## Supplemental_Data_Files for "Common genetic variation associated with Mendelian disease severity revealed through cryptic phenotype analysis": SupplementalDataFile_9.txt (part 8 of 21)

```
5:158286503 T C 0.047230 -8.6439e-07
5:158296996 T C 0.784094 7.0740e-05
5:158305345 G A 0.056153 3.1743e-05
5:158324706 C T 0.027158 2.7848e-05
5:158330235 G A 0.372660 -8.2879e-05
5:158331675 T G 0.048558 1.4450e-05
5:158345400 C T 0.066387 1.6969e-05
5:158350706 T C 0.062755 -4.4193e-05
5:158355949 G A 0.113799 9.4527e-06
5:158357494 A G 1.215799 1.3101e-04
5:158358654 T C 0.066377 -4.2858e-05
5:158363457 C T 0.064907 3.3513e-05
5:158382797 A C 0.831694 5.6229e-05
5:158384091 G A 0.143472 4.2930e-06
5:158395269 A G 0.059636 2.4887e-05
5:158399708 T C 0.035954 1.1822e-05
5:158400960 A G 0.040612 -5.8353e-07
5:158401386 T C 0.041053 -3.4384e-06
5:158406646 A G 0.091759 -1.2535e-05
5:158417109 C A 0.353655 -3.1118e-05
5:158420918 A G 0.040034 6.1855e-06
5:158421063 G A 0.563070 -5.5047e-05
5:158424920 T C 0.042511 -8.9901e-06
5:158430565 A G 0.079296 2.2339e-05
5:158437258 G A 0.163534 2.3179e-05
5:158441357 T C 0.029706 5.2538e-05
5:158445402 C T 0.251973 3.4667e-05
5:158447513 G T 0.054027 9.3057e-06
5:158448046 C T 0.259666 2.5564e-05
5:158449007 C G 0.034756 2.1050e-05
5:158453150 C T 0.115723 7.3944e-06
5:158459721 C T 1.707330 -3.1018e-05
5:158461269 G A 0.052537 -6.7114e-06
5:158468106 C A 0.133491 2.5892e-05
5:158468775 T C 0.071100 5.3546e-06
5:158470925 G A 0.402836 -2.5676e-05
5:158473367 T C 0.087037 2.1087e-05
5:158475526 T C 0.052277 -1.3073e-05
5:158475986 G A 0.559957 -8.8947e-06
5:158482827 C T 0.871056 -2.3057e-05
5:158485028 T C 0.054861 1.9219e-05
5:158489352 A G 0.038814 -1.8517e-05
5:158490174 A G 0.021384 -1.3545e-05
5:158490202 T C 0.125240 1.3204e-05
5:158496089 C T 0.038262 1.0754e-05
5:158497639 C T 0.641252 -3.3827e-05
5:158498061 T C 0.143543 2.1411e-05
5:158502588 T C 0.188063 -1.0491e-05
5:158506134 G A 0.665696 -2.8874e-05
5:158510810 C T 0.023857 -4.7630e-06
5:158517233 G T 0.829156 -3.0733e-05
5:158523624 T C 0.034802 7.2838e-06
5:158531307 A G 0.171419 -2.2390e-05
5:158531777 T C 1.414729 9.0462e-06
5:158539253 T G 1.961044 -1.7592e-05
5:158543750 A G 0.094437 -1.0440e-05
5:158544796 T C 0.415592 -3.2487e-05
5:158565109 C T 0.219531 2.4465e-05
5:158574195 T C 1.369907 1.9231e-05
5:158587518 G T 0.025720 -4.3790e-06
5:158597492 G A 0.061521 -2.0252e-05
5:158603271 C T 0.388892 1.7267e-05
5:158604963 A G 0.495839 -3.1861e-05
5:158607991 T C 1.915881 6.5079e-07
5:158608838 G T 0.020825 2.0404e-05
5:158620079 G T 0.404060 1.5156e-05
5:158623881 C T 0.039570 1.7016e-05
5:158631274 T C 0.055465 -1.9824e-06
5:158633589 A G 0.177910 1.1442e-05
5:158633643 A G 0.061041 1.0256e-05
5:158639107 T G 0.058986 2.4657e-05
5:158642929 A G 0.026009 -1.1737e-05
5:158649549 C T 0.277599 1.2322e-05
5:158650814 T C 0.902057 -4.3172e-06
5:158669913 T C 0.033688 5.9018e-06
5:158671758 A G 1.788525 3.7703e-06
5:158679966 T C 0.020215 3.7679e-05
5:158684831 C A 0.025402 3.3156e-05
5:158685152 G A 0.034594 -3.3961e-05
5:158687153 C T 0.636964 1.1615e-05
5:158706713 T C 0.380245 -2.5730e-05
5:158708676 G A 0.063287 -2.4888e-05
5:158717789 A G 0.389175 -1.5840e-06
5:158720221 G C 0.058727 -1.5841e-05
5:158729424 G C 0.038310 -2.9389e-05
5:158743788 A C 0.065407 7.2967e-06
5:158743846 A G 0.220203 6.7925e-06
5:158746596 T C 0.070428 2.9492e-05
5:158750769 T C 0.388305 -2.7140e-06
5:158755960 A G 0.994336 1.8169e-06
5:158759900 G A 0.959417 -8.5135e-06
5:158764560 T G 0.041021 -2.4313e-06
5:158764938 C T 0.075056 5.6434e-05
5:158766570 C T 0.040829 1.0911e-05
5:158769253 A G 0.090403 4.2809e-05
5:158787385 A G 0.655332 -5.0757e-05
5:158797574 T C 0.041491 -2.7535e-05
5:158814533 C A 1.405189 -5.0371e-05
5:158818745 C A 1.354100 -3.0066e-05
5:158822645 C G 0.628606 -5.1191e-05
5:158824174 G C 1.686839 -1.5090e-05
5:158826357 G A 1.531510 -1.9197e-06
5:158826792 A C 0.672294 -3.6265e-05
5:158829527 T A 0.190348 9.3621e-06
5:158831411 A G 0.093447 4.9046e-05
5:158834367 T G 0.683892 -4.1698e-05
5:158837794 T C 0.052433 -3.8983e-06
5:158842452 T C 0.042147 1.6145e-05
5:158843388 G A 0.135643 -7.5055e-07
5:158844664 A G 0.342665 7.0699e-06
5:158846899 T C 0.044216 -1.8887e-05
5:158850513 G A 1.466071 -1.5927e-05
5:158860596 C T 0.397558 3.2016e-05
5:158860765 T C 0.047003 -3.6770e-06
5:158863113 G C 0.521406 3.5412e-05
5:158863249 T C 0.866265 -4.8016e-05
5:158864740 G A 0.105090 -5.6361e-06
5:158867212 A G 0.958638 -8.5714e-06
5:158867552 A G 0.149350 4.1100e-05
5:158868483 A C 0.465731 8.6905e-06
5:158868877 T G 0.122293 -2.1517e-05
5:158874571 T C 0.474244 -1.9680e-05
5:158878330 A G 0.037665 -3.8566e-06
5:158880962 T G 0.153774 -8.5765e-06
5:158883027 G A 0.965101 -2.5552e-04
5:158884119 A G 1.282731 -5.9971e-05
5:158887972 C T 0.321850 5.0881e-05
5:158891092 C A 1.435957 -1.4690e-05
5:158904313 A G 0.457041 -7.4705e-05
5:158904390 C T 0.204497 -2.5896e-05
5:158910642 C T 0.093447 -2.3666e-05
5:158915602 C T 1.968697 -1.2852e-05
5:158915823 C A 0.081584 -2.5622e-06
5:158917572 G A 0.041277 -1.7861e-05
5:158918894 A G 0.421967 2.8177e-05
5:158920585 T C 0.100504 -2.0601e-05
5:158925407 C T 0.335846 -4.1957e-06
5:158935723 A C 0.037103 -1.2562e-05
5:158942816 G A 0.102730 -8.9169e-06
5:158944085 G A 0.376418 3.0605e-05
5:158946507 T C 0.081629 -1.5078e-05
5:158948962 C A 1.578390 -2.4182e-05
5:158948994 A C 0.742723 -2.7652e-05
5:158954366 T C 0.223602 1.6062e-05
5:158955467 A G 0.042981 1.2116e-05
5:158957035 A G 0.445029 3.2141e-05
5:158959158 T C 0.093373 2.3741e-05
5:158960794 A G 0.073090 2.2595e-05
5:158965140 A G 0.095901 2.0167e-05
5:158968469 T C 0.669159 4.6492e-05
5:158972473 G A 0.302151 9.2402e-06
5:158973225 A G 0.048837 -2.5172e-05
5:158974369 G A 0.039317 -1.2252e-05
5:158974468 A G 0.062599 -1.7719e-06
5:158976929 G T 0.573203 3.6441e-05
5:158980750 C T 0.339630 -1.5571e-04
5:158982728 G A 1.947794 7.4935e-06
5:158983019 G A 0.049009 2.0462e-05
5:158983379 T A 0.049405 1.8937e-05
5:158993037 G C 0.064277 -1.0795e-06
5:158994526 T G 0.085317 1.1478e-05
5:159001725 C T 1.446723 1.9372e-05
5:159001976 T C 0.063498 -1.1499e-07
5:159002817 T C 0.107054 7.6042e-07
5:159011227 A G 0.057951 -1.3820e-05
5:159011623 T C 0.022140 -5.0196e-06
5:159020059 G A 0.092532 -2.3846e-06
5:159022234 C G 0.133624 7.0464e-06
5:159030176 A C 0.246946 1.2408e-05
5:159041676 T C 0.436966 7.9399e-06
5:159042174 C A 0.394452 1.8425e-05
5:159044766 C G 0.036613 4.0982e-06
5:159052545 A C 0.101688 -7.0919e-05
5:159060512 T G 0.155358 2.1920e-05
5:159084199 T G 0.033679 4.2457e-06
5:159095489 A G 0.326673 3.2515e-05
5:159097734 T C 0.266502 -9.8460e-06
5:159098418 T C 0.075238 -2.3492e-05
5:159101090 G A 0.480431 6.7935e-06
5:159102501 T C 0.021452 4.4180e-05
5:159102852 G A 0.027687 6.7278e-07
5:159103442 T G 0.056438 -8.0802e-06
5:159120954 T C 0.325459 -6.6011e-06
5:159122373 C T 0.823242 4.1342e-05
5:159124694 G A 0.319441 4.7514e-05
5:159129186 G T 0.073674 2.8182e-05
5:159129546 T A 0.071587 2.4984e-06
5:159130861 G T 0.026460 8.7084e-06
5:159131901 T C 0.021929 -1.0870e-05
5:159132048 T C 0.051076 2.5366e-05
5:159137396 G A 0.095375 1.7806e-05
5:159137972 T C 0.088569 -3.2230e-06
5:159145281 C T 0.781751 2.8244e-05
5:159156091 A G 0.064332 1.7391e-05
5:159157524 T C 0.433026 -1.4290e-05
5:159160460 C T 0.041021 -7.1561e-07
5:159162132 G A 1.247216 1.2150e-05
5:159164194 A G 0.234780 -2.0870e-05
5:159165321 G A 1.951975 2.5513e-06
5:159165829 C A 0.089432 -8.9810e-06
5:159166359 T C 0.060259 -3.2612e-05
5:159175966 A G 0.187927 8.0050e-07
5:159178214 G A 0.028826 7.8485e-06
5:159178342 G T 0.074771 -1.2299e-05
5:159181590 A G 0.024162 1.2243e-05
5:159183740 A G 0.112082 1.0281e-05
5:159183922 C T 0.349975 3.3066e-06
5:159184331 T G 1.951877 -2.0873e-05
5:159190335 T A 0.112987 -1.2875e-05
5:159193485 T C 1.900402 -8.6631e-06
5:159194056 T C 0.274253 2.1725e-05
5:159194086 T C 0.084859 -5.9151e-06
5:159199338 T G 0.021594 -2.3677e-05
5:159203053 A G 0.023948 -3.6919e-06
5:159213495 G A 0.554501 -4.5989e-07
5:159213778 A G 0.030374 4.0686e-05
5:159216154 T C 0.083918 3.1270e-06
5:159220255 A G 0.288392 9.8461e-06
5:159221715 T C 0.055812 -1.8996e-05
5:159227827 C T 0.236406 -4.0056e-06
5:159228921 C T 0.024659 7.2852e-06
5:159230383 C T 0.025795 1.0883e-05
5:159237381 A G 0.821827 -2.6016e-06
5:159238827 T C 0.124312 1.8078e-05
5:159243478 T C 0.099095 1.3549e-05
5:159245236 G A 0.101189 8.0621e-06
5:159246785 T C 0.044169 5.8706e-06
5:159248014 T C 0.151875 -2.2921e-05
5:159252143 A G 0.099884 7.8636e-06
5:159262996 A G 0.021163 -1.7887e-05
5:159264675 G A 0.353230 2.3089e-05
5:159266781 C T 0.163343 4.6030e-05
5:159268879 C A 0.611767 1.5890e-06
5:159272335 C T 0.148967 3.3402e-05
5:159272871 A G 0.111851 3.3383e-05
5:159282859 A G 0.074180 4.4912e-06
5:159283689 C T 0.531683 -5.8803e-05
5:159283738 C T 0.201283 -7.6831e-06
5:159284727 T C 0.113812 -1.3353e-05
5:159287778 A G 0.033208 2.8803e-05
5:159288452 T C 1.300768 -6.9584e-06
5:159289824 C T 0.218752 6.5302e-06
5:159291620 G A 1.499010 -4.9915e-06
5:159292237 T C 0.067860 -8.4102e-06
5:159296635 C T 0.090438 -6.5219e-06
5:159302276 T C 0.044708 3.3942e-07
5:159304502 C T 0.099296 6.6869e-05
5:159304534 C A 0.146487 -2.4929e-05
5:159309073 T C 0.025528 -1.5757e-05
5:159309698 G A 1.389194 4.7902e-05
5:159313148 C T 0.630761 2.5843e-05
5:159313226 C A 0.146708 6.2646e-05
5:159318162 G A 0.020596 1.6952e-05
5:159323156 G A 0.073479 1.9455e-05
5:159323677 G T 0.135854 -5.5447e-06
5:159326808 G A 0.113714 1.0088e-04
5:159327344 T C 0.382527 -2.1681e-05
5:159331360 G A 0.056111 1.3408e-06
5:159340539 G A 0.053608 -4.5698e-05
5:159341032 G A 0.127483 3.5225e-06
5:159343496 T C 0.036954 1.4093e-05
5:159344446 T C 0.066390 3.9832e-05
5:159344461 A G 0.354233 6.8478e-05
5:159345006 C A 0.072538 2.1539e-05
5:159345465 T C 0.047305 -1.6968e-05
5:159348443 A G 0.696853 3.6179e-05
5:159348898 G T 0.116045 -8.8239e-05
5:159350741 C G 0.041897 -2.6921e-05
5:159351460 T C 0.152833 -2.9934e-05
5:159354775 T C 1.006264 5.1885e-06
5:159358564 A G 0.037447 -1.0837e-05
5:159363070 A G 0.575897 -4.9852e-05
5:159363996 C A 0.079666 3.2725e-05
5:159368440 C T 0.312222 -2.5959e-06
5:159378807 C T 0.037132 1.3806e-05
5:159380768 T G 0.091376 1.1067e-05
5:159381481 A C 0.629937 9.4472e-05
5:159390877 T C 0.620475 -4.2502e-05
5:159391811 C A 0.274990 -4.7875e-05
5:159392576 G A 0.032341 1.4663e-05
5:159392694 C T 0.073791 -4.1422e-05
5:159405905 T G 0.135426 -3.0804e-05
5:159407316 T C 0.144923 3.5969e-06
5:159408997 G A 0.071428 -6.4017e-06
5:159410017 C T 0.120998 -8.4680e-06
5:159414435 T C 0.053586 -1.2956e-05
5:159417158 A G 0.298545 -9.1237e-06
5:159418581 T C 0.021799 3.4087e-05
5:159420405 T C 0.073450 -6.9382e-06
5:159424526 A C 0.110468 -1.7401e-05
5:159428847 C T 0.081379 3.5374e-06
5:159436546 T C 0.037733 -1.4007e-05
5:159444199 G A 0.070736 5.6405e-05
5:159446458 G A 0.266502 6.4721e-07
5:159453329 G T 0.184162 5.6262e-07
5:159461983 C T 0.143537 -2.4390e-05
5:159462422 C T 0.365603 2.2520e-05
5:159463687 T C 0.088095 -1.3992e-05
5:159464750 T G 1.967792 1.3064e-06
5:159488365 A G 0.102055 2.8274e-05
5:159489455 T C 0.127937 -9.0494e-06
5:159497865 A G 0.083246 -2.1171e-05
5:159498320 G A 1.184769 4.7796e-06
5:159518755 A G 0.025106 2.5769e-05
5:159520661 C T 0.168416 8.3972e-05
5:159530846 C T 0.060454 7.8289e-06
5:159542209 C G 0.121196 -9.5939e-06
5:159554434 A G 0.134721 -2.6177e-05
5:159570964 G T 0.080052 -1.3464e-05
5:159578628 G A 0.080574 3.8962e-05
5:159592744 A G 1.559944 9.8872e-06
5:159596388 T C 0.113766 -3.4854e-05
5:159600282 A G 0.326722 -3.2276e-05
5:159613774 G A 1.330831 9.2190e-06
5:159621856 T C 0.478477 -2.5687e-05
5:159625177 T C 0.096135 6.8347e-06
5:159636703 T C 0.379862 -2.2006e-05
5:159637815 G A 0.104525 5.1113e-07
5:159638777 A C 1.820934 1.6601e-05
5:159646094 G A 0.854925 6.4791e-05
5:159653669 T C 0.426596 -3.3202e-05
5:159653902 C T 0.048100 3.1790e-05
5:159657811 A G 1.770361 -1.0911e-04
5:159657828 T G 1.294656 -2.8084e-05
5:159659262 A G 0.076553 1.0757e-06
5:159661249 A C 0.392771 -7.1986e-06
5:159663465 T C 0.482722 -1.6555e-05
5:159664949 T C 0.415138 -2.9231e-05
5:159668331 C G 1.818523 7.7461e-06
5:159670510 C T 0.072599 -1.9002e-05
5:159677743 A C 0.221709 -6.3263e-05
5:159679199 C A 0.024360 9.9986e-06
5:159682737 G A 0.142742 1.7864e-05
5:159686503 A G 0.065829 -1.8688e-05
5:159686752 T C 0.024201 -1.0652e-05
5:159687436 T C 0.161051 -3.0416e-05
5:159689936 T C 0.080892 4.4062e-05
5:159693842 G A 1.587637 -3.5917e-05
5:159694390 G A 0.092061 -1.5510e-05
5:159695154 T C 0.106853 -1.3331e-05
5:159699709 C A 0.355574 -5.7970e-05
5:159701708 G A 0.228811 -8.5100e-06
5:159716792 C T 0.150564 -3.9066e-05
5:159718987 T C 0.195236 -3.9970e-05
5:159722874 A G 0.238532 -1.5344e-05
5:159723626 T C 0.052803 -4.6498e-05
5:159724930 T C 0.058152 -1.6186e-05
5:159726719 C T 0.397403 3.7112e-05
5:159733712 A G 0.168413 -4.8284e-05
5:159734221 A G 0.031235 3.2180e-05
5:159736044 G A 0.565066 4.8000e-06
5:159736411 C T 1.699810 -3.8323e-05
5:159736445 T C 0.804293 -5.8539e-06
5:159738488 C T 0.058142 9.2519e-06
5:159740810 T C 0.028437 -1.7197e-05
5:159744304 T C 0.068815 2.4887e-06
5:159751266 C T 1.284490 -1.4765e-05
5:159763159 G A 0.105915 -2.8621e-05
5:159765486 T C 1.028719 1.8741e-05
5:159775741 A G 1.479688 2.7172e-05
5:159783601 G A 0.093253 9.3114e-06
5:159784694 G T 1.893147 5.1098e-05
5:159789092 T C 0.976490 3.2053e-05
5:159791599 T C 0.023253 1.5953e-05
5:159794253 C T 0.211595 -9.6241e-06
5:159796182 A G 1.669633 1.8012e-05
5:159802272 G T 0.110170 1.6331e-05
5:159807173 C T 0.022292 3.5199e-05
5:159811374 A T 0.886555 1.4841e-04
5:159820931 A C 0.197135 -2.6993e-05
5:159832250 G A 0.689806 -1.0863e-04
5:159832551 C T 0.043277 5.3740e-07
5:159836278 A G 0.088309 8.5306e-06
5:159840688 C T 1.494972 1.5496e-05
5:159840980 C T 0.023052 4.5827e-05
5:159842673 C T 1.692776 -2.6734e-06
5:159847080 A G 0.554394 -5.2022e-05
5:159849586 G A 0.276255 -3.2019e-05
5:159851211 C G 1.971914 -1.8116e-05
5:159854278 G T 1.508978 7.0178e-06
5:159856529 G A 1.501370 1.1723e-05
5:159857545 T C 0.124770 2.1833e-04
5:159861510 C T 0.415943 -9.6437e-06
5:159863072 A G 0.058013 4.7165e-06
5:159867647 T C 0.393560 3.5808e-05
5:159870611 A G 1.245849 1.7167e-04
5:159876888 G A 1.646870 8.7324e-05
5:159879978 C T 0.868323 -3.7056e-05
5:159880356 T C 0.195762 -1.2807e-05
5:159883652 C T 1.911765 6.9393e-06
5:159888177 A G 0.174872 4.0052e-05
5:159889441 C T 0.167942 4.3969e-05
5:159893954 A G 0.040742 -2.2457e-05
5:159893985 G A 0.047658 -1.2152e-05
5:159897256 G T 0.069827 -1.6298e-04
5:159898627 T C 1.541245 8.9096e-06
5:159898929 A G 0.063151 1.2679e-05
5:159906550 G A 0.025963 -3.4508e-06
5:159911506 A C 1.530102 2.0396e-05
5:159912839 G A 0.032299 -2.9570e-05
5:159913603 C T 0.377061 -1.4358e-05
5:159922325 T G 0.023376 8.3099e-06
5:159936449 G A 0.119112 -1.8267e-06
5:159936793 G A 0.117710 -1.1710e-05
5:159937215 G A 0.343681 -2.3868e-05
5:159938419 A G 0.070408 -1.3399e-05
5:159943394 C T 0.022146 -1.7764e-05
5:159949163 C T 0.370388 7.1901e-07
5:159955558 G A 0.051949 1.1127e-05
5:159961053 T C 0.163184 1.8649e-05
5:159962497 C G 0.045945 7.1015e-06
5:159966169 C A 0.994177 -3.9570e-06
5:159966924 G A 0.242379 -6.2969e-06
5:159969455 C T 1.208830 1.0733e-05
5:159972093 C T 0.045984 2.6998e-06
5:159973834 C T 0.171230 1.5894e-05
5:159975042 C T 0.960018 1.2940e-05
5:159975918 G A 0.021312 -4.3642e-06
5:159976624 G A 0.158299 -2.1951e-05
5:159982562 C A 0.103513 7.1683e-06
5:159984570 T C 0.036464 3.3341e-05
5:159992697 T C 0.178809 -2.7153e-05
5:159993525 A G 0.046931 2.8129e-05
5:159995596 A G 0.672363 -5.4546e-05
5:159997128 T C 0.458314 -2.2784e-05
5:159997552 T G 0.031816 5.8809e-06
5:160003427 G A 0.047327 -1.6667e-05
5:160017331 A G 1.608485 2.6563e-05
5:160018782 C T 0.205126 1.7809e-05
5:160027682 G A 0.062278 3.4344e-05
5:160028578 C T 0.143823 1.5897e-05
5:160036216 C T 0.040125 -1.0198e-05
5:160040969 T C 0.033422 4.7488e-06
5:160041343 T C 0.087890 -1.7000e-05
5:160044076 A C 0.086939 9.9622e-06
5:160047759 T C 0.045695 -1.6897e-05
5:160055820 G A 0.192695 -2.6217e-06
5:160058162 A G 1.683126 -5.8459e-06
5:160059683 C T 0.068221 -1.1422e-05
5:160061565 A C 0.041680 5.9270e-06
5:160068511 A G 0.035636 8.8908e-06
5:160082314 C T 0.082337 3.1671e-06
5:160084059 A G 0.036509 2.4157e-06
5:160092148 G A 1.731638 -2.7189e-05
5:160097496 G A 1.627038 -3.7299e-05
5:160099870 G T 1.450276 -2.4132e-05
5:160109216 C T 1.922042 -2.0702e-05
5:160111948 C T 0.031082 2.0175e-05
5:160113679 T C 1.415826 -2.8762e-05
5:160114238 A G 0.102662 -1.4671e-05
5:160118748 A G 0.310788 1.4517e-05
5:160127933 T C 0.053485 1.3329e-05
5:160150545 A G 1.502736 -3.5797e-05
5:160156256 A G 1.284088 -8.7029e-06
5:160167496 T C 0.146448 4.1052e-05
5:160173283 G T 0.502090 3.2103e-06
5:160178864 G A 0.098693 -8.4569e-06
5:160179371 C T 0.037759 -2.5508e-05
5:160181596 G A 0.055263 -6.3640e-06
5:160185418 G A 0.026298 8.4134e-06
5:160185424 A C 1.056229 1.3281e-05
5:160187078 T C 0.336638 3.4477e-06
5:160193979 A G 0.028313 2.8153e-05
5:160194191 C T 0.024327 -1.0209e-05
5:160197013 A G 0.281945 -2.8465e-05
5:160197584 T C 0.812797 -3.6916e-05
5:160198107 G A 0.142511 -5.3984e-05
5:160198590 A G 0.092198 -3.1378e-05
5:160202089 T C 0.078270 1.6324e-05
5:160207231 G A 0.045987 -4.0200e-05
5:160212114 G A 0.456493 2.7665e-05
5:160215034 G A 0.213306 6.4299e-06
5:160217258 T C 0.125493 -1.9262e-05
5:160218916 G C 0.036227 6.7035e-05
5:160227540 C T 0.029696 -1.5219e-05
5:160228077 C T 0.086884 -5.5911e-05
5:160231994 A C 0.329409 -1.0627e-05
5:160233756 A G 0.148539 8.0462e-06
5:160238038 C G 0.044874 1.1924e-05
5:160238552 G C 0.085898 -1.2663e-05
5:160247945 C T 0.046318 -4.2798e-05
5:160253908 A G 0.089611 3.2647e-05
5:160273974 G A 0.239146 -1.4804e-05
5:160275493 C T 0.282533 -7.2476e-06
5:160277771 C A 1.406446 -3.2163e-05
5:160278107 T G 1.655842 1.8800e-06
5:160313629 C T 0.275652 8.5753e-06
5:160315446 T G 0.246242 5.5083e-05
5:160316607 C A 0.045815 -1.8629e-05
5:160316965 A C 0.049087 5.3654e-06
5:160325099 A G 1.079769 -1.9895e-05
5:160331001 G A 0.243839 -3.4535e-05
5:160331497 C T 1.062213 1.2873e-05
5:160333436 C T 0.670795 -2.0899e-05
5:160337126 C T 0.346563 4.7055e-05
5:160337367 C T 0.035506 -1.9285e-05
5:160340056 T C 0.099524 1.2237e-05
5:160340961 T C 0.062524 1.6054e-06
5:160344158 T C 0.062420 -2.8163e-06
5:160361187 T C 0.077591 4.9114e-06
5:160367671 T G 0.339010 -1.2438e-05
5:160368057 T C 0.457782 1.2328e-05
5:160375241 C T 0.229282 -2.0303e-06
5:160379196 T A 0.020764 1.3641e-06
5:160380401 A G 0.657734 1.1743e-05
5:160381621 A G 0.114461 2.8842e-05
5:160387150 A G 0.844139 1.5769e-05
5:160387941 T G 0.132297 7.9977e-06
5:160390512 G A 0.130197 2.8568e-05
5:160390673 A G 0.088329 2.2060e-05
5:160394879 G A 0.031355 2.0840e-05
5:160395979 C A 0.822554 -1.2409e-05
5:160396816 G A 0.539726 1.1877e-05
5:160398543 C T 0.051297 3.8699e-05
5:160401997 G A 0.030744 3.8253e-06
5:160412572 C T 0.072171 1.8237e-05
5:160413666 G A 0.038259 2.0998e-05
5:160415071 T G 0.119420 1.0329e-05
5:160431809 C T 1.330772 -5.0634e-05
5:160435358 C T 0.021864 1.4020e-05
5:160443509 C T 0.093395 3.8403e-05
5:160444941 G A 0.793458 -5.9300e-05
5:160448591 C T 0.031192 3.2964e-05
5:160453756 T C 1.481888 -3.2863e-05
5:160473066 G T 0.209482 4.1462e-05
5:160473343 T C 0.135708 -3.4592e-05
5:160475035 A G 0.046925 -8.4054e-07
5:160490843 T G 0.050505 -2.4011e-05
5:160491759 T G 0.062281 3.2109e-05
5:160497474 C G 0.067215 -1.2021e-05
5:160505241 C A 0.535555 9.8899e-05
5:160505479 T G 0.103545 3.8563e-05
5:160511709 T C 1.412700 5.8735e-06
5:160513730 A G 0.163739 1.6789e-05
5:160514016 C A 0.168546 -5.5459e-05
5:160527829 G A 1.432568 9.5426e-06
5:160537025 T C 1.086939 1.4645e-05
5:160549695 A G 0.294267 1.0140e-05
5:160564030 C T 0.953234 3.7720e-08
5:160565701 T C 0.031906 3.5051e-05
5:160565853 G T 0.129359 1.6979e-06
5:160569820 A G 0.022360 5.0202e-06
5:160576053 T C 0.126915 2.0467e-05
5:160585849 C T 0.047370 -9.5773e-06
5:160598944 C T 0.102536 -2.2355e-05
5:160606318 T C 1.315962 9.7406e-07
5:160607288 A C 0.081032 -3.8526e-06
5:160616326 T C 0.136026 2.9634e-05
5:160619265 T C 0.073424 3.7826e-06
5:160621772 A C 0.057230 1.4695e-05
5:160622491 G T 0.422383 1.5964e-05
5:160625118 G T 0.113088 -4.6458e-05
5:160630134 C T 1.773204 1.4069e-05
5:160633163 C A 0.921987 3.2215e-05
5:160638190 T C 0.038963 -4.1420e-06
5:160644218 G A 1.544150 1.2267e-05
5:160644424 C T 0.050427 3.1930e-05
5:160645259 T C 0.029203 2.7687e-05
5:160647875 G T 0.197255 9.2202e-06
5:160653750 T C 0.069470 -5.8422e-07
5:160661861 C T 0.093626 3.2054e-05
5:160684920 G T 0.166141 -2.2929e-05
5:160692703 T C 0.023139 3.3895e-05
5:160702643 C T 1.900438 -1.8716e-06
5:160703125 T C 0.282377 5.8732e-06
5:160704675 C T 0.145598 -3.8891e-05
5:160709614 G C 1.605067 -2.7950e-05
5:160715499 G A 0.040144 -1.6874e-05
5:160723914 A G 0.106025 -3.0153e-06
5:160728170 T C 0.279628 -3.1744e-05
5:160739709 C T 0.131118 3.3378e-05
5:160763967 T C 0.030293 -9.2382e-06
5:160764147 A C 0.077089 6.4855e-06
5:160765325 T C 0.030530 4.8376e-06
5:160784052 A G 1.478789 -1.2489e-05
5:160795977 G T 0.041112 -2.9209e-05
5:160799789 C T 0.033932 -1.8614e-05
5:160803417 G A 1.978010 -1.0335e-05
5:160809807 G A 0.067474 1.7186e-05
5:160811405 A G 0.066757 -5.8361e-06
5:160831867 C T 0.506456 -2.4279e-06
5:160832211 A G 1.604434 -1.6173e-06
5:160833871 G A 1.765817 6.1113e-06
5:160837708 T C 0.027615 2.7844e-05
5:160858830 A G 0.115749 -2.8190e-06
5:160872811 A G 0.062911 -3.0373e-05
5:160875593 G A 0.030566 -3.5434e-05
5:160878443 T C 0.665599 2.5140e-06
5:160889234 A G 0.234459 1.9610e-05
5:160889956 G A 0.161120 1.4162e-05
5:160910212 A G 1.450982 2.4877e-05
5:160910916 T C 0.094434 2.3175e-06
5:160911968 C T 0.548574 -2.8184e-05
5:160914788 A G 0.027060 -1.3019e-05
5:160915500 A G 0.058376 9.1016e-06
5:160935742 C T 0.058600 6.8893e-06
5:160953901 T C 0.634098 -1.7309e-05
5:160956845 A G 0.074596 -8.0429e-06
5:160963240 T G 0.155167 5.8333e-06
5:160987897 T C 1.177605 1.6413e-06
5:160988969 G C 0.656257 -2.9959e-05
5:160994805 T G 0.117613 3.0509e-05
5:160996145 C T 0.074258 -6.8077e-06
5:160999365 A G 0.161236 2.1960e-07
5:161003020 C A 0.719019 -2.5978e-05
5:161008001 T C 0.424466 2.5879e-05
5:161008631 G A 0.078445 -9.0267e-06
5:161010031 C T 0.054374 6.0666e-06
5:161041048 C T 0.050103 3.4033e-05
5:161052387 T C 0.396371 2.9983e-05
5:161062176 C A 0.069324 -8.1702e-06
5:161112050 A T 0.053092 1.1353e-05
5:161113004 A G 0.526684 2.8696e-05
5:161115889 T C 0.334343 -2.4670e-05
5:161116672 T C 0.025587 -1.1871e-05
5:161118630 G A 0.055267 8.5017e-06
5:161119125 G C 1.147500 -2.4153e-05
5:161121147 G A 0.048210 1.7119e-05
5:161128627 T C 0.141976 9.7166e-06
5:161132478 G A 0.152443 -1.9852e-05
5:161155667 C T 0.043471 -2.8835e-05
5:161180562 A G 0.020286 -3.5894e-05
5:161183458 G A 0.170279 1.1810e-05
5:161202358 G A 0.463514 2.4963e-05
5:161219417 T C 0.027995 -2.6839e-05
5:161224146 C G 0.185333 7.7227e-05
5:161228910 T C 0.598556 3.3573e-05
5:161233869 C T 0.246770 -9.0709e-06
5:161235592 T C 0.044802 -5.6931e-05
5:161249318 C T 0.184567 -3.6632e-05
5:161257163 G T 0.063388 2.5685e-05
5:161258322 T C 0.027924 -2.5568e-05
5:161260158 T C 0.077530 -4.5616e-06
5:161260580 A G 0.028433 3.8089e-07
5:161261725 A G 0.664012 -2.4619e-06
5:161274224 G A 0.405722 3.7782e-05
5:161289292 A T 0.107680 -2.8434e-05
5:161300806 A G 0.759361 3.8228e-06
5:161312479 A G 0.025191 2.3190e-05
5:161318401 C T 0.092918 5.9894e-05
5:161339131 C T 0.280021 -2.1397e-05
5:161344092 C T 0.025772 1.1100e-05
5:161354610 T G 0.048535 5.6601e-06
5:161361052 T C 1.510315 -1.0587e-05
5:161386547 C T 0.073550 -2.0766e-05
5:161388847 A G 0.027538 -5.1146e-06
5:161390022 C A 0.209469 3.4049e-05
5:161390744 C T 0.352153 2.0124e-06
5:161408245 T G 0.078883 -3.5854e-05
5:161416673 A G 0.025191 9.2344e-06
5:161419004 T C 0.109787 8.6413e-06
5:161421094 A G 0.028992 -1.8907e-05
5:161433408 T C 0.084473 2.8852e-05
5:161440944 A G 0.062300 -2.3011e-05
5:161447161 A G 0.135731 -4.8759e-05
5:161453718 T C 1.154099 6.3091e-06
5:161454420 G A 0.030631 -4.9529e-06
5:161465366 T C 0.257764 -4.5189e-05
5:161467110 T G 0.415979 -4.3226e-06
5:161472432 C T 1.832522 -4.0000e-05
5:161480935 G T 0.075186 4.5705e-05
5:161481101 T C 0.306374 -2.4633e-05
5:161484328 C T 0.085333 -3.7546e-06
5:161486055 C A 1.901715 6.7014e-06
5:161489983 C A 0.095590 2.4861e-05
5:161492577 T C 0.066046 9.8571e-06
5:161497050 C T 0.434662 1.2447e-04
5:161501647 A G 0.046724 -1.7694e-05
5:161503510 T C 0.066757 -2.4701e-05
5:161503742 T G 0.127464 -2.4279e-05
5:161508099 G T 0.045416 -1.6555e-05
5:161513581 G A 0.035847 1.1789e-05
5:161516403 A G 0.277544 1.9318e-05
5:161518984 G A 0.880197 1.1540e-04
5:161527504 T C 0.025769 -2.4246e-06
5:161529369 T C 1.162551 -7.1456e-07
5:161530417 T C 1.607612 -2.8900e-05
5:161533433 T G 0.226601 -1.5369e-06
5:161539027 C G 0.136013 2.9849e-05
5:161562020 A G 0.027826 1.2598e-05
5:161571700 G A 0.285201 -7.8729e-06
5:161587045 G A 0.040878 6.2323e-06
5:161600375 A G 0.242694 3.9381e-05
5:161603200 A G 0.726916 3.4437e-07
5:161604254 T G 0.078838 3.0278e-06
5:161610196 C T 0.020663 -4.2789e-06
5:161613694 A C 0.056091 5.4099e-06
5:161615430 G A 0.891810 1.6924e-06
5:161617808 T C 0.035552 -4.1381e-05
5:161622431 A G 0.258650 -9.4370e-05
5:161633040 A G 0.333275 1.9968e-05
5:161635322 T C 0.044497 7.3744e-05
5:161641190 A G 0.060437 5.3620e-06
5:161650252 A G 0.333356 3.5442e-06
5:161652589 T C 0.066906 -3.7657e-05
5:161653612 T C 0.803423 -7.8588e-06
5:161655962 A G 0.166254 3.9008e-05
5:161658034 C A 0.032043 3.1496e-06
5:161666181 T G 0.240697 -5.8189e-05
5:161666253 T C 1.168410 -9.1543e-06
5:161668562 G A 1.384296 -5.9834e-06
5:161677896 A G 0.097810 -8.3289e-05
5:161680565 G A 0.133267 3.0992e-05
5:161683331 A G 0.074313 2.0333e-05
5:161684938 C T 0.400032 9.5591e-07
5:161686279 G A 1.050898 3.0840e-05
5:161696396 T C 0.129304 3.8079e-05
5:161697175 T G 0.128080 -4.2815e-05
5:161697670 C A 0.092811 -2.3193e-05
5:161702081 T C 0.169172 -1.6942e-05
5:161702316 T G 0.413005 -5.5249e-05
5:161712882 A G 1.886880 4.1555e-05
5:161714564 G A 0.045341 4.6890e-05
5:161715030 G A 0.231262 -3.2639e-05
5:161721212 T C 0.035019 2.6318e-05
5:161721886 T C 0.080016 -1.5084e-05
5:161722695 A G 1.271646 5.5498e-05
5:161727215 T C 0.092022 -4.8301e-05
5:161735419 A G 0.041780 -9.2572e-06
5:161735483 C T 0.272393 9.8937e-06
5:161737905 A G 0.344606 -1.6249e-05
5:161744192 G A 0.024139 2.5900e-05
5:161746923 T C 0.421922 -4.9428e-05
5:161766003 A G 0.236738 1.1069e-05
5:161776904 T G 0.082652 -2.5236e-07
5:161790133 G A 1.183181 1.5774e-05
5:161803328 T C 0.227889 4.2052e-05
5:161806608 A G 0.287590 -2.2566e-05
5:161809908 A G 0.295601 -1.7448e-05
5:161813705 T C 0.041365 1.1568e-05
5:161815374 G T 0.074187 2.7121e-05
5:161817246 C T 0.060041 1.6185e-05
5:161829942 A C 0.099017 1.5919e-05
5:161837335 C T 0.534659 -7.8147e-05
5:161837685 A G 0.352984 -3.1292e-06
5:161844132 G T 0.339588 -1.2032e-05
5:161847794 C T 0.338663 -5.9281e-06
5:161854444 G C 0.039888 4.4307e-06
5:161855035 G A 0.040966 3.2294e-06
5:161855861 C T 1.866785 9.8764e-05
5:161858236 G A 0.052199 2.2361e-05
5:161861784 T C 0.302556 -2.2513e-05
5:161861914 T C 0.068980 -7.2533e-06
5:161868013 A G 1.557831 5.9587e-05
5:161868856 A G 0.030196 -3.1664e-05
5:161871112 G A 0.063748 4.5229e-06
5:161877193 C A 0.071372 1.5114e-05
5:161879173 T G 0.063488 3.0143e-05
5:161884695 T G 0.243417 1.6240e-05
5:161885525 T C 0.029212 -8.8811e-06
5:161887059 A G 0.101056 2.2208e-05
5:161894838 C T 0.051349 -4.0265e-05
5:161896883 A G 1.749877 6.6261e-06
5:161897136 T C 0.305919 -2.6655e-05
5:161906918 T C 1.690082 9.0797e-06
5:161915163 T C 0.029534 -2.2047e-05
5:161925029 T C 1.748212 2.2114e-05
5:161941325 C T 0.186664 1.5497e-05
5:161944793 T G 0.029170 7.5338e-06
5:161952932 A T 0.228886 -2.8393e-05
5:161965242 A C 0.212563 -1.2969e-05
5:161974950 C T 0.265135 -3.1221e-05
5:161977715 C T 0.026817 2.9497e-05
5:161992776 T C 0.053809 8.0135e-06
5:161995156 T C 0.578578 -1.1586e-05
5:162016630 C T 0.101150 2.0191e-05
5:162020815 C T 0.081990 1.6754e-05
5:162035247 G A 0.319792 1.1018e-05
5:162040599 T C 0.026139 2.2639e-05
5:162043995 T C 1.836105 -2.9331e-06
5:162063981 A G 0.028414 -1.7541e-06
5:162078276 T C 0.049178 -3.2490e-06
5:162079920 G A 0.179624 1.4674e-05
5:162083518 A G 0.840049 2.4343e-07
5:162085254 T G 0.340695 -9.9401e-06
5:162086807 T C 0.193964 2.8826e-06
5:162089562 A C 0.273574 3.7122e-06
5:162095430 A G 0.157689 -1.8456e-05
5:162100594 C T 0.141735 -7.0809e-06
5:162101106 G A 0.427388 8.0935e-06
5:162102008 A G 0.120709 -9.0872e-06
5:162104241 A C 1.697145 2.7588e-06
5:162106333 C T 0.062248 2.4164e-05
5:162106527 C T 1.122637 -5.4474e-06
5:162108705 G A 0.250006 4.2710e-05
5:162117672 T C 1.582077 -1.9407e-06
5:162117712 A T 0.028885 -4.1352e-06
5:162128811 C T 0.259835 2.8919e-05
5:162141613 T C 0.117700 -7.0324e-05
5:162148479 A G 0.056529 -1.5865e-05
5:162153523 A G 0.166394 1.4367e-05
5:162156528 C T 0.054445 -3.6955e-05
5:162164652 C G 0.047301 -2.3788e-05
5:162172467 A C 1.583298 -2.6101e-06
5:162178983 T C 0.055289 -3.6243e-05
5:162179832 G T 0.628489 2.6291e-05
5:162181356 A G 0.089750 -1.9169e-05
5:162187646 A G 0.326819 1.2776e-05
5:162202314 G A 0.076822 -1.1032e-05
5:162211967 A G 0.510471 -7.0954e-05
5:162213246 A G 0.400152 -2.8012e-05
5:162214859 G A 1.975221 9.3099e-06
5:162223543 G A 0.147500 -2.2895e-06
5:162230095 G C 0.966565 3.3048e-05
5:162230498 C A 1.887668 1.8142e-05
5:162233596 G T 0.052534 -7.4790e-06
5:162245309 G A 0.021640 -1.4336e-06
5:162249292 A G 0.039700 2.1410e-06
5:162255035 A C 0.104869 1.2462e-05
5:162255231 C T 0.066523 -1.6360e-05
5:162255652 G A 0.968129 -4.4548e-05
5:162256174 T C 0.024980 1.6815e-05
5:162263273 A G 0.157049 -7.1934e-06
5:162267912 A G 0.069733 -6.2194e-05
5:162272254 T G 0.031231 -1.9176e-05
5:162272357 C G 0.044137 -6.9726e-05
5:162281276 G A 0.035169 -4.9840e-06
5:162281930 T G 0.039096 9.6985e-06
5:162285906 G T 0.473822 -5.4848e-06
5:162286006 T C 0.756803 -5.8389e-05
5:162289591 C T 0.121076 1.1136e-05
5:162292393 C T 1.500893 -1.2058e-04
5:162298167 G A 0.045299 -3.3543e-05
5:162302395 G A 1.032890 -8.5515e-05
5:162306384 G A 0.026080 -1.7966e-06
5:162314049 A G 0.061888 -4.3742e-05
5:162323772 T C 0.045308 -1.2554e-05
5:162331581 C T 0.077848 -2.2854e-05
5:162335211 A G 0.063014 4.3495e-05
5:162339295 G A 0.390447 6.7895e-06
5:162350385 G A 0.292553 -2.6490e-05
5:162357695 G A 0.859943 1.0896e-04
5:162362041 A G 0.032247 -2.9531e-05
5:162364722 G A 0.076741 -3.1031e-05
5:162369471 G A 0.271046 1.5844e-05
5:162371114 G A 0.990461 4.4466e-05
5:162373005 G A 0.093269 -1.0492e-05
5:162379308 C T 0.065144 -5.3361e-06
5:162380260 A G 0.318636 -1.1383e-05
5:162381052 A G 0.146150 -4.9275e-05
5:162381246 T C 0.503966 -1.6522e-05
5:162385949 G T 0.220151 1.5236e-05
5:162386324 T G 0.318711 9.7379e-07
5:162387260 G A 0.064930 1.5729e-05
5:162389158 T C 0.288317 -1.3799e-05
5:162406063 G C 0.124997 -1.4405e-05
5:162412340 G A 1.584145 -4.6379e-05
5:162413750 C T 0.065803 1.4171e-05
5:162416571 G T 1.448070 -1.7798e-05
5:162426738 C T 0.511059 -6.9729e-06
5:162428293 T C 0.051021 -2.8950e-05
5:162434083 C T 0.033500 5.6976e-06
5:162434152 C T 0.037084 -7.4805e-06
5:162443264 T C 0.175255 2.8529e-05
5:162444591 C T 0.999886 -3.4081e-05
5:162465994 T C 0.022386 -8.7015e-06
5:162466057 A C 0.081009 -4.0131e-05
5:162481765 G A 0.123903 4.2380e-06
5:162494873 A C 0.070159 1.7975e-05
5:162499589 G A 1.215594 -3.1322e-05
5:162511267 C A 0.082928 -1.4991e-05
5:162531172 T C 0.690884 -2.7953e-05
5:162533395 A G 0.050914 -4.4796e-05
5:162536425 C T 0.074258 1.1336e-05
5:162542037 G A 0.170396 3.3797e-05
5:162553539 T C 1.954000 3.0929e-05
5:162556570 G A 1.059675 -5.3262e-05
5:162563534 G A 0.078354 -1.6150e-06
5:162571795 A C 0.091133 -2.4610e-06
5:162571983 T C 0.087900 2.9953e-05
5:162572062 T C 0.182263 1.5053e-05
5:162586611 G T 1.109011 -5.2823e-05
5:162591145 C A 0.123991 -2.8699e-05
5:162604389 C T 1.330805 -2.3663e-05
5:162613006 A G 0.022273 -2.9786e-06
5:162613154 G A 0.054371 -7.6259e-06
5:162613846 A G 0.075443 3.3714e-05
5:162619045 G C 0.093327 -9.4157e-06
5:162620413 A G 0.154469 1.6984e-05
5:162621222 G C 1.686443 1.6399e-05
5:162621789 A C 0.930445 -3.1117e-05
5:162624190 G C 0.210693 -1.7864e-05
5:162627619 C T 0.029771 3.3444e-05
5:162628489 G A 0.094505 9.7509e-06
5:162629270 G A 0.281342 1.8568e-05
5:162632906 G A 0.034737 3.0111e-05
5:162633005 C T 0.764593 -4.9786e-05
5:162633608 A G 0.111754 5.6835e-05
5:162634708 A G 0.025230 -2.1120e-05
5:162635417 A G 0.149597 1.0729e-06
5:162650793 A G 0.935168 -1.3225e-05
5:162652285 A G 0.037902 1.0922e-05
5:162653096 C T 0.043591 3.9033e-05
5:162655464 C T 0.101922 -2.3636e-06
5:162655909 T C 1.109063 6.6374e-06
5:162657161 G A 0.096343 -3.4226e-05
5:162659865 T C 0.250088 7.6203e-05
5:162661036 A G 0.040209 2.2372e-05
5:162668634 T C 0.682214 -3.1575e-05
5:162676713 G A 1.137389 1.7062e-06
5:162678129 T C 0.037918 4.9502e-06
5:162679858 T C 1.789596 1.7279e-05
5:162679883 C T 0.188047 -2.3076e-06
5:162684658 G A 0.054994 -1.0721e-05
5:162699666 T C 0.224663 4.5206e-05
5:162699752 A C 0.066789 -1.1444e-05
5:162700905 A G 0.062391 -2.4040e-05
5:162722645 T G 0.037496 7.1377e-06
5:162727822 C T 0.500295 -2.9260e-05
5:162729588 A G 0.113270 3.1595e-06
5:162732021 G A 0.156355 6.9721e-05
5:162732792 G T 0.978357 1.2374e-05
5:162732988 G A 1.701154 4.4158e-05
5:162738470 T G 1.168991 4.2048e-05
5:162746934 G A 0.031037 -1.4847e-06
5:162752132 T C 0.104207 -2.6276e-05
5:162755647 A G 0.250776 1.6873e-05
5:162760946 A G 0.444522 -7.2938e-05
5:162761012 C T 0.057811 1.2957e-05
5:162770762 C T 0.026226 3.8349e-06
5:162772648 A G 1.733654 5.0789e-05
5:162774346 A G 0.204552 2.6144e-05
5:162777764 T C 0.910756 2.5501e-05
5:162779632 G A 0.560957 -4.0234e-05
5:162786739 G C 0.023604 1.2642e-06
5:162792248 G A 0.057026 2.2287e-05
5:162796184 C T 1.493632 -4.3179e-06
5:162796595 C G 0.108979 3.3538e-05
5:162802489 T G 0.116382 -2.6760e-05
5:162803258 G T 0.056555 -9.6826e-06
5:162814231 T C 0.106249 -3.0436e-05
5:162819235 C T 0.248682 -2.9151e-05
5:162827675 T C 1.913927 4.9115e-06
5:162835160 G A 0.188758 2.0987e-05
5:162836090 G T 0.581230 -2.1110e-05
5:162836439 T C 0.078617 1.2322e-06
5:162841722 C T 0.925723 2.5954e-05
5:162848962 T C 0.046896 -1.4391e-05
5:162858808 T C 0.046785 -1.6316e-06
5:162868905 C A 0.023704 6.4388e-06
5:162877645 C T 0.102974 -1.6634e-05
5:162880081 C T 0.025298 3.1021e-06
5:162882959 A G 0.422022 2.8674e-06
5:162896650 T C 0.213822 -2.7574e-05
5:162901156 A G 0.102607 -3.4054e-06
5:162902516 C T 0.486968 -2.0971e-05
5:162909716 T C 0.474439 5.7152e-07
5:162911075 A C 0.258868 3.5294e-05
5:162916413 T C 0.394332 -3.4639e-06
5:162916629 T C 0.064440 3.8163e-05
5:162920974 C T 0.257758 -3.0535e-06
5:162922683 G A 0.044137 3.4145e-06
5:162930287 G T 0.044208 3.5283e-05
5:162930747 C T 0.659536 -3.3576e-06
5:162938043 G A 0.074936 6.3664e-06
5:162941739 G T 0.295688 1.7928e-06
5:162948193 C T 1.159711 4.0923e-05
5:162948205 C T 0.031053 -2.4331e-06
5:162950024 A G 0.232625 5.7398e-06
5:162962709 C T 0.301535 2.4114e-05
5:162966787 G A 1.754009 1.3201e-05
5:162970611 A G 0.167339 -1.8667e-05
5:162971392 A G 0.341967 5.2136e-05
5:162975231 G A 0.127214 1.3453e-05
5:162982360 T C 0.205776 7.0669e-05
5:162988224 A G 0.134981 -4.1831e-06
5:162988621 T C 0.059191 -2.1098e-05
5:162997018 G A 0.103711 6.0398e-06
5:162997351 G A 1.171373 -1.9142e-05
5:162997986 A G 0.072726 -5.5153e-06
5:162998339 C G 0.076735 9.0085e-06
5:162998515 C T 1.344937 -1.8377e-05
5:163005311 A G 0.492236 -4.0132e-05
5:163008391 C G 0.104642 5.0685e-05
5:163013931 A G 0.080782 -1.9588e-05
5:163015185 T C 0.219742 -9.4879e-06
5:163022788 G T 0.398724 1.2878e-05
5:163023720 C T 0.021663 2.6091e-05
5:163023989 G T 0.020202 8.5957e-06
5:163033531 G A 0.075780 1.1283e-05
5:163045904 T C 0.123250 -9.8423e-06
5:163049150 G T 0.052615 -5.7784e-05
5:163052317 C T 0.287230 -1.6471e-05
5:163056697 A G 0.247829 6.1899e-05
5:163063963 G A 0.197226 4.8097e-06
5:163083588 G A 1.852149 2.2080e-05
5:163084921 G A 0.036483 -1.0398e-05
5:163085586 A G 1.044799 -3.6811e-06
5:163087221 A G 0.035853 2.2710e-05
5:163089343 A G 0.113270 -3.7685e-05
5:163094109 A G 0.062956 1.4312e-05
5:163098707 C T 0.087014 -1.4696e-05
5:163098840 T C 0.154901 -9.5069e-06
5:163104597 A G 1.007865 -7.4462e-06
5:163111852 T C 0.540914 4.8529e-05
5:163119911 G C 0.071424 -2.2290e-05
5:163125424 T C 0.052016 -3.6878e-05
5:163131444 G A 1.295623 -1.7866e-05
5:163133982 C T 0.031780 -3.9156e-06
5:163134513 T C 0.037723 2.3398e-05
5:163137682 G A 1.621235 -1.7728e-05
5:163154512 T C 0.339672 -6.2238e-06
5:163160726 T G 0.041371 2.4543e-05
5:163162032 A G 0.185976 -1.5149e-05
5:163170831 T C 0.187680 -1.7342e-05
5:163185215 G T 0.104983 -1.0704e-05
5:163185508 C T 0.033263 4.3618e-05
5:163190235 A G 0.061638 1.0073e-05
5:163192039 C A 1.645929 -8.3083e-06
5:163195769 A G 0.034341 -1.7687e-05
5:163196026 A G 0.095901 5.1160e-06
5:163222890 A C 0.197220 -7.7273e-08
5:163223594 A G 1.126477 -5.8965e-06
5:163225805 A G 0.101026 -5.8826e-06
5:163226687 C A 0.138285 -7.9422e-06
5:163254970 T C 0.183110 3.5839e-06
5:163258028 G T 0.088676 3.3598e-05
5:163261899 A G 0.849744 -3.7955e-06
5:163265126 C T 0.166582 -2.8950e-05
5:163265893 G A 0.437709 1.1403e-05
5:163285814 T C 0.094320 -1.2740e-06
5:163290591 G A 0.121017 2.1605e-05
5:163301843 A G 0.071035 -2.8652e-05
5:163304052 G A 0.694850 4.3895e-05
5:163307767 T C 0.616428 9.2722e-06
5:163312175 T C 0.076215 3.7450e-06
5:163315180 A G 0.588955 -1.8193e-05
5:163322597 A G 0.186817 3.3246e-05
5:163323324 T G 1.701582 1.3669e-05
5:163327315 C A 0.505524 -3.2643e-05
5:163335318 G C 0.026239 1.8451e-06
5:163338510 G A 0.036249 -1.3228e-05
5:163339891 T C 0.097248 -1.2614e-05
5:163341388 C A 0.030280 -2.0050e-05
5:163350601 G A 0.989341 3.9293e-05
5:163357754 A G 1.657672 1.0244e-05
5:163366059 A G 0.021471 -2.4373e-05
5:163372120 G A 0.105830 2.2658e-05
5:163372877 C T 1.913336 -1.1576e-05
5:163375406 T C 0.768355 5.6742e-05
5:163375484 T C 0.024347 5.3504e-05
5:163379668 G A 0.043757 -1.7476e-05
5:163384660 A G 0.539274 -6.0649e-05
5:163390392 A G 0.171289 -1.6868e-05
5:163394077 G A 1.520611 1.2283e-05
5:163396142 G A 1.177044 7.2970e-05
5:163400253 G T 0.546756 -6.1916e-05
5:163401118 A G 1.904716 1.3750e-05
5:163401375 G A 1.715828 1.5511e-05
5:163403746 T C 0.033085 -1.1307e-05
5:163409247 G A 0.100296 9.8185e-06
5:163418799 G A 0.286912 1.3353e-05
5:163420411 G A 0.963173 -8.8104e-06
5:163425798 G C 0.214841 3.0041e-05
5:163427081 T C 0.086793 8.6833e-06
5:163440473 A G 0.041076 -1.0669e-05
5:163440645 C G 1.854869 7.4200e-07
5:163440783 G A 0.952338 -1.4245e-05
5:163441884 T C 0.078396 2.9787e-06
5:163444097 A C 0.269838 1.1537e-05
5:163462226 G T 0.117642 1.4366e-05
5:163462664 T C 0.042309 7.0246e-06
5:163468795 T C 1.836826 -1.4801e-05
5:163469120 T C 0.137292 -3.9416e-06
5:163474354 C T 0.324803 -1.3880e-05
5:163474839 A G 0.032650 1.3490e-05
5:163479999 T G 0.485277 -6.0741e-06
5:163490191 A G 0.023240 1.6298e-05
5:163502789 G T 0.566634 -3.3239e-05
5:163505869 T C 0.198352 -2.7312e-05
5:163506329 T C 0.101779 -4.8281e-06
5:163511001 A G 0.257488 -3.4043e-05
5:163511399 T G 0.032991 -5.0849e-06
5:163511478 G A 1.162087 -3.0145e-05
5:163511991 G A 1.145592 -1.7746e-05
5:163519665 G A 0.799573 2.9065e-05
5:163519769 G A 0.070084 -1.4864e-05
5:163520562 C A 0.358859 -2.3926e-05
5:163520960 C A 0.175112 1.9273e-06
5:163523553 G A 0.441945 1.6190e-05
5:163524060 A G 0.134497 -1.3069e-06
5:163526582 T C 1.218795 9.4472e-06
5:163527256 G A 0.046802 -9.1798e-06
5:163527927 G A 1.405206 9.9082e-06
5:163530306 G T 0.061392 4.0114e-05
5:163535867 C T 0.061343 1.8020e-05
5:163539499 T C 0.421032 1.5409e-05
5:163542018 T G 1.551560 4.2081e-05
5:163542505 G T 0.176196 3.2527e-05
5:163544002 A C 0.023451 -2.6486e-06
5:163544718 A G 0.027502 8.5666e-06
5:163550905 G C 0.164047 -1.0879e-05
5:163561472 T C 1.812080 2.2534e-05
5:163585891 A G 0.216899 -1.3975e-05
5:163587465 T C 1.135714 2.2132e-05
5:163588081 G A 0.054767 -6.7380e-06
5:163590681 G A 0.054906 -3.7096e-05
5:163596466 G A 0.147159 -2.3025e-06
5:163596717 A G 0.082989 -3.2950e-05
5:163597148 G A 0.190868 -1.4381e-05
5:163603215 C G 0.109066 -3.5475e-05
5:163607808 G C 0.085317 3.8875e-05
5:163611051 T C 0.359362 1.6801e-06
5:163615786 C A 1.743664 -4.7394e-06
5:163616701 T C 1.050391 3.6086e-05
5:163622875 T C 0.428417 2.5539e-05
5:163634272 A G 0.217013 -7.3338e-06
5:163635872 G T 0.038304 -9.9778e-06
5:163635906 C T 0.084768 1.1931e-06
5:163642067 T C 0.070892 -3.5264e-05
5:163645329 G A 0.768560 2.6203e-05
5:163652344 G A 0.059311 4.6363e-07
5:163657696 T C 0.328108 3.6816e-05
5:163657788 C T 0.268962 2.5924e-05
5:163671151 A G 0.094356 3.2202e-05
5:163675279 G A 0.073813 -1.6517e-05
5:163681730 C T 1.633822 -3.4899e-06
5:163683426 T C 0.084245 4.3704e-06
5:163686132 C T 0.081483 2.0320e-05
5:163687383 A G 0.280306 6.6161e-06
5:163687610 G T 0.148951 -8.8050e-06
5:163696168 T G 0.050138 -1.3137e-05
5:163702195 C T 0.789927 -1.7292e-05
5:163731007 G A 0.363377 1.9080e-05
5:163737814 T C 0.025561 1.1862e-05
5:163738045 G T 0.082944 3.1337e-05
5:163739709 G A 1.591273 -6.9399e-06
5:163742363 G A 0.244713 1.9080e-05
5:163743985 C T 0.111273 -1.3479e-05
5:163748344 A C 0.073073 -2.8379e-05
5:163751234 C T 0.115165 4.1553e-05
5:163751780 C T 0.098108 7.1953e-06
5:163753090 C A 0.353961 3.9382e-05
5:163758772 G A 0.279177 1.4304e-05
5:163759543 A C 0.037470 -9.8817e-06
5:163765765 C T 0.176278 1.3300e-06
5:163767901 A C 0.177190 6.4305e-07
5:163770824 A G 0.337147 -2.3988e-05
5:163770963 T G 0.022692 1.0368e-05
5:163771041 A G 0.789612 3.5249e-05
5:163773596 C A 0.072895 -2.0288e-05
5:163776186 C A 0.087790 8.9404e-06
5:163777683 G A 0.091571 -1.4939e-06
5:163778421 C A 0.638746 2.1286e-05
5:163779956 T C 1.257355 2.8181e-05
5:163781302 G A 0.097112 1.6731e-05
5:163782664 G A 0.084700 9.0363e-06
5:163786179 A G 0.080769 -1.2052e-05
5:163786953 T C 0.550103 1.6717e-05
5:163796816 C T 0.276898 -1.4708e-05
5:163797905 T C 0.058490 3.1468e-05
5:163801341 G A 0.038547 2.7824e-05
5:163801954 T G 0.226020 -4.7819e-06
5:163803607 C G 0.268280 1.9524e-05
5:163809443 T C 0.109079 -4.7589e-05
5:163815505 T C 0.481554 1.8471e-05
5:163816546 A G 0.057785 -7.5530e-06
5:163818274 A G 0.209535 -5.9538e-06
5:163821441 T C 0.600731 1.2496e-05
5:163830571 T G 1.287661 2.7461e-05
5:163832782 A G 0.052446 2.1226e-05
5:163840646 A G 0.102577 -6.4303e-05
5:163845611 T G 0.102373 5.2082e-05
5:163849800 A G 0.138353 -3.8599e-05
5:163855809 A G 1.437138 -7.7416e-07
5:163858334 A G 0.576605 4.6954e-05
5:163860237 T C 0.075943 3.6900e-05
5:163861673 T C 0.045984 -3.0995e-05
5:163865146 C T 0.041206 -2.6518e-06
5:163869843 T C 1.953650 4.3541e-05
5:163871638 T C 0.047921 4.2543e-06
5:163872192 G A 0.053744 -2.0277e-05
5:163873302 G A 0.465305 -8.2811e-05
5:163876450 A G 0.093324 -8.2766e-06
5:163883301 T C 0.040420 1.1477e-05
5:163889280 T G 1.763616 1.6444e-05
5:163898953 G A 0.332947 1.3253e-05
5:163907835 G A 0.046380 4.3842e-06
5:163912731 T C 0.041238 -7.1065e-06
5:163913001 A C 0.035006 1.1213e-05
5:163916035 A G 0.065364 2.8556e-05
5:163926834 T C 0.043345 -2.6657e-05
5:163942281 G A 0.038719 3.2462e-06
5:163948616 T C 1.603321 -1.4809e-05
5:163950485 A G 0.047379 4.9758e-05
5:163954210 A G 0.361205 2.7230e-05
5:163957760 T C 1.101994 -3.5406e-05
5:163968124 G A 0.028677 5.2683e-06
5:163978674 G A 0.027749 -1.1484e-05
5:163978875 T C 0.145309 1.0548e-05
5:164000879 C A 0.080104 -1.9142e-06
5:164011796 T C 0.021186 -7.1671e-06
5:164017252 C T 0.075758 1.7510e-05
5:164023520 A C 0.051278 -1.7377e-05
5:164032760 G A 0.076413 -7.9691e-05
5:164036546 C A 1.929621 -2.3030e-05
5:164044992 A G 0.089341 -1.2257e-05
5:164047397 T G 0.079169 1.3627e-05
5:164050450 C G 0.060882 -3.5364e-05
5:164057994 A G 0.378726 9.3047e-05
5:164078982 T C 0.037476 1.3877e-05
5:164094484 T C 0.948336 1.5090e-05
5:164100883 G A 0.107164 -6.1865e-05
5:164113113 C T 0.035668 -5.3359e-06
5:164113950 C T 0.048600 4.6836e-06
5:164129900 G A 0.499838 -1.6307e-05
5:164136083 A G 0.039985 -8.8352e-06
5:164138709 A G 0.157958 -2.2428e-05
5:164153156 A G 0.093723 3.2742e-05
5:164155871 A C 0.052764 2.5330e-05
5:164156479 C T 0.087670 -2.8666e-05
5:164157155 T G 0.244148 6.0877e-05
5:164179112 G A 1.238747 1.9542e-05
5:164184813 A G 1.527869 -1.5766e-05
5:164184836 C T 0.042683 -1.3095e-05
5:164186817 T C 0.037301 -4.2826e-05
5:164187769 T C 0.054880 3.7994e-06
5:164188303 A G 1.973118 -2.9491e-05
5:164197839 A G 0.131654 -3.6616e-05
5:164200284 T C 0.171357 -7.0598e-07
5:164222067 G A 0.572301 -1.3135e-05
5:164233642 A G 1.493106 -9.6011e-06
5:164238677 C T 0.025165 -6.4757e-06
5:164244692 A G 0.042472 -2.0287e-05
5:164258767 C T 1.478091 -7.2718e-07
5:164260281 A G 0.025227 -1.6475e-05
5:164261522 C T 0.050989 -9.6038e-05
5:164266099 T C 0.068737 4.4816e-05
5:164282810 A C 0.067380 -1.4504e-05
5:164286098 A G 1.375221 1.0543e-05
5:164291428 C T 0.055039 -8.0646e-06
5:164297272 C T 0.501461 -1.5036e-05
5:164299693 T C 0.475799 1.6534e-04
5:164307484 C T 0.027375 -2.3012e-05
5:164308905 T C 0.086482 1.0128e-05
5:164310595 T G 0.037726 -3.6330e-05
5:164312850 C G 0.246443 3.9459e-05
5:164318463 A G 1.404018 1.1829e-05
5:164321629 C A 0.896633 1.8188e-05
5:164321741 T A 0.088592 8.5062e-07
5:164322416 C A 0.063122 -1.7590e-05
5:164342850 A G 0.022987 1.3696e-05
5:164370315 G A 1.153158 1.3429e-05
5:164378299 T C 0.042991 1.0300e-05
5:164381025 T C 0.036542 -2.6685e-06
5:164406328 A G 0.039524 -2.5727e-05
5:164407178 A G 0.027934 1.9106e-05
5:164408240 T C 0.030683 -2.2625e-06
5:164419616 A C 0.020137 -6.6938e-06
5:164421077 C T 1.361010 -4.5360e-05
5:164421561 G A 0.041381 7.1811e-06
5:164430671 T C 0.461420 -2.1041e-05
5:164434561 T C 0.193409 -3.0413e-05
5:164438264 G A 0.535428 5.1308e-05
5:164441690 A C 0.226137 -1.4134e-05
5:164445654 A G 0.089059 -6.4356e-06
5:164461182 C T 0.826822 2.5114e-05
5:164472399 T C 1.049414 2.6895e-05
5:164473821 A G 0.303238 6.9266e-06
5:164484100 A G 1.071200 2.5708e-05
5:164493042 G A 1.699248 3.9217e-05
5:164493653 A G 0.047383 1.3510e-05
5:164502430 T C 0.029563 -1.2113e-07
5:164503853 G A 0.024295 5.5178e-06
5:164505089 G C 1.245725 2.6986e-05
5:164514021 A C 0.306451 7.5881e-06
5:164516782 A G 0.764967 1.8634e-05
5:164534921 G T 0.169319 -5.2033e-06
5:164536160 C T 0.932010 9.8243e-06
5:164537288 C G 0.025233 4.2432e-06
5:164547179 C G 0.314613 2.1335e-05
5:164549938 A G 0.148026 -2.0384e-05
5:164555759 T C 1.246657 2.1120e-05
5:164569267 C T 0.056757 1.2346e-05
5:164587210 T C 0.059240 -3.5967e-06
5:164590747 C A 0.052420 -1.2610e-05
5:164597046 C T 0.035899 8.8414e-06
5:164603776 T A 0.043270 -7.4049e-07
5:164613393 C T 0.056124 -2.2861e-05
5:164629179 C T 0.088465 1.1689e-05
5:164641769 G A 0.033990 3.5013e-06
5:164650294 C T 0.755817 -6.2341e-06
5:164650535 C T 0.081240 2.5783e-05
5:164652281 C G 0.132212 2.4822e-05
5:164657861 C T 0.050742 -4.5046e-05
5:164668789 G A 0.114458 -1.3084e-05
5:164673969 A G 0.131144 3.7499e-05
5:164680532 C A 0.045169 -3.3363e-05
5:164688799 A G 0.051466 9.1131e-06
5:164690314 G A 1.575745 1.0959e-05
5:164710566 A C 0.382687 -2.2172e-06
5:164713677 C T 0.112189 3.0357e-05
5:164714315 T C 0.025051 1.2231e-05
5:164722119 G A 0.029660 -1.0629e-05
5:164728068 A G 0.103169 -3.7169e-05
5:164729520 T C 0.039674 2.8791e-07
5:164734052 C T 0.025084 -2.3772e-05
5:164764077 T C 1.577783 2.2844e-06
5:164764087 G A 0.277359 -1.6075e-05
5:164768748 A G 0.722781 1.8485e-05
5:164782891 C T 0.108333 -4.6298e-05
5:164785515 A G 0.676531 -1.2128e-07
5:164786446 C T 0.059944 1.1562e-04
5:164792639 A G 1.243794 -2.7831e-05
5:164795677 T C 0.140797 1.8611e-05
5:164799477 G A 0.055095 -3.2872e-05
5:164799741 T C 0.030378 -2.4370e-05
5:164803743 T A 0.022023 1.8926e-05
5:164809470 G A 0.528924 -1.3723e-05
5:164815515 T C 0.042033 3.4375e-05
5:164821311 A G 0.046704 -4.6858e-06
5:164833122 A G 0.068824 -1.7924e-05
5:164846288 A G 0.505865 -1.1828e-05
5:164847509 A C 0.032254 1.7785e-05
5:164847797 T C 0.646163 -1.1785e-05
5:164855548 C T 0.365431 -7.7349e-06
5:164856616 A G 0.022016 2.0777e-05
5:164860738 A G 0.694844 -1.0929e-05
5:164861878 C T 0.021770 1.8666e-05
5:164861910 T C 0.031465 1.6652e-05
5:164883367 C T 0.043952 6.6938e-06
5:164883810 T G 0.889671 -3.1351e-05
5:164884538 A G 0.475822 -2.6540e-05
5:164885155 G C 0.410587 -1.7566e-05
5:164885296 T C 0.207499 -5.2587e-06
5:164891231 A G 0.089400 1.7524e-06
5:164907492 C A 0.027184 1.4122e-05
5:164912247 G A 0.491730 -1.3022e-05
5:164913511 C A 0.504817 9.7895e-06
5:164922114 A G 0.356174 -1.9271e-07
5:164929671 G A 1.922584 7.5511e-06
5:164932756 A G 0.154456 7.1073e-06
5:164934276 A C 0.063235 -8.7476e-06
5:164934294 A G 1.457882 -2.9922e-05
5:164940654 A G 0.084083 2.0397e-05
5:164942097 T C 0.048418 9.7787e-05
5:164943838 A G 0.818409 -8.3574e-06
5:164947504 G A 1.549707 -1.0875e-05
5:164948729 A G 0.039096 7.9772e-06
5:164952332 C T 1.807081 1.5156e-06
5:164953114 T C 0.048522 2.8499e-05
5:164955977 T C 0.083882 4.4908e-06
5:164956787 A G 0.160986 1.8203e-05
5:164957383 A G 0.294478 -2.8717e-06
5:164960803 G A 0.196067 1.0908e-05
5:164960936 G A 0.170305 -1.3256e-05
5:164961811 G T 0.071152 9.8443e-07
5:164962956 G A 0.169078 -4.9705e-06
5:164970401 T C 0.381745 -1.1821e-05
5:164979439 C A 0.705831 -3.1333e-05
5:164981791 A G 0.127652 3.6047e-05
5:164981896 A C 0.266021 3.7345e-05
5:164986516 C T 0.353253 -8.8004e-06
5:164986951 C T 0.064693 2.3511e-05
5:164989409 C T 0.114643 1.1505e-05
5:164989636 C A 0.059756 1.0628e-06
5:164989982 G A 0.293877 2.8441e-05
5:164991553 T G 0.307665 1.7162e-05
5:164992054 C T 0.907130 2.4236e-05
5:164992724 T C 0.042595 -2.2213e-05
5:164992859 G A 0.156510 2.2361e-05
5:164994297 C T 0.203617 6.2654e-06
5:165000149 A G 0.032802 8.6218e-06
5:165002641 G T 0.338851 -1.3449e-05
5:165009396 C T 0.157650 6.9630e-06
5:165010664 G A 0.165427 8.6865e-06
5:165011129 T G 0.686801 2.9731e-05
5:165014638 T C 0.036658 -2.7417e-07
5:165015268 A C 0.869024 1.6747e-05
5:165016568 A G 0.181594 6.1401e-06
5:165017751 A C 0.275730 2.5251e-05
5:165020596 A C 0.235728 4.1894e-05
5:165024869 C T 1.146637 2.2094e-05
5:165025037 A G 0.045338 4.7107e-05
5:165025195 G C 0.695295 2.3919e-05
5:165026928 A G 0.133264 9.4629e-06
5:165032444 G C 0.282877 -6.8063e-07
5:165037517 A G 0.943127 6.8533e-06
5:165039964 T C 0.066858 8.8519e-06
5:165043610 A G 0.352643 9.3630e-06
5:165046999 A C 0.034636 8.5945e-06
5:165047344 T G 0.067461 -5.0080e-06
5:165048062 C T 0.134601 1.3444e-06
5:165049213 G A 0.190277 -1.7678e-07
5:165052528 C T 0.096158 -2.8216e-05
5:165053685 T C 0.539427 8.2768e-05
5:165054606 G A 0.267755 -1.4559e-05
5:165059535 T C 0.129323 -4.4824e-07
5:165059943 G A 0.053141 -5.5921e-05
5:165060085 C T 0.068841 1.6853e-06
5:165060876 G A 0.611640 -1.3035e-06
5:165061117 G T 1.052219 -1.1292e-05
5:165063884 A G 1.395001 -1.0766e-05
5:165065910 T G 1.204523 -2.9635e-06
5:165066853 A G 0.348167 -4.5662e-06
5:165068354 A G 0.198833 -1.3614e-05
5:165071427 A G 1.081019 -1.7384e-05
5:165075048 C T 0.659847 -5.8525e-06
5:165079273 G A 1.345564 -4.7613e-06
5:165079768 C T 0.496754 -1.9340e-06
5:165081929 G A 0.858005 -7.8798e-06
5:165082735 C T 0.045127 -4.3883e-05
5:165083316 A G 0.534195 -5.7471e-06
5:165083795 T C 1.186969 4.6120e-06
5:165084493 A G 0.051368 7.5575e-06
5:165085583 T C 0.402336 1.0844e-05
5:165085659 A C 0.103334 -2.9707e-06
5:165087285 G A 0.525655 -1.9769e-05
5:165089058 A G 0.388613 1.8831e-05
5:165089689 C T 0.907059 2.0759e-05
5:165089829 C T 1.681412 1.5623e-05
5:165095831 C T 0.076472 1.5204e-05
5:165096645 C T 0.094363 -1.0637e-05
5:165097590 T C 1.287139 -8.5373e-06
5:165103395 G A 0.067675 1.9184e-05
5:165134190 C G 0.032215 1.0714e-05
5:165135775 T C 0.060502 3.7111e-06
5:165136390 A G 1.296587 1.8461e-07
5:165137482 C T 0.065670 -5.3106e-06
5:165144196 A C 0.058577 3.1450e-06
5:165145246 C A 0.201806 -1.3982e-05
5:165153995 C A 0.039262 -1.7374e-05
5:165156082 A G 0.775821 -3.0109e-06
5:165160159 A G 0.978789 -5.3245e-06
5:165161423 C A 0.112981 8.2232e-06
5:165162605 T C 0.173642 1.6915e-05
5:165167259 A G 0.025645 -2.7924e-05
5:165169339 C T 1.978594 8.2660e-06
5:165170651 C A 0.977198 -1.1492e-05
5:165175315 C T 0.052550 4.7087e-06
5:165182242 T C 0.068231 -1.0258e-06
5:165188500 C T 0.470184 1.8651e-05
5:165205415 C T 0.424853 2.2362e-05
5:165207212 A G 0.274285 -6.2683e-06
5:165220630 G A 0.676329 1.0068e-05
5:165225338 G A 0.142196 2.0232e-05
5:165229007 C A 0.076481 -2.5591e-05
5:165249121 G A 0.453601 1.5690e-05
5:165259003 G A 0.099764 1.2596e-05
5:165260961 C T 1.044633 -1.0868e-05
5:165262523 G A 0.083233 -2.0292e-05
5:165262760 T C 0.065202 4.8154e-06
5:165265353 T G 0.417712 -1.0178e-05
5:165275263 G A 0.147977 1.8827e-05
5:165278640 G A 0.417141 -1.1209e-05
5:165280261 T C 0.093269 1.2851e-05
5:165281150 C T 0.202131 1.1437e-05
5:165282340 G T 0.090124 -1.2318e-07
5:165285234 G A 0.510512 -1.2035e-05
5:165292473 G A 0.221174 1.5274e-05
5:165293654 T C 0.450102 -6.3059e-07
5:165297241 C T 0.321544 4.4197e-06
5:165298143 T G 0.195493 1.0816e-06
5:165301116 A G 0.136136 -1.1838e-05
5:165308407 G A 1.426170 3.8873e-05
5:165309611 T C 0.349390 7.1222e-05
5:165312291 C T 0.526090 -1.0783e-05
5:165313869 C T 0.462017 -6.9192e-06
5:165314968 A G 0.177083 3.2249e-05
5:165317697 T G 1.903758 -2.3903e-05
5:165329713 C T 0.933370 -1.2086e-05
5:165332886 G A 0.051547 5.7358e-05
5:165335065 G A 1.316811 -5.8474e-05
5:165335251 G A 0.550395 -6.0940e-05
5:165352290 T C 0.023250 -1.1026e-07
5:165354069 G C 0.774730 -2.4862e-05
5:165366491 A G 0.032348 -2.3513e-05
5:165372108 T C 0.120485 3.8724e-05
5:165376765 A G 0.117989 -2.1440e-05
5:165377699 C G 0.049492 -2.4826e-05
5:165378095 G A 0.062797 -9.9164e-06
5:165389191 G A 0.063161 1.7325e-05
5:165390046 G A 0.025139 9.5970e-06
5:165390936 C T 0.913934 -8.3451e-05
5:165401506 A G 0.054819 8.8876e-07
5:165410572 T C 0.270189 1.5946e-05
5:165420380 C T 0.030576 2.8656e-05
5:165422533 A G 0.186797 -3.0751e-05
5:165423278 G A 0.318052 1.2708e-05
5:165424192 T C 0.127528 -9.2578e-06
5:165426337 T C 0.124387 -1.0331e-04
5:165434714 G C 0.156978 -1.8843e-05
5:165442830 A G 0.026827 -2.0673e-05
5:165444892 C T 0.100585 -1.2945e-05
5:165450803 T C 0.213614 -2.0134e-05
5:165453228 A G 0.042300 1.1338e-05
5:165470720 T C 0.023974 -2.9006e-07
5:165473194 G A 1.255674 6.3227e-05
5:165475256 A G 0.111471 3.9475e-06
5:165479749 C A 1.506378 9.2169e-05
5:165482070 A G 0.082931 3.0074e-05
5:165491949 C T 0.072648 1.4816e-05
5:165510433 G A 1.473767 2.2944e-05
5:165518313 C T 1.523497 7.7775e-05
5:165552393 T C 0.071084 2.8156e-05
5:165552549 C T 0.298986 3.0067e-05
5:165559670 T C 0.071752 -1.3602e-05
5:165561354 A G 0.116434 2.0171e-05
5:165562309 C T 0.052725 4.7333e-06
5:165567958 A G 0.024110 1.7497e-05
5:165575891 A G 1.840838 2.9017e-05
5:165577923 C T 0.082775 -7.0980e-06
5:165579886 T G 0.132897 4.1516e-06
5:165583030 G A 0.382981 2.9852e-05
5:165587047 C T 1.760387 -1.7488e-04
5:165587523 A G 0.314245 7.7546e-05
5:165590324 T C 0.049253 -1.9258e-05
5:165601193 T C 0.051216 3.4474e-06
5:165602869 A C 0.107690 2.1891e-05
5:165610070 A G 0.071717 4.5040e-06
5:165613730 G A 0.022581 2.6896e-05
5:165623899 G A 1.821541 7.5374e-06
5:165625998 G A 0.033533 -2.2439e-06
5:165634456 A G 1.917657 3.4657e-05
5:165635565 C T 0.060723 1.3750e-06
5:165638908 G A 0.404956 -8.5438e-06
5:165639001 G C 0.050424 -1.2808e-05
5:165640662 G A 0.065280 -1.9433e-05
5:165641575 T C 0.069084 3.2411e-05
5:165643148 T C 0.102818 -2.4770e-05
5:165645231 G A 1.579136 2.1720e-05
5:165650779 C T 1.901885 2.8852e-05
5:165654235 G A 0.402674 -7.7154e-07
5:165658472 A G 0.209002 -7.2295e-05
5:165662583 A C 0.528024 1.5886e-05
5:165663564 T C 0.056198 8.5664e-07
5:165664455 T C 0.423038 2.0297e-05
5:165670128 C T 1.796539 -4.8603e-05
5:165670188 C A 0.619592 -1.7892e-06
5:165670991 A G 0.030378 -1.1782e-05
5:165671889 A G 1.237604 8.2246e-06
5:165675093 A G 0.147490 6.4534e-05
5:165677580 T C 0.034562 2.2335e-05
5:165696562 A C 0.836582 4.9454e-05
5:165699831 G C 0.059084 -3.3682e-06
5:165702717 T C 0.045201 -3.5450e-05
5:165714103 C A 0.033977 3.8931e-05
5:165724127 T G 1.184908 2.8250e-05
5:165737178 C A 0.068292 -5.3144e-06
5:165737894 A G 0.353123 7.9717e-06
5:165739982 T C 0.109397 2.4437e-05
5:165744030 G A 0.061989 -4.2966e-05
5:165744369 G A 0.595849 -6.4424e-05
5:165745934 T C 0.080672 7.9768e-06
5:165753173 G A 0.103006 4.3976e-05
5:165758259 A G 1.532156 1.0651e-05
5:165760375 T C 0.076322 5.4097e-06
5:165761302 G A 0.056948 1.4169e-05
5:165763260 T G 0.078984 6.0734e-05
5:165764843 A G 1.969366 6.5765e-05
5:165767031 C T 0.621796 -2.6204e-05
5:165778630 A G 0.466088 -2.9430e-05
5:165786878 G A 1.706863 -9.2536e-05
5:165795370 T C 0.059285 3.5237e-06
5:165802368 A G 0.235365 3.5628e-05
5:165803876 T C 0.036220 1.8472e-05
5:165804171 G A 0.051385 4.4664e-06
5:165806208 G A 0.526158 -1.3628e-05
5:165819255 A C 0.043348 -2.7964e-05
5:165822253 C T 0.045795 1.2826e-06
5:165824801 G A 0.883812 -1.0212e-04
5:165825034 G A 0.127175 -4.3871e-06
5:165832407 A G 1.908864 -2.4721e-06
5:165844241 A G 0.057542 9.7349e-06
5:165859261 T C 1.688060 -8.1204e-05
5:165881115 T C 0.095122 -1.6750e-06
5:165882543 C T 1.168215 9.9547e-07
5:165885151 T C 0.073846 -5.4836e-06
5:165888443 G A 0.065848 7.0777e-06
5:165893405 A G 1.878931 8.8983e-06
5:165901986 C T 0.090357 1.3012e-05
5:165904495 G T 0.807519 -2.4325e-05
5:165922089 C T 0.317143 -2.1010e-05
5:165928322 G T 1.633066 -4.1901e-06
5:165930935 A G 1.487348 1.1001e-05
5:165935976 G A 0.948132 -3.9577e-06
5:165950937 A G 0.107995 2.0799e-05
5:165956422 T C 0.078319 5.7110e-05
5:165957086 G T 1.933104 -1.2945e-05
5:165961937 T C 0.261633 8.9869e-06
5:165969685 C T 0.121621 -3.3377e-05
5:165977269 T C 1.589526 -2.6940e-05
5:166004323 T C 0.101542 1.6998e-05
5:166007922 G A 0.170127 2.0211e-05
5:166008290 T C 0.410876 1.9027e-05
5:166025168 C T 0.112685 4.0397e-06
5:166028180 C T 0.070960 -1.5683e-05
5:166032001 C T 1.016262 1.8952e-05
5:166035073 C T 0.045068 1.9531e-05
5:166037676 G A 0.024091 1.8707e-05
5:166038872 A G 0.038375 -2.7422e-05
5:166044822 A G 0.021572 9.0955e-07
5:166047163 A G 0.657419 4.7111e-06
5:166048815 T C 0.074884 -3.2398e-05
5:166053258 T C 0.112101 -8.2478e-06
5:166061635 G A 0.569853 4.3305e-06
5:166067866 T C 0.023425 -3.2077e-05
5:166068365 C A 1.468155 1.4326e-05
5:166077573 C T 0.083531 -6.0795e-06
5:166080511 G C 0.520273 1.6069e-05
5:166081123 C T 0.538294 1.3154e-05
5:166099369 A G 0.253918 -4.6009e-06
5:166104402 T C 0.067899 -1.3455e-05
5:166104600 C G 0.022117 -1.4235e-05
5:166111562 T C 0.025321 -2.6515e-07
5:166114584 G A 0.585216 -1.9458e-05
5:166122533 G A 0.212689 -3.0077e-06
5:166123279 T G 1.535087 2.7726e-05
5:166125560 T G 0.069110 2.5769e-06
5:166135549 G A 0.239886 1.4965e-05
5:166146600 G C 0.088663 1.7887e-06
5:166148030 G A 1.449615 9.1895e-06
5:166155566 G A 0.333314 -3.8719e-07
5:166159747 A G 0.937024 5.6177e-06
5:166173411 A C 0.269563 3.6530e-07
5:166176708 G T 0.376840 -1.7092e-05
5:166177726 T C 0.060742 1.5740e-05
5:166189274 C A 0.284315 3.8192e-05
5:166191023 A G 0.023058 -3.7762e-05
5:166193060 C T 0.916660 -3.2879e-05
5:166193640 C T 1.597372 9.8933e-06
5:166198761 T G 0.292696 1.9247e-05
5:166200269 T C 1.884449 2.4402e-05
5:166213218 T G 0.022899 -3.7133e-05
5:166214634 C A 0.263529 6.6146e-06
5:166214662 T C 0.061960 5.0284e-05
5:166220073 G T 1.860634 -3.1772e-05
5:166220145 C A 0.033880 1.2672e-05
5:166223020 C T 0.333901 -2.4552e-05
5:166232650 C T 1.127623 -3.0008e-05
5:166233056 C T 0.232304 -5.0192e-05
5:166236192 G C 0.490607 -9.0340e-06
5:166245005 T C 0.092454 3.2567e-06
5:166249544 A G 0.035753 -8.1551e-06
5:166252148 G A 0.678239 2.7720e-05
5:166253002 T C 0.149561 3.9293e-06
5:166255718 C T 0.090357 -6.9449e-06
5:166256976 G A 0.051674 2.4130e-05
5:166260222 A C 0.209427 -4.4210e-06
5:166263638 A G 0.271072 8.8486e-06
5:166269915 C A 0.095882 1.7032e-05
5:166275168 G A 0.044507 -3.4625e-05
5:166276550 C T 0.030014 9.2480e-06
5:166281216 A G 1.582035 -1.1139e-05
5:166288262 C A 0.323878 2.2375e-05
5:166290093 T C 0.269761 -1.1388e-05
5:166294573 A C 0.224316 4.8155e-05
5:166296382 C T 0.143420 -1.8657e-05
5:166303570 G T 0.705909 -3.0887e-06
5:166304086 G A 0.103305 -4.8479e-07
5:166314160 G A 0.205396 -4.3540e-05
5:166318190 G A 0.118447 -3.6711e-05
5:166321514 T C 1.773315 -6.9039e-05
5:166325332 G T 0.773006 -3.4056e-05
5:166330519 T C 0.031394 7.9887e-06
5:166331271 T C 0.060892 -7.3056e-06
5:166331865 T C 1.822664 -3.8582e-05
5:166332238 G A 0.113747 -2.6496e-05
5:166333265 G A 0.607609 -9.8168e-06
5:166335492 G A 0.439358 3.0684e-05
5:166337984 C T 0.394173 -9.8732e-06
5:166340830 G A 0.057279 1.1065e-06
5:166341244 G A 0.569642 -4.1929e-06
5:166341778 G T 1.796415 6.7055e-05
5:166344410 T C 0.102458 3.9691e-05
5:166345022 A G 1.364850 1.8793e-05
5:166345088 T C 0.565718 -4.5759e-05
5:166355088 A G 0.076861 -1.0347e-05
5:166355313 A G 0.379284 -1.5486e-05
5:166359325 A C 0.660368 -1.4014e-06
5:166362308 G A 0.306344 -7.9239e-06
5:166365731 G T 0.583320 1.1282e-05
5:166370105 T G 0.053468 -2.1833e-05
5:166374740 G A 0.411925 -3.1779e-05
5:166379772 T C 0.264583 3.0138e-05
5:166386727 T G 0.281459 -2.0179e-05
5:166389344 T C 0.055650 2.6406e-06
5:166389493 G A 0.184892 2.2463e-05
5:166392055 T C 0.470989 -4.7543e-05
5:166404859 A G 0.319746 1.3817e-04
5:166416817 G T 0.234436 -1.0382e-05
5:166421712 A C 1.726977 -2.3730e-05
5:166424076 G A 1.629661 -2.2914e-05
5:166427262 G A 0.371352 -1.8214e-05
5:166431275 C T 0.064160 4.1184e-06
5:166432185 A G 0.130833 3.6392e-05
5:166433401 T C 0.071817 -2.3698e-05
5:166434923 G A 0.153969 -1.5355e-05
5:166435397 A G 0.032238 -3.0434e-05
5:166436936 C T 0.887623 -2.0400e-05
5:166436982 C T 0.027440 -1.2736e-05
5:166450709 C T 1.790673 5.3350e-06
5:166451325 G T 0.907484 -3.5668e-07
5:166458211 C T 0.901528 7.6125e-06
5:166465303 A C 0.054965 2.0568e-05
5:166466504 T C 1.106359 -2.9358e-06
5:166468864 G C 0.137010 -5.6489e-06
5:166492589 A G 0.066819 -1.9050e-05
5:166498711 G A 0.137483 -6.5794e-06
5:166498878 G A 0.903975 5.1931e-06
5:166499599 G A 1.114234 -2.1055e-06
5:166501992 A G 0.106246 3.8747e-05
5:166502914 G A 0.155248 -5.8817e-06
5:166505127 A G 0.048853 4.1223e-06
5:166521689 T C 0.140684 4.0924e-05
5:166525026 T C 1.080594 5.6110e-06
5:166531273 G A 0.067292 -3.8249e-06
5:166545454 T C 0.036717 -4.3144e-05
5:166545620 A G 0.399207 2.1491e-05
5:166545847 A G 0.046221 -4.8284e-05
5:166546191 G A 0.060677 -6.7778e-06
5:166548420 T G 0.433847 3.1936e-05
5:166555341 T C 0.033766 -2.5061e-05
5:166561589 G A 0.132089 2.1899e-05
5:166567956 A G 0.082106 3.4453e-05
5:166568986 G A 0.175002 -2.3621e-05
5:166570657 G A 0.048976 8.8021e-06
5:166571623 T C 0.093395 -5.8919e-05
5:166582123 T C 0.252587 -6.5080e-05
5:166595088 A G 0.039145 -3.5561e-06
5:166602059 C T 0.058078 -1.0882e-06
5:166628294 G A 0.052488 2.1865e-06
5:166635219 G T 0.104025 4.4072e-05
5:166636062 C T 0.939787 4.4716e-06
5:166649591 C T 0.040501 -1.0926e-05
5:166650574 C G 0.134968 7.0657e-06
5:166653779 G C 0.115594 6.4638e-05
5:166656001 A G 0.054929 -2.3079e-05
5:166659000 G A 0.289911 -2.8958e-05
5:166663030 T C 0.112481 -2.9665e-05
5:166670240 G T 0.191660 7.1345e-05
5:166673851 G T 0.161876 -1.8590e-05
5:166675062 A G 1.532299 3.4316e-06
5:166676216 G A 0.267463 -2.9049e-05
5:166692770 T A 1.885090 2.5440e-05
5:166695087 G A 0.083447 -1.5842e-05
5:166697879 C T 1.530030 1.9160e-06
5:166698096 A G 0.227516 -9.4272e-06
5:166700246 A G 0.170763 -9.6452e-06
5:166709725 A G 0.137535 2.9645e-05
5:166724173 C T 0.241340 5.1981e-06
5:166733154 A G 0.078955 3.2493e-06
5:166740254 G T 0.039369 3.0888e-06
5:166748010 T C 1.187534 3.6234e-06
5:166752281 T C 0.087348 -6.3852e-05
5:166759856 G A 1.177092 5.7248e-07
5:166770622 A G 0.034529 -1.1125e-05
5:166772051 C T 0.027434 1.1621e-05
5:166773755 G T 0.034867 3.8472e-05
5:166775014 G A 0.757410 2.8935e-06
5:166778493 G T 1.255638 -1.9618e-05
5:166778680 T G 0.040122 -8.1633e-06
5:166781070 A C 0.520085 -7.6935e-06
5:166784585 C A 0.044929 -1.9793e-05
5:166788388 C T 1.886370 7.0870e-06
5:166801119 G A 0.113085 2.6170e-05
5:166803719 C T 0.027992 -1.2714e-05
5:166804338 T C 1.694866 5.8977e-06
5:166807175 G A 0.135445 -1.9086e-05
5:166807297 G A 0.424421 -1.9620e-06
5:166810281 A G 0.577244 -8.8955e-08
5:166812019 T C 0.064446 3.9272e-05
5:166812293 C G 0.044507 1.1591e-05
5:166825955 C T 0.091104 3.8409e-05
5:166827462 A G 0.051119 1.2693e-06
5:166827565 A G 0.458259 -1.3949e-05
5:166832906 T C 0.948460 1.1069e-05
5:166838078 G A 0.027813 -1.6969e-05
5:166847334 T C 0.769254 -9.5207e-06
5:166847740 T C 0.621050 -1.7305e-05
5:166848734 C G 0.726779 -1.8898e-06
5:166849229 T C 1.484378 -1.0749e-05
5:166850481 T C 0.032244 -3.2999e-06
5:166851241 C A 1.974092 1.0663e-05
5:166852229 G A 0.427897 2.3809e-05
5:166852425 T G 0.154219 3.0349e-05
5:166852705 C A 0.031780 3.0593e-05
5:166853772 T G 0.309272 1.8055e-05
5:166856035 T C 0.339335 7.7876e-05
5:166856188 T C 0.032208 -7.4278e-06
5:166862216 T C 0.064258 1.0567e-05
5:166866099 A G 0.031150 -2.2110e-05
5:166866436 T C 1.015801 1.0788e-04
5:166868486 A G 0.640911 -5.1186e-05
5:166870984 G C 1.245287 8.8254e-06
5:166877227 C T 0.037145 -8.3355e-07
5:166877968 A G 0.549130 -4.1622e-05
5:166883909 A G 0.037970 2.5142e-06
5:166884749 G A 0.838887 1.3592e-05
5:166885790 A G 0.040420 4.1722e-05
5:166885891 G C 0.048635 5.9783e-06
5:166887334 A C 0.044033 -1.0254e-05
5:166887455 G A 0.063174 -2.7477e-07
5:166889545 G A 0.053871 2.7028e-05
5:166893257 T C 1.023539 4.4382e-05
5:166901459 T C 1.520971 -1.4237e-05
5:166905044 A G 0.414492 -1.4641e-05
5:166906870 A C 0.028466 -2.9498e-05
5:166914015 T G 0.087514 1.5756e-05
5:166923544 C T 0.355418 -4.9923e-06
5:166926550 G A 0.105811 2.0470e-05
5:166935311 T C 0.051933 2.5684e-05
5:166937490 G A 0.048652 3.1003e-06
5:166949803 T C 0.081710 -3.0443e-05
5:166950477 T C 1.042991 -4.0303e-05
5:166957450 C T 0.183470 1.7094e-05
5:166963040 A G 1.235725 -4.1596e-05
5:166970252 A G 0.085239 -2.4445e-05
5:166972390 C A 0.028709 1.9895e-06
5:166973649 T A 0.092698 -9.7868e-05
5:166978230 A G 0.078724 4.2288e-05
5:166980847 C T 1.506940 -4.0420e-05
5:166981048 A G 0.044698 -6.8230e-06
5:166986309 G A 1.361111 -1.3739e-04
5:166991969 T C 0.022877 -8.7932e-07
5:166992708 T C 1.270624 -4.6401e-05
5:166997510 G C 0.110215 1.4018e-05
5:166997668 C T 0.223569 -7.8826e-05
5:166999625 A T 0.024918 -3.8009e-05
5:167001890 C T 0.240256 2.6549e-05
5:167005488 A G 0.038100 -1.5706e-05
5:167005967 T C 0.023237 -2.4635e-05
5:167015105 T C 1.727571 -3.9787e-05
5:167019011 G A 1.375247 -3.7681e-05
5:167024001 A C 0.356129 8.5686e-06
5:167025533 A G 0.035785 -2.8356e-05
5:167029500 G T 0.095534 2.8380e-05
5:167030219 T C 0.059178 -3.9796e-05
5:167047930 C T 0.027353 -2.2705e-05
5:167055212 T C 0.070178 -1.4444e-05
5:167056079 A C 0.026275 1.5037e-06
5:167057914 G A 0.037301 1.9768e-05
5:167058405 G A 0.026070 -2.7980e-05
5:167059493 A G 0.949544 4.9456e-05
5:167059561 A G 0.037687 -6.1438e-06
5:167059677 A G 1.604353 -6.3071e-06
5:167061774 T C 0.679189 -6.0731e-06
5:167069747 A G 0.072947 -2.7805e-05
5:167070414 C T 0.252944 1.6015e-05
5:167076076 G A 1.754606 -7.5815e-06
5:167076192 G A 0.105707 -2.1346e-06
5:167076320 G A 0.041138 -1.5078e-07
5:167077959 G C 0.099192 -5.6844e-05
5:167079164 T C 0.026440 1.6438e-05
5:167081501 T C 0.043195 1.4028e-05
5:167081843 G C 0.046224 2.7414e-05
5:167093279 A G 0.376487 1.1422e-04
5:167104152 C T 0.113416 3.5361e-06
5:167110457 T C 0.664784 3.3635e-05
5:167120573 C G 0.137821 -9.1907e-06
5:167124163 C T 0.022503 3.4587e-05
5:167124441 A G 0.190708 2.2579e-05
5:167129354 A G 0.049414 2.1880e-05
5:167130133 A G 0.635361 3.3031e-05
5:167140330 A G 0.048645 3.0849e-05
5:167140568 G C 0.106041 1.7425e-05
5:167146858 T C 0.020608 -2.6303e-05
5:167147727 T G 0.058678 4.0217e-05
5:167147874 G A 0.383894 5.5063e-06
5:167151678 C G 0.097686 -2.8329e-05
5:167166029 T C 0.522458 6.1451e-05
5:167166294 C T 1.931873 -3.3047e-05
5:167166646 G A 0.096836 -3.4894e-05
5:167168556 G A 0.069568 2.7155e-05
5:167170953 C A 0.198025 3.1957e-05
5:167173394 G A 0.213871 2.3904e-05
5:167174408 T A 0.022312 3.4889e-06
5:167176664 A G 0.043293 1.2149e-05
5:167178447 A G 0.079276 -3.9044e-07
5:167195137 C T 0.058230 2.6362e-05
5:167206164 T C 0.120209 5.1031e-05
5:167228058 A G 0.328322 8.1495e-06
5:167234723 C T 1.177203 -1.1864e-04
5:167243673 C G 0.035477 1.0549e-05
5:167245195 C T 0.027982 1.5319e-05
5:167255134 G A 0.113877 -2.2570e-05
5:167258398 A G 0.021062 1.1159e-05
5:167259948 C A 0.101247 4.3054e-06
5:167266430 T C 0.257235 3.7313e-05
5:167266621 C T 0.020874 4.5875e-06
5:167267821 T G 0.215575 4.9833e-06
5:167269875 C T 0.318445 2.2593e-06
5:167279848 T G 0.097735 -2.7389e-05
5:167282483 C A 1.633257 1.8366e-05
5:167284571 A C 0.068565 -1.0193e-05
5:167288470 T C 0.471326 -1.9859e-05
5:167290121 T C 0.049171 -2.2454e-05
5:167293608 T C 0.026892 2.8101e-07
5:167306904 C T 0.029105 3.9973e-05
5:167315039 A C 0.042634 2.9294e-05
5:167315137 T C 0.099556 -2.3166e-05
5:167315912 C T 0.311531 -2.2236e-05
5:167318794 A G 1.496089 7.2644e-06
5:167320009 G A 1.089728 -1.5756e-05
5:167333054 T C 0.100773 9.3728e-05
5:167342055 A C 0.026616 4.3379e-05
5:167345272 C T 0.457363 2.8453e-05
5:167346311 T C 0.139382 8.8583e-06
5:167347015 C T 0.042270 2.2025e-05
5:167349999 T G 0.156137 -7.2839e-06
5:167357113 G A 0.207856 8.2409e-06
5:167358946 C T 0.210067 2.7569e-05
5:167366400 C A 0.024087 1.5511e-05
5:167369522 T C 0.430582 4.0975e-05
5:167373655 C G 0.323028 7.6985e-05
5:167377392 C T 1.557734 -1.1764e-05
5:167377711 T C 0.022165 -2.5794e-05
5:167380478 T C 0.106236 -9.8671e-06
5:167394359 A C 0.034276 -1.7528e-05
5:167394595 C T 0.225036 -7.7595e-06
5:167395021 A C 0.127733 -4.3693e-05
5:167397540 T C 0.418335 4.2200e-05
5:167397613 C A 0.736588 9.2465e-05
5:167397670 C T 0.108923 4.5405e-05
5:167397963 G A 1.250685 6.5899e-05
5:167402174 G A 0.404173 -1.2885e-05
5:167415349 T C 0.071879 -3.3176e-06
5:167416103 A G 0.043033 -6.4199e-06
5:167417245 C T 0.258738 -1.5201e-05
5:167417361 A C 0.095099 2.0127e-06
5:167422314 C T 0.055987 2.6157e-05
5:167425111 G A 1.966756 2.4143e-05
5:167427077 T C 0.117989 1.8820e-05
5:167431648 G A 0.651255 -1.4183e-05
5:167432789 T C 0.146471 1.6571e-06
5:167443936 G A 0.329815 -2.4913e-05
5:167446501 T C 0.023240 -1.2282e-05
5:167453656 G A 0.038301 3.3806e-05
5:167458946 T G 0.735816 2.0463e-06
5:167461404 C G 0.249166 1.3971e-06
5:167465214 G A 0.389834 -1.9579e-06
5:167471513 G T 0.444211 -2.1440e-05
5:167477752 A G 1.840039 -2.6749e-05
5:167483665 C T 0.350634 3.1168e-07
5:167484417 G A 0.524733 1.1949e-05
5:167485141 A G 1.316332 -3.2473e-05
5:167485298 G A 0.036788 -1.6436e-05
5:167485418 A G 0.685613 -7.0970e-06
5:167489093 T A 0.221284 -2.2013e-05
5:167490380 C T 0.028213 1.0807e-06
5:167494259 A G 0.039528 1.8645e-06
5:167500460 A T 0.217704 -2.5697e-05
5:167514220 A G 0.061356 -1.0550e-05
5:167515847 A G 0.126522 1.9028e-05
5:167516566 G T 0.282059 7.1403e-06
5:167528461 T C 0.028706 1.6158e-05
5:167534846 G A 0.437476 -3.6297e-06
5:167541368 T C 0.021263 8.8980e-07
5:167542953 T C 1.064667 -2.9295e-07
5:167547671 A G 1.483722 -6.3719e-06
5:167553371 A G 0.579877 -1.1250e-05
5:167555930 T C 0.033159 2.0295e-05
5:167559743 A G 0.375127 -1.6955e-05
5:167577555 T C 0.146792 4.9449e-05
5:167578589 A G 0.052641 1.2325e-05
5:167582555 C T 0.079539 1.4785e-05
5:167582769 A G 1.645936 1.3816e-06
5:167583305 G A 1.539748 -2.1391e-06
5:167589028 A G 0.638980 1.9689e-05
5:167589814 A G 0.215968 -9.6514e-06
5:167591187 A G 0.041128 -2.6383e-05
5:167592785 T G 0.026038 6.4004e-06
5:167593230 C G 0.104869 -1.0061e-05
5:167594265 T C 0.232537 -3.2333e-06
5:167603402 A G 1.394540 1.1129e-05
5:167613544 G A 0.798905 7.9236e-06
5:167620250 A G 0.260874 -3.0376e-05
5:167621120 G A 1.556740 -3.3438e-06
5:167622037 T C 0.102065 3.1076e-06
5:167624108 G A 0.190192 8.2078e-06
5:167631884 G A 1.945548 -9.5406e-06
5:167632050 G A 1.842117 -1.3083e-05
5:167637755 C T 0.041014 2.7996e-06
5:167643545 G A 0.200167 -5.9617e-07
5:167645010 C T 0.025898 2.3381e-05
5:167645888 C T 0.475202 3.9482e-06
5:167650243 A G 0.087345 -1.0305e-06
5:167651381 T C 0.070756 1.7325e-05
5:167651603 T C 1.172259 -2.8125e-06
5:167653394 G A 1.043627 3.1821e-05
5:167656234 G A 0.267547 2.5000e-05
5:167658386 C T 0.032595 -5.1978e-05
5:167661555 A G 0.128269 1.0582e-05
5:167661599 T C 0.123789 -4.0299e-05
5:167665598 G C 0.796857 1.3294e-05
5:167667284 T C 0.094337 1.3424e-05
5:167672105 C T 1.081561 5.3175e-05
5:167674370 T C 1.075144 4.1501e-05
5:167674472 A G 0.188372 1.8717e-05
5:167675392 T C 0.940942 3.5218e-06
5:167676212 T C 0.188972 2.2340e-05
5:167680725 C T 1.291384 5.5124e-06
5:167680932 G A 1.115756 -2.6937e-05
5:167682243 C T 1.923928 1.0019e-05
5:167689296 T C 0.617713 -3.9147e-06
5:167689404 T C 0.069769 3.8319e-05
5:167691208 A G 0.670169 -4.4174e-05
5:167692005 C T 0.111871 2.3133e-05
5:167695777 G A 0.157208 2.3043e-05
5:167700077 G A 1.207106 6.5125e-05
5:167705792 A G 0.053985 3.1660e-05
5:167707858 T C 0.458174 1.1770e-05
5:167708905 C A 0.467616 8.0531e-06
5:167709235 G C 0.107297 1.4211e-05
5:167709736 C G 0.329727 -1.3843e-05
5:167711470 T C 0.080221 2.3820e-05
5:167726877 T C 0.354383 1.4414e-06
5:167731364 G A 1.324660 2.9731e-05
5:167736434 T C 0.042407 6.9585e-06
5:167740819 G A 0.728483 1.1468e-05
5:167754380 C T 0.099965 2.8651e-05
5:167758129 T G 0.289197 -7.9029e-06
5:167759448 G A 0.024019 -1.1868e-05
5:167761273 T C 0.069980 3.0495e-05
5:167764577 T C 0.039450 -1.4294e-05
5:167764600 C A 0.311099 -1.5858e-05
5:167766460 G A 0.041939 -4.4671e-06
5:167768041 T C 0.087446 2.1477e-05
5:167768114 T C 1.447567 -4.7040e-06
5:167768587 G A 0.081503 -1.6479e-05
5:167780023 A G 0.041261 -6.0621e-06
5:167780666 A G 0.087553 -7.4146e-06
5:167784624 A G 0.191822 4.5178e-05
5:167787265 G A 0.054773 2.3666e-06
5:167787583 G T 1.146604 -1.0350e-05
5:167790204 A G 0.584703 4.1328e-05
5:167793119 C T 1.240149 9.6803e-06
5:167797460 A G 0.039206 8.8886e-06
5:167799162 A G 1.793517 2.6472e-05
5:167803956 G A 0.119612 -2.9359e-05
5:167807992 A G 1.167819 -8.4472e-06
5:167809091 G A 0.062511 -3.7737e-06
5:167813333 G A 0.071554 -4.0565e-05
5:167814575 G A 0.298470 -3.9390e-06
5:167815899 C A 0.107758 -5.5633e-06
5:167817340 T C 0.108342 -2.2162e-05
5:167820827 C T 0.536925 -2.9838e-06
5:167821076 A G 0.044156 5.0757e-06
5:167822422 G A 0.300995 7.9109e-06
5:167829061 T C 0.410454 -3.9886e-06
5:167831555 T C 0.639067 -5.5935e-07
5:167834810 C T 0.273571 -2.6350e-05
5:167835539 T C 0.323969 -2.0729e-05
5:167839608 C T 0.588147 -2.2368e-05
5:167841777 T C 0.098676 2.4733e-07
5:167842475 A G 0.028294 6.0437e-05
5:167846221 T C 0.649026 -9.7801e-06
5:167846327 C T 0.863763 -2.1866e-05
5:167848065 A G 0.338510 1.5196e-05
5:167849667 T C 1.933074 3.4730e-05
5:167851168 G A 0.881372 3.6198e-05
5:167851893 A G 0.138402 7.6057e-06
5:167855044 G A 0.094924 5.0229e-05
5:167858371 T G 0.132735 1.4237e-05
5:167861537 A C 0.046311 -1.6745e-05
5:167865159 C T 0.232210 -1.4986e-05
5:167866028 T G 0.077270 -1.2220e-05
5:167871091 A G 0.027505 -1.9972e-05
5:167872941 T G 1.333778 -8.6022e-06
5:167875511 T C 0.350257 4.3292e-05
5:167877068 T C 0.111322 8.2315e-06
5:167878434 T G 0.048902 6.1912e-06
5:167879844 A G 0.799921 -4.4761e-05
5:167884564 T C 0.323541 -1.0212e-05
5:167885622 C T 1.580243 -1.6549e-05
5:167892277 A G 0.066523 -2.6757e-06
5:167894741 T G 0.294221 7.4161e-06
5:167898170 T C 0.026824 -4.2814e-06
5:167903697 G A 0.265687 1.1790e-05
5:167907762 A G 0.224072 -1.2209e-05
5:167912312 T C 0.059207 2.0968e-05
5:167913510 A G 1.100166 3.5641e-05
5:167930732 A G 0.385572 2.2865e-05
5:167937801 C A 0.037944 9.4935e-06
5:167942631 A G 0.020166 -1.1220e-05
5:167952521 C G 0.154690 5.0247e-06
5:167957770 T C 0.025464 1.1822e-05
5:167957847 A G 0.040557 9.0626e-06
5:167962244 T C 0.330159 9.4929e-06
5:168008688 C T 0.080889 2.3079e-06
5:168019087 G A 0.376042 1.9553e-05
5:168025325 T C 0.695068 -1.1236e-05
5:168029597 T G 0.037217 9.2101e-06
5:168035689 T C 0.025038 -1.2723e-05
5:168035896 G A 0.338958 2.1762e-06
5:168048306 C T 0.043802 2.9563e-05
5:168052197 G A 1.048350 -3.0148e-05
5:168052425 A G 0.064348 -2.5557e-06
5:168055518 A G 1.758894 9.5975e-06
5:168083760 G C 0.022922 9.5033e-06
5:168088162 T C 0.025509 2.0012e-05
5:168088665 G A 0.030456 -1.4373e-05
5:168090532 A G 0.047879 1.0190e-05
5:168093522 A G 0.371576 7.4003e-06
5:168109259 G A 1.623179 1.1221e-05
5:168111122 A G 0.086709 7.9790e-05
5:168111265 C T 0.142612 -1.3408e-05
5:168112927 C G 0.053095 6.1028e-06
5:168115390 T G 0.044797 -8.3049e-06
5:168117617 A G 0.893579 3.0282e-05
5:168140146 C T 0.446567 4.7467e-06
5:168148965 T C 0.421753 2.9511e-05
5:168150444 T C 0.090977 -3.0253e-06
5:168164077 A G 0.990081 3.0143e-05
5:168167285 G A 0.033539 2.5322e-05
5:168167381 C T 0.775665 -2.1528e-05
5:168170842 T C 0.549729 -2.3706e-05
5:168171828 A G 0.138951 -1.1692e-05
5:168174233 A G 0.312031 -8.3361e-05
5:168175086 G A 0.317120 -2.2125e-05
5:168176517 G A 0.747494 -4.3315e-05
5:168179043 C T 0.471820 3.9213e-06
5:168179187 T C 0.216256 9.5089e-05
5:168180047 T C 0.024207 -5.5228e-06
5:168180081 T C 1.051495 1.7786e-05
5:168180361 G A 0.035490 -1.2824e-05
5:168183815 G A 0.048476 -1.1257e-05
5:168186217 C T 0.252454 5.9326e-06
5:168186248 A G 0.198898 5.0177e-06
5:168188531 T C 1.034084 8.3543e-05
5:168189976 T C 0.641726 2.4656e-05
5:168191631 T C 0.036772 -1.6455e-06
5:168192822 C T 0.043809 -1.5125e-06
5:168197826 G A 0.637071 4.7938e-05
5:168198305 T C 0.309827 -1.5428e-05
5:168199301 T C 0.336686 3.7477e-05
5:168199624 T C 0.957668 1.4420e-04
5:168200104 G A 0.173720 -2.6392e-06
5:168202641 T C 0.356129 5.9401e-05
5:168203455 G A 0.341558 3.3720e-05
5:168204274 C T 0.071045 1.5780e-05
5:168204378 G C 0.241689 -5.2475e-06
5:168205322 T C 0.336647 -6.3360e-06
5:168207696 T C 0.204328 -8.6668e-06
5:168208107 C T 0.525538 3.6451e-05
5:168208764 T C 1.770572 7.1904e-05
5:168210484 A G 0.097868 -3.9319e-06
5:168210546 C T 0.273659 -1.6591e-05
5:168211581 T C 0.039453 -2.2763e-05
5:168212096 T C 1.078523 1.3392e-05
5:168212442 T C 0.038801 1.8195e-05
5:168212951 G A 1.774162 7.1353e-05
5:168216767 T C 0.370300 1.9919e-05
5:168217339 A G 0.065371 5.6473e-05
5:168219435 T C 0.243359 -3.3631e-05
5:168221405 G T 0.205156 -2.6227e-05
5:168221702 G A 0.035526 -2.2301e-06
5:168224398 A G 0.165135 1.3949e-05
5:168226135 T G 0.140372 -2.0482e-05
5:168228256 C T 0.538937 1.3149e-05
5:168230712 T C 0.028174 1.2435e-05
5:168231439 C T 0.299664 -3.6276e-05
5:168240218 T C 0.967448 -1.5544e-05
5:168242124 C A 0.227786 3.6466e-06
5:168242758 T C 0.218434 -5.6392e-05
5:168245242 G A 0.343470 1.1830e-05
5:168247046 A G 0.339919 1.1190e-05
5:168249262 T C 0.125805 5.1895e-05
5:168250107 T C 0.055682 7.2729e-06
5:168250653 G A 0.036045 5.8468e-06
5:168254496 C T 0.161554 1.2566e-06
5:168254932 A G 0.341003 5.8943e-06
5:168256240 A G 0.412820 -2.9560e-05
5:168263310 A G 0.113279 3.9091e-05
5:168265098 T C 0.033568 3.0989e-05
5:168267053 C T 1.956788 -4.7750e-07
5:168270853 G A 0.385419 -5.1009e-05
5:168279140 G A 0.870608 -5.4320e-05
5:168283717 T C 0.032072 -9.8191e-06
5:168284095 A G 0.029258 3.7737e-05
5:168286301 A G 0.604983 9.5774e-07
5:168286376 C A 0.116427 4.2875e-05
5:168291756 G A 0.031793 -3.8556e-06
5:168293748 A G 0.054611 1.1601e-05
5:168294398 C G 0.081418 1.7527e-05
5:168295168 T A 1.530650 4.7498e-05
5:168297191 T C 0.281806 -2.1447e-05
5:168297554 C A 1.948878 2.0560e-05
5:168299227 T C 0.035999 -6.1079e-06
5:168299318 C T 0.077997 1.0592e-05
5:168299425 C T 0.239487 2.7797e-05
5:168301165 G T 0.957152 3.2815e-05
5:168303956 G A 0.182088 1.6566e-05
5:168306633 T C 0.032517 2.4234e-06
5:168307242 T C 0.734514 -1.6207e-05
5:168307597 T C 0.030030 -8.1314e-06
5:168308369 C T 0.861647 2.5824e-05
5:168309392 T G 0.032770 8.2630e-06
5:168311029 C T 0.233041 6.5150e-07
5:168315441 A C 0.746994 -4.7489e-05
5:168315452 T C 1.916586 2.2061e-06
5:168316750 G T 0.175262 3.4514e-05
5:168317226 G T 0.122170 -3.6472e-06
5:168319531 A G 0.816260 -2.6504e-05
5:168329672 T C 0.073920 2.0867e-05
5:168337249 C T 0.084417 -3.2741e-05
5:168338252 T C 0.086975 2.0166e-05
5:168338296 A G 0.052978 -1.8764e-06
5:168340416 A G 0.024733 1.1979e-05
5:168342289 C T 0.034451 6.0884e-06
5:168346994 C T 0.332437 3.3306e-05
5:168347518 T C 0.065913 2.6472e-05
5:168361639 A C 0.144735 -1.7204e-05
5:168371495 C T 0.224855 1.4893e-05
5:168380621 C T 0.768988 2.1198e-05
5:168382645 G A 0.039651 -9.9727e-06
5:168385458 T C 0.040099 -1.5039e-05
5:168386175 G C 0.627340 3.1225e-05
5:168391557 C T 0.905767 3.2582e-05
5:168393631 G A 0.061807 1.8260e-05
5:168410167 C T 0.103201 -1.4982e-05
5:168413314 A G 0.078159 -8.7332e-06
5:168416936 C T 0.101653 -9.1329e-06
5:168426625 T C 0.025759 2.4597e-05
5:168428134 A G 0.100611 -6.7936e-06
5:168428262 T C 0.057841 1.0813e-05
5:168436400 G A 0.322538 -4.9555e-06
5:168440646 C T 0.038797 8.4354e-06
5:168441417 T G 0.060502 -3.4694e-06
5:168445983 C T 0.050933 -6.9058e-06
5:168451384 A G 0.054147 -2.0278e-05
5:168453795 A C 0.119274 1.5877e-05
5:168467151 G T 0.152875 1.1148e-05
5:168476774 G T 0.097978 -3.2056e-05
5:168484494 C A 0.108333 -1.6452e-05
5:168484575 G T 0.043507 -1.0476e-05
5:168485325 T C 0.036616 5.8863e-06
5:168490331 A G 0.076861 -5.2660e-05
5:168496090 G A 0.938631 7.7190e-05
5:168498677 C T 0.789969 4.3862e-05
5:168498687 C T 0.044948 -3.8849e-05
5:168501534 G A 0.171977 2.0957e-05
5:168502096 C T 0.089367 -7.7731e-06
5:168502329 T C 1.224877 4.6447e-05
5:168506967 A G 0.026619 1.6248e-05
5:168510452 A C 0.424379 5.3568e-07
5:168510933 A C 0.247705 1.5152e-05
5:168511863 A G 0.033757 1.0398e-05
5:168512728 T C 0.101159 -2.3973e-05
5:168513184 T G 0.155024 -3.0596e-05
5:168514867 A G 0.819986 -1.5441e-05
5:168515453 G A 0.103532 -1.6080e-05
5:168521952 T C 0.042069 -2.1075e-05
5:168522802 A G 0.098793 -1.7442e-05
5:168524583 G A 0.043750 -4.3654e-05
5:168524623 T C 0.177449 -2.8088e-05
5:168524685 C T 1.339682 6.3187e-05
5:168529244 C G 1.510981 -6.7088e-05
5:168532467 G A 0.115201 5.0285e-06
5:168537032 T C 0.562836 -6.5755e-05
5:168537607 T C 0.037947 8.0126e-06
5:168539110 C T 0.023247 -1.3855e-05
5:168543395 G A 0.068685 -9.0445e-06
5:168543648 A G 0.110118 7.0129e-06
5:168543745 T G 0.050888 2.3181e-06
5:168544129 T C 0.061460 3.2175e-05
5:168544226 C T 0.030946 -3.3277e-06
5:168544716 C T 0.677099 -2.0226e-04
5:168546461 A C 0.085112 5.7608e-05
5:168552665 C G 0.072418 2.3407e-05
5:168553990 A C 0.534601 3.4707e-05
5:168555866 A C 1.250000 -5.5291e-05
5:168555912 A G 0.038927 5.4011e-06
5:168558226 G C 0.045682 -4.4772e-05
5:168559167 T C 1.264324 2.2531e-05
5:168559290 G C 1.341181 1.5570e-05
5:168561946 T C 1.010708 -6.0167e-06
5:168562021 G A 0.031170 1.9649e-05
5:168563684 C G 0.332918 5.5083e-06
5:168565957 C A 0.818185 2.9524e-05
5:168571545 G A 0.140012 1.0546e-05
5:168572284 A G 0.075069 -5.8093e-06
5:168578995 C T 0.532533 -5.4830e-06
5:168582515 C T 0.226851 2.5244e-05
5:168590436 A G 0.619002 -1.0648e-06
5:168599222 G A 0.078426 5.1652e-06
5:168603355 A C 0.293088 -1.2530e-05
5:168608127 T C 0.062193 7.3827e-06
5:168609768 A G 0.320152 -1.9322e-06
5:168611297 G A 0.030261 -1.9684e-05
5:168613082 T C 1.513866 -9.2789e-05
5:168613330 A G 0.055348 -3.5137e-05
5:168616894 A G 0.458171 -2.5393e-05
5:168617308 T G 0.050778 -1.6653e-05
5:168618426 G T 0.063540 -7.7903e-06
5:168623743 T C 1.161980 9.9959e-06
5:168626156 G A 0.448544 2.9857e-06
5:168634134 G A 0.279446 -1.1430e-05
5:168637403 G A 0.028810 9.4613e-06
5:168637547 C T 0.109209 1.5612e-06
5:168638019 T C 0.071983 1.3418e-05
5:168646778 T G 0.697986 -2.3559e-07
5:168651037 T C 1.365285 2.0603e-05
5:168655464 T C 0.122916 -7.4914e-06
5:168657207 C G 0.179510 -1.3006e-05
5:168662143 T C 0.145978 -1.8178e-05
5:168668760 A G 0.039914 7.0571e-06
5:168669091 A G 0.195593 -2.1785e-06
5:168671236 A C 0.049603 -7.5689e-06
5:168682277 C T 0.189086 1.8947e-05
5:168684358 C T 0.574391 -1.0963e-05
5:168685854 T C 0.044088 1.5731e-05
5:168692518 G C 1.957817 1.7353e-05
5:168698134 A G 0.840166 4.6968e-05
5:168698581 C T 0.092954 -1.4198e-05
5:168706442 A G 0.134082 -5.7636e-06
5:168707562 C T 1.637263 2.0628e-05
5:168712514 G A 1.544237 3.6608e-05
5:168715999 T C 0.070168 3.3961e-06
5:168720206 G A 0.032656 5.5182e-05
5:168723341 T C 0.070227 4.8873e-05
5:168723746 C T 0.043393 5.3044e-07
5:168736824 G A 0.674973 -1.1137e-05
5:168745754 C T 0.581999 -1.9276e-06
5:168749689 T C 0.727984 2.1771e-05
5:168749737 A G 1.582525 3.3624e-05
5:168751132 A C 0.095745 -1.1283e-05
5:168756055 C A 0.925593 -6.0301e-05
5:168757961 G A 0.031274 3.0957e-05
5:168758491 T C 0.049100 4.2020e-05
5:168762823 A C 1.711703 1.7450e-05
5:168771025 A G 0.644417 -4.4678e-05
5:168771544 G T 0.021302 -8.5337e-06
5:168773607 G A 0.044478 4.2256e-05
5:168780337 T C 0.031728 5.8739e-05
5:168781527 G T 0.035136 -1.5433e-05
5:168791568 T C 0.020666 3.9085e-05
5:168797032 T C 1.678582 5.3004e-06
5:168811624 G A 0.041728 -5.3072e-07
5:168816185 C T 0.058997 8.4937e-06
5:168816501 A G 0.046620 7.4827e-05
5:168819011 G T 0.080263 2.7020e-05
5:168819938 G A 0.034127 1.7181e-05
5:168822127 A G 0.059139 1.1671e-05
5:168830957 A G 0.033377 5.9845e-06
5:168834100 C T 0.484082 -3.0835e-06
5:168838551 A G 0.088767 3.3339e-05
5:168839120 C T 0.608287 -1.9643e-05
5:168842714 T C 0.549210 -1.2443e-05
5:168847526 C T 0.178615 1.5916e-06
5:168855508 T G 0.538369 2.7864e-05
5:168858076 G A 0.169429 -3.5735e-05
5:168858086 C T 0.087456 -1.8713e-05
5:168860485 A G 0.049496 7.2957e-05
5:168860705 C T 1.440936 -3.1613e-06
5:168867880 G A 0.055611 -8.0653e-06
5:168868401 A C 0.605551 -4.0003e-05
5:168893493 C T 0.417864 -1.9088e-05
5:168893535 C A 0.114500 -4.2350e-06
5:168899987 C T 1.268521 1.6460e-05
5:168900238 C G 1.046448 -4.3658e-05
5:168901603 C T 0.027547 4.1926e-05
5:168902099 T C 0.113211 5.3922e-06
5:168926352 T G 0.778265 -5.1643e-05
5:168963562 C T 0.134293 -2.0661e-05
5:168967779 G A 1.881475 3.2092e-05
5:168973072 C T 0.078075 1.9340e-05
5:168974832 G A 0.118047 1.0577e-05
5:168991067 A G 0.046357 -7.9073e-05
5:168991307 G A 0.064017 2.6581e-05
5:169006461 G A 0.118090 1.0444e-05
5:169014301 T C 1.475715 -1.0206e-05
5:169028316 A C 0.037174 8.4976e-06
5:169038417 G A 0.035162 -4.3746e-06
5:169058935 T G 0.049554 1.9168e-05
5:169061462 G A 1.393459 -2.1674e-05
5:169064136 A G 0.063852 3.1258e-05
5:169069114 C T 0.328344 2.3321e-05
5:169074056 T C 1.037282 -4.9699e-05
5:169086263 G C 0.155306 2.5662e-07
5:169094559 C A 0.185535 9.0539e-06
5:169097940 A G 1.232914 4.1344e-05
5:169107017 T C 0.505632 1.9577e-05
5:169107157 G A 0.046321 1.2770e-05
5:169110199 A G 0.091954 -2.3015e-06
5:169114370 C G 0.105032 -9.7634e-06
5:169117332 A G 0.054611 -1.1869e-05
5:169122803 A C 0.222829 4.0565e-06
5:169124478 A G 0.327637 -2.8179e-05
5:169125063 G A 0.123413 5.5812e-05
5:169126349 G A 0.414255 -4.0248e-05
5:169126552 A G 0.032591 -1.8719e-05
5:169128966 A T 1.378840 -3.8770e-05
5:169129422 G A 0.909578 -2.5213e-06
5:169129842 G T 0.903222 -3.5408e-06
5:169131080 A G 1.716730 4.3066e-05
5:169133605 A G 0.046049 5.3775e-05
5:169139897 A G 0.397257 -4.5765e-05
5:169142801 T C 0.032978 -1.5406e-05
5:169146825 G A 1.104766 3.0111e-05
5:169148158 G A 0.831882 -1.1885e-05
5:169148570 C T 1.974618 5.3268e-06
5:169155040 A G 0.049638 1.1138e-05
5:169161644 T C 0.190569 7.1301e-05
5:169162033 G A 1.763830 2.9343e-05
5:169165723 G A 0.061525 6.6818e-05
5:169170054 C T 0.266722 4.9225e-05
5:169170126 G C 0.079263 6.2131e-05
5:169175845 G T 0.065887 1.0876e-05
5:169177359 T C 0.885367 -1.0692e-05
5:169180769 A G 0.099254 3.2320e-05
5:169184704 A C 0.139473 3.8491e-05
5:169195797 G A 0.128077 1.2345e-05
5:169204246 C T 0.170532 1.6817e-05
5:169208724 G T 0.355652 -3.4986e-05
5:169213503 A G 0.044026 4.1805e-05
5:169217218 G A 0.145280 4.5120e-05
5:169218039 G A 1.727815 6.3812e-06
5:169219999 T C 0.085317 -1.7290e-04
5:169234220 C A 0.140109 5.8643e-05
5:169242458 A C 0.376013 5.3642e-05
5:169243842 A G 0.804523 1.7589e-05
5:169244077 G A 0.081061 6.2237e-06
5:169255522 A G 1.316043 2.8254e-05
5:169275842 G T 1.230814 -3.6659e-06
5:169277123 G A 0.483060 -2.9293e-05
5:169279780 C T 0.463910 4.7994e-05
5:169282544 G A 0.089027 5.5586e-05
5:169287285 A G 0.040099 -2.0951e-05
5:169287701 C T 0.047340 -6.7164e-06
5:169301591 A G 0.077004 6.5594e-05
5:169310213 C A 1.123478 1.5290e-05
5:169314869 C T 1.106427 3.1284e-06
5:169316877 G A 0.031734 -4.2244e-05
5:169318331 T C 0.021341 -4.1109e-06
5:169321463 A G 0.187807 -4.5594e-05
5:169322197 G A 0.918150 -6.6547e-06
5:169322438 A G 0.188894 1.1065e-05
5:169327881 A G 0.192860 7.9056e-05
5:169328988 G A 0.115457 2.9993e-05
5:169329218 G A 0.055754 1.6791e-05
5:169329364 C A 1.914287 -2.9055e-05
5:169329455 T G 0.030644 -1.4358e-05
5:169330699 A G 1.323346 2.5146e-05
5:169336164 G A 0.031660 8.5889e-06
5:169337177 A G 0.040122 -1.3523e-06
5:169338324 C T 0.619407 -3.9265e-05
5:169340379 T A 0.178115 -1.4904e-05
5:169341337 C T 0.100569 1.9133e-05
5:169342517 G A 0.431033 -7.9209e-05
5:169343217 A G 0.814206 2.7396e-05
5:169345366 C A 0.052024 6.8514e-06
5:169347526 T C 0.075527 -6.3148e-06
5:169352646 C T 0.039541 5.4610e-06
5:169356831 A C 1.049814 3.4885e-05
5:169358714 C T 0.181906 1.8048e-05
5:169360155 G C 0.587692 -1.4639e-05
5:169362082 A G 0.581944 -2.2133e-05
5:169362824 A C 0.079730 -1.7762e-05
5:169363709 T C 0.595700 -3.8411e-05
5:169366622 T C 0.139525 -2.1092e-05
5:169372193 C G 1.365438 -1.5958e-05
5:169376322 C G 0.023373 -9.7798e-06
5:169378586 G C 0.066617 2.4735e-05
5:169383358 G A 0.785100 1.7663e-05
5:169390597 T C 0.071233 -4.0318e-07
5:169390737 T C 0.033497 -5.0770e-05
5:169393271 G A 0.603422 2.0172e-05
5:169398878 C T 1.283215 -2.1305e-06
5:169400752 C A 0.616408 -1.0086e-05
5:169400821 G A 0.355025 1.2578e-05
5:169402065 T C 0.100780 -5.1103e-06
5:169402577 G A 0.524785 4.3180e-05
5:169402726 A G 0.756446 4.5286e-06
5:169410474 A G 0.431357 -2.0130e-05
5:169421015 T C 0.080587 -2.6587e-05
5:169422920 G A 1.413778 3.4602e-05
5:169430268 T C 0.239026 3.4270e-05
5:169433714 T C 0.044416 7.9362e-06
5:169435880 T C 0.174171 1.0179e-05
5:169436431 A G 0.100640 -2.2721e-05
5:169437117 A T 0.199670 9.9810e-06
5:169439742 T C 0.826316 -1.2901e-05
5:169440040 C G 0.142187 8.0016e-06
5:169445207 G A 0.027047 -3.9009e-05
5:169447851 G A 0.069840 -9.9423e-07
5:169449418 T C 0.021380 -1.3399e-05
5:169449459 T G 0.205302 -1.8089e-05
5:169450690 G A 0.061090 -1.2597e-05
5:169453398 G A 0.113620 3.4585e-05
5:169456964 G A 0.658279 3.3017e-06
5:169457689 T A 0.043257 1.6163e-05
5:169458341 A G 0.021419 -2.2161e-05
5:169459499 G A 0.216607 1.4175e-05
5:169462301 G A 1.902917 -4.7449e-06
5:169467026 G T 0.076751 -9.5373e-06
5:169471528 A G 0.027421 -3.5147e-05
5:169471952 T C 0.063089 -2.4464e-05
5:169472533 T C 0.127399 1.7995e-07
5:169473172 G A 0.030985 -4.9530e-05
5:169474353 A G 0.035863 -8.3980e-06
5:169477170 T C 0.034390 -3.3750e-05
5:169477815 C T 0.760786 -4.4968e-06
5:169483512 G T 0.135302 2.7896e-05
5:169483706 T C 0.039002 2.9958e-05
5:169486087 G T 0.429520 4.9452e-06
5:169494844 G A 0.528696 1.2507e-05
5:169494927 A G 0.090643 -4.8901e-07
5:169497591 C T 0.294753 -4.2433e-05
5:169499663 G T 0.034643 -7.6739e-06
5:169501527 G A 0.140421 1.2173e-05
5:169502547 T C 0.774490 -3.8036e-05
5:169504234 C T 0.051174 -3.2089e-05
5:169504293 C T 0.531978 -3.1789e-05
5:169504995 T C 0.247150 1.5786e-05
5:169507146 A G 0.043215 3.5972e-06
5:169509487 T C 0.042692 6.8390e-07
5:169509929 A G 0.402807 1.4989e-05
5:169512276 C A 0.080808 3.6296e-05
5:169516018 C T 0.240198 1.7348e-05
5:169516102 C T 0.101452 2.5645e-05
5:169520419 C T 0.732070 1.0847e-05
5:169523250 G C 1.268995 4.6223e-05
5:169527480 T C 0.023487 5.2308e-06
5:169534533 A G 1.828033 -3.0947e-05
5:169545642 C T 0.466876 -2.7329e-06
5:169546679 G T 0.037739 2.9727e-05
5:169551625 T C 1.223540 -6.8367e-05
5:169551735 C T 0.368664 1.6929e-05
5:169556521 A G 0.072181 -2.4199e-05
5:169559710 T C 1.697619 -1.9577e-05
5:169563825 A G 0.313862 9.2494e-06
5:169574346 T C 0.095239 5.4638e-07
5:169574671 A T 0.100799 3.8737e-05
5:169589398 T C 0.188991 7.3971e-05
5:169591115 C T 0.791401 -1.7762e-06
5:169595780 G A 1.812489 -3.2480e-05
5:169603353 T C 0.484926 -2.0395e-05
5:169609479 T C 1.824050 -2.2093e-05
5:169609715 A G 0.114513 4.3784e-05
5:169614977 C A 0.032426 5.0800e-05
5:169616591 C T 0.755781 6.5393e-05
5:169626590 G A 0.974173 -5.9096e-05
5:169628810 T C 0.131784 -3.1477e-05
5:169629225 G A 1.664930 -6.9025e-05
5:169630010 T C 0.114931 3.9159e-05
5:169630166 A G 0.020209 -2.9896e-05
5:169630302 G C 0.920270 2.4352e-05
5:169632749 C A 0.454055 6.0850e-05
5:169633843 A G 1.592574 9.4984e-06
5:169634870 T C 0.037811 -6.8753e-06
5:169635536 T C 0.764110 -6.1596e-06
5:169640023 T C 0.032915 9.6147e-06
5:169643328 G A 0.731395 -2.3408e-05
5:169646330 G A 0.123504 2.5240e-05
5:169647531 T C 0.429364 -1.6690e-05
5:169648258 C A 0.246897 1.4467e-05
5:169657226 G T 0.077286 -1.0559e-06
5:169659467 C T 0.087673 5.5619e-05
5:169659586 A C 0.110186 1.4175e-05
5:169661994 C G 0.981327 -1.9399e-05
5:169666114 T G 0.124143 -2.2575e-05
5:169672877 A G 0.126487 2.7557e-05
5:169680139 C G 0.040570 -8.8498e-06
5:169681804 C A 0.041813 -3.9066e-05
5:169685163 T C 0.936379 -2.5706e-05
5:169685765 G T 0.041274 1.7982e-05
5:169687347 A G 0.046094 -1.1068e-05
5:169689604 C G 1.701728 -5.6232e-05
5:169690854 C T 0.135672 1.3668e-05
5:169691080 A C 0.106775 -7.1909e-06
5:169692554 A G 1.156442 -2.2971e-05
5:169697122 G T 0.921078 -3.2308e-05
5:169700426 A C 1.147007 9.6569e-06
5:169702403 A G 0.029375 -1.0459e-05
5:169703538 G A 0.098770 1.4240e-05
5:169706290 A C 0.045403 -7.0352e-05
5:169707643 G A 0.122611 3.8682e-05
5:169708838 C T 0.071084 2.8526e-05
5:169713728 A G 0.203770 -1.8168e-05
5:169713828 C G 0.098615 -1.0973e-05
5:169715717 G A 0.102315 -1.9120e-05
5:169715988 G A 0.047538 2.5385e-05
5:169719672 C T 0.258569 1.7546e-07
5:169721718 G A 0.108940 1.3190e-05
5:169722472 G A 0.089932 -1.5826e-05
5:169722922 A G 0.125019 2.2558e-05
5:169723113 T C 1.414388 3.6522e-05
5:169724767 C G 1.428027 3.7068e-05
5:169725827 G A 0.927777 1.0214e-05
5:169729964 T C 0.130555 -2.7418e-05
5:169731858 T C 0.335255 1.9292e-05
5:169735324 C T 0.481969 -7.3400e-06
5:169735436 C T 1.839773 -1.4817e-05
5:169736092 G C 0.604353 4.7757e-05
5:169737976 A G 0.253489 1.6627e-05
5:169740509 C T 0.109066 -2.7633e-05
5:169742525 G T 1.479824 5.4079e-07
5:169742593 C T 0.885380 -3.4464e-05
5:169744317 C T 0.063735 -5.4739e-05
5:169744777 G A 0.421704 9.7731e-06
5:169747593 T G 0.244975 6.9484e-06
5:169748782 A G 0.047383 6.5553e-06
5:169750158 T G 1.648821 6.4559e-06
5:169754188 G T 1.548418 -3.0781e-05
5:169755944 T C 0.114419 3.9418e-05
5:169755956 C T 0.114438 8.9401e-07
5:169757514 A G 0.908387 -3.1205e-05
5:169759990 T G 0.837271 -2.8106e-05
5:169760722 A G 0.116392 -3.3405e-06
5:169764962 G C 0.149597 1.7690e-05
5:169765322 G A 0.091191 3.5384e-05
5:169765746 G A 1.699738 -1.4902e-05
5:169767194 G A 0.052264 -2.6883e-05
5:169770099 A G 0.066926 -4.7167e-05
5:169773496 G A 0.441861 -3.7206e-05
5:169777358 C T 0.300787 -3.7828e-05
5:169782630 A C 0.760500 1.7497e-05
5:169785565 A G 0.055036 1.0463e-05
5:169787576 A C 0.333476 2.3574e-05
5:169789203 A G 0.030222 -1.4114e-05
5:169792732 C T 0.289904 -3.0210e-05
5:169805956 G C 0.146160 2.7758e-05
5:169810796 T C 0.193276 -1.6634e-05
5:169812194 T C 0.406523 -2.9097e-05
5:169813296 G T 0.155368 1.8148e-05
5:169815868 T C 0.675112 -2.7620e-05
5:169816565 G A 1.765570 -3.9921e-05
5:169818324 C T 0.943010 -4.7434e-05
5:169818569 G A 1.165050 -1.7850e-05
5:169819008 T C 0.344233 -2.0071e-06
5:169820503 C T 0.031358 -7.9182e-06
5:169823335 G A 0.372242 1.6689e-05
5:169824331 T G 0.021715 -4.0866e-05
5:169827678 G A 0.292793 2.9184e-05
5:169831686 G A 0.442409 -3.6822e-05
5:169833851 A G 0.119307 -1.8014e-05
5:169835524 C A 0.110063 -5.0157e-05
5:169836441 G T 1.930848 -8.6006e-06
5:169836826 T C 0.311606 -4.0455e-07
5:169840827 C A 1.280897 4.4984e-05
5:169841214 G A 0.228110 3.8645e-06
5:169844870 T C 0.049583 -1.5047e-05
5:169851043 T C 0.031254 -5.6581e-06
5:169857994 A G 0.039683 1.4743e-05
5:169858033 A G 0.201582 -1.3552e-05
5:169866209 A G 0.428446 -3.0069e-06
5:169869435 A G 0.025973 3.2599e-05
5:169869741 T C 1.357615 4.3289e-05
5:169872420 G A 0.297392 -5.3206e-05
5:169879160 C T 0.185395 4.9705e-05
5:169879863 T C 0.701072 -3.4959e-05
5:169880071 C T 0.553488 -3.0946e-05
5:169880628 G T 0.035493 -1.9576e-05
5:169891523 C T 0.062839 -7.4826e-06
5:169892584 C T 1.581646 -7.0974e-05
5:169892780 T G 0.949865 -3.3780e-05
5:169893764 A G 0.030306 8.8261e-06
5:169893895 G A 0.181315 -1.4080e-05
5:169896090 T C 0.075472 -1.9141e-05
5:169897753 T G 0.357288 -4.8756e-05
5:169898398 T C 0.030176 -4.4612e-06
5:169903269 A C 0.040862 9.0640e-06
5:169903565 C A 0.030374 -3.2673e-06
5:169907266 T C 0.376039 -2.5394e-05
5:169909760 C T 0.073726 -2.2290e-05
5:169910062 G A 0.211037 1.6464e-05
5:169914964 T C 0.034084 -7.2266e-06
5:169915787 A G 0.081152 1.5317e-05
5:169916008 A G 0.330328 -2.5118e-07
5:169917130 A G 0.026843 -1.1377e-05
5:169923732 G A 1.849627 -9.1036e-06
5:169923903 T C 1.475371 2.3247e-05
5:169924695 A G 0.561719 2.6028e-05
5:169925795 G A 1.503126 3.6974e-05
5:169927304 T C 0.101416 -1.0739e-05
5:169928147 T C 0.131287 1.2998e-05
5:169928598 C T 0.771328 8.0193e-06
5:169929097 T C 0.027518 -1.6584e-07
5:169929207 T C 0.042920 -1.0003e-05
5:169929332 T C 1.527775 7.0163e-06
5:169933879 A C 0.685593 2.3178e-05
5:169936874 A C 0.549190 -4.7580e-05
5:169943512 T G 0.134712 2.7898e-05
5:169946240 G T 0.204321 -2.0041e-06
5:169947138 A C 1.011029 2.6133e-06
5:169947681 G C 0.146773 -4.1607e-05
5:169947722 A G 0.496196 1.9045e-05
5:169948896 C T 0.708476 -2.8060e-05
5:169949462 A G 0.078617 -1.4082e-05
5:169950394 A G 0.310220 -2.5665e-05
5:169956789 G A 0.251577 2.2552e-05
5:169957614 T C 0.947479 -1.3447e-05
5:169962709 T C 0.294650 4.1062e-06
5:169970942 G C 0.080636 1.0003e-05
5:169979188 A G 0.060382 -8.7184e-06
5:169979344 G A 0.110478 -4.6595e-05
5:169980952 A G 0.055263 -1.3814e-06
5:169986854 T G 0.083979 1.7425e-05
5:169989879 A C 0.593645 1.7681e-05
5:169997847 C T 0.813479 -1.6673e-05
5:169999609 G A 0.045789 1.8383e-06
5:170000396 G A 0.060330 6.4314e-06
5:170003215 T C 0.029495 3.2469e-05
5:170003351 A G 0.113107 -9.1823e-06
5:170005452 A G 0.059464 1.4732e-06
5:170012291 A G 0.275771 7.5552e-06
5:170013179 G A 0.126977 2.0257e-05
5:170013809 A G 0.071710 -6.4409e-06
5:170013811 A G 1.609699 -9.1421e-07
5:170015702 A C 0.215270 3.9656e-06
5:170025861 A G 1.121673 -2.5003e-05
5:170026601 G A 0.089838 1.6389e-05
5:170026875 T C 0.050882 4.9871e-05
5:170030270 G T 0.828922 1.1062e-05
5:170030271 A G 0.434947 1.7994e-05
5:170033467 A G 0.416615 4.2720e-05
5:170037711 C T 1.605561 1.9729e-05
5:170042369 T C 0.435499 -8.1785e-06
5:170047775 C T 0.677774 -2.0540e-05
5:170050646 C T 0.862624 -1.8576e-05
5:170058539 G A 1.702004 9.7162e-06
5:170060381 C T 0.064563 -2.4205e-05
5:170067895 G A 0.161347 -2.4125e-05
5:170068397 T C 0.026035 -1.6808e-05
5:170075498 A G 1.129177 -4.1349e-05
5:170076605 A C 0.102224 8.0121e-06
5:170079611 A G 0.168319 -6.2655e-06
5:170080039 T C 0.035847 -8.9273e-06
5:170094939 G A 0.069866 5.3560e-06
5:170096166 C T 0.034805 -2.7125e-05
5:170096737 G A 0.671990 -7.3898e-09
5:170100271 A G 0.190523 1.2402e-05
5:170100447 G A 0.171841 6.6996e-07
5:170101386 T C 0.046341 4.2669e-05
5:170101467 G T 0.151038 -9.8848e-06
5:170103424 T C 0.066997 -1.0654e-05
5:170108410 C A 0.075121 -1.4333e-05
5:170118126 A G 0.082567 9.2302e-06
5:170128274 C T 0.030348 -2.8998e-05
5:170129105 C T 0.254833 -1.4027e-06
5:170132424 A G 0.302089 -2.4222e-05
5:170135050 A G 0.073047 -1.5394e-05
5:170138659 A G 0.303339 -1.7597e-05
5:170138816 A G 1.177050 1.5178e-05
5:170144835 C T 0.361066 -9.0184e-06
5:170145135 G T 0.065549 4.0297e-06
5:170145720 G T 0.067552 4.9376e-05
5:170160158 C T 1.490850 -3.4359e-05
5:170169125 G C 0.045432 -5.0157e-06
5:170173510 A G 0.555543 1.4541e-05
5:170174699 A C 0.345418 1.9585e-05
5:170178727 T C 0.551664 -5.5707e-06
5:170179348 G C 1.152583 2.3635e-05
5:170179788 G A 0.154638 9.3972e-05
5:170182706 T C 0.021348 -1.8581e-05
5:170183419 C T 0.051440 1.7428e-07
5:170185337 G A 0.104804 3.2660e-05
5:170187643 C T 1.162259 3.3935e-06
5:170197252 C T 0.253587 -6.4158e-05
5:170200635 C T 0.740558 2.4340e-05
5:170201539 C A 0.205212 -2.8451e-05
5:170201616 G A 0.046545 -8.4710e-06
5:170202112 A G 0.038866 -7.3921e-06
5:170202984 T C 1.570438 8.0162e-06
5:170205300 C T 0.070856 -6.3534e-07
5:170206942 G A 0.033435 3.4193e-05
5:170207491 T C 1.372309 2.4364e-06
5:170210242 G A 1.038752 9.0362e-06
5:170213181 T G 0.700501 9.7071e-06
5:170215670 A G 0.144342 -3.5525e-06
5:170216508 T C 0.048418 -7.1638e-06
5:170222539 C A 0.028472 -1.5281e-05
5:170222923 C T 0.284357 2.2614e-05
5:170228336 G A 0.820370 1.0916e-05
5:170229377 A G 0.063394 5.9456e-06
5:170239112 A C 0.477123 2.6147e-05
5:170241306 T C 1.645721 2.2690e-05
5:170246958 A C 0.973475 -2.5360e-06
5:170256500 A G 0.132488 4.6939e-05
5:170277459 C G 0.166952 6.3941e-06
5:170279114 G A 0.175602 -2.3180e-05
5:170318242 G A 0.137808 -1.2432e-05
5:170321799 A C 0.068406 2.8154e-05
5:170338163 A G 0.101633 5.9808e-06
5:170363282 A G 0.339672 2.5917e-05
5:170376149 C T 0.272925 -2.7579e-05
5:170379327 T C 1.375513 3.1369e-05
5:170396967 G A 0.034675 5.1364e-07
5:170401713 A G 0.097495 -4.8449e-05
5:170405731 G A 0.047314 3.5636e-05
5:170423624 A G 0.080526 -4.1023e-06
5:170461437 G A 0.097381 -9.2555e-06
5:170492220 C A 0.069717 -1.9494e-06
5:170496499 C T 1.374529 3.5154e-05
5:170501182 C T 0.109887 -1.1858e-05
5:170521752 A G 0.076043 2.2067e-06
5:170553290 A C 0.041923 8.6045e-06
5:170555419 C A 0.080548 2.9895e-06
5:170562476 G A 0.303819 -2.2266e-05
5:170564576 G A 0.079312 1.7843e-06
5:170586424 C T 0.040200 -1.8716e-05
5:170588262 A G 0.130830 -1.7046e-05
5:170609217 A G 0.081042 9.9939e-06
5:170627378 C A 0.120709 -1.8576e-05
5:170632770 T G 0.078896 9.8223e-06
5:170649617 C T 0.088695 1.2632e-05
5:170654335 T G 0.046458 2.0818e-05
5:170656213 G A 0.154518 2.7343e-05
5:170660615 A G 1.675641 8.4887e-06
5:170667307 T C 0.113523 8.5621e-05
5:170672684 A C 0.299759 -5.2227e-05
5:170674935 A G 0.025188 -9.6385e-06
5:170703108 A G 0.052089 3.9370e-05
5:170703872 G A 0.067172 3.0039e-05
5:170708476 T G 0.120991 -2.1911e-05
5:170709888 A G 0.338692 4.8216e-05
5:170717488 C G 0.173967 -4.2811e-07
5:170719908 T C 0.093467 -2.6058e-05
5:170720733 G C 0.123750 2.5672e-05
5:170727708 G A 1.314881 6.1667e-06
5:170732385 A G 0.035457 -2.3781e-05
5:170733084 A G 0.045896 1.2419e-05
5:170745019 T C 0.175044 -1.5127e-06
5:170749948 G A 0.090257 1.1086e-05
5:170750929 C T 0.121099 4.2960e-06
5:170759059 C G 0.128116 4.6568e-05
5:170767517 C A 0.050538 4.5171e-06
5:170768316 T C 0.287353 -3.6227e-05
5:170773068 A G 0.352672 2.2093e-05
5:170777207 T C 0.033854 1.2445e-06
5:170778824 C T 1.218837 -8.8046e-06
5:170783592 T C 0.033886 1.2409e-05
5:170784640 G A 0.705185 -2.7613e-05
5:170792653 C T 0.048314 -5.1450e-06
5:170795723 A G 0.408611 -6.3342e-06
5:170817415 G A 0.080178 -2.1162e-05
5:170818252 A G 0.034474 2.2947e-05
5:170822764 T C 0.724907 -1.8027e-05
5:170828999 T C 0.107119 -1.6087e-05
5:170831912 T C 1.074342 -2.5566e-05
5:170834371 C T 0.064878 7.2332e-06
5:170840009 T C 0.350909 -1.2376e-05
5:170849521 T C 0.058850 -8.9472e-06
5:170854389 A G 0.353412 9.1114e-06
5:170854782 A G 0.105882 -1.5539e-05
5:170856739 A G 0.073658 -1.5289e-06
5:170858194 A C 0.401350 -3.4942e-05
5:170865088 G T 0.048434 4.5790e-05
5:170868622 T C 0.215838 -1.8151e-05
5:170870459 A G 0.077971 -8.0998e-06
5:170871074 A G 1.021312 -3.0360e-05
5:170873150 C T 0.105158 -4.3617e-05
5:170877205 C T 0.220307 2.7783e-06
5:170878617 C T 0.032121 7.7232e-06
5:170879415 C T 0.464384 1.4083e-07
5:170880693 A G 0.051495 -2.7090e-05
5:170880809 C T 0.244586 -1.2212e-06
5:170891834 G A 0.269102 -1.0911e-04
5:170895591 A G 0.053535 -7.3229e-06
5:170902493 C T 0.068493 1.7396e-05
5:170902780 G C 1.841019 9.6966e-06
5:170905291 T C 0.186570 2.9567e-05
5:170905672 A G 0.201332 3.0526e-05
5:170907757 T C 0.042478 9.1766e-07
5:170909410 T C 0.947044 1.0755e-06
5:170909705 T C 0.076660 2.3455e-05
5:170910517 T C 0.061826 -7.1923e-06
5:170911060 A C 0.088163 -6.9323e-06
5:170911727 C T 0.045854 -1.2432e-05
5:170911977 G A 0.123202 -6.2894e-06
5:170912802 C T 1.737507 -3.0321e-05
5:170912917 A G 0.044526 7.6098e-06
5:170913794 G A 0.036957 1.1311e-05
5:170914623 A G 1.193321 -1.5442e-05
5:170915676 C T 0.767998 -2.2232e-05
5:170916337 A G 0.095093 4.9325e-06
5:170920098 A G 0.038135 2.2541e-05
5:170920358 C T 0.256183 9.8322e-06
5:170920703 G A 0.809457 -2.9426e-05
5:170923056 C T 1.555981 2.5756e-04
5:170925918 C A 0.508933 1.1357e-05
5:170926856 T C 1.011802 7.1220e-05
5:170928197 T C 1.558181 2.5671e-04
5:170929434 T C 0.524990 3.0584e-06
5:170932931 G C 0.045971 -2.0385e-05
5:170935061 A G 1.184081 3.1383e-05
5:170936574 T C 0.266167 9.7062e-07
5:170937874 A G 0.863237 3.8174e-07
5:170941425 A G 0.547743 3.0448e-05
5:170945297 G A 0.359868 -3.5855e-05
5:170948994 A C 0.324540 -5.5072e-06
5:170953166 G A 0.086913 3.3432e-05
5:170956694 G A 0.992566 -1.9469e-06
5:170961655 A C 0.028138 2.5706e-05
5:170964248 G A 0.247121 3.7993e-05
5:170966471 C A 1.882293 3.3620e-05
5:170968530 T C 0.150999 5.7554e-05
5:170969029 C G 0.189391 3.0516e-05
5:170971863 C A 1.127029 1.3438e-05
5:170976797 C T 0.410315 -3.0499e-05
5:170977578 G A 0.616340 2.6915e-05
5:170982499 C T 1.784253 3.2690e-05
5:170982771 C T 0.113162 2.3159e-05
5:170982902 A G 0.691244 -1.5109e-05
5:170998697 G A 1.439235 3.8540e-05
5:171000772 T C 0.102143 -2.8971e-05
5:171002481 G A 1.378713 1.0471e-04
5:171002518 A G 0.291631 2.8103e-05
5:171009918 G A 1.298609 5.9180e-05
5:171015623 C T 1.378979 7.6644e-05
5:171023757 A G 0.266985 3.3435e-05
5:171026588 C T 1.472446 2.2590e-05
5:171026975 T C 0.102513 1.1163e-05
5:171028916 T C 0.232388 2.7328e-05
5:171030621 A C 0.209434 -2.5444e-05
5:171036576 A G 1.501808 5.2349e-06
5:171036839 G A 0.382952 7.1405e-06
5:171038492 G A 1.014671 -2.1026e-05
5:171041585 A C 0.046970 -2.6085e-05
5:171041805 C T 1.306591 1.4942e-05
5:171043714 A G 1.261974 6.1051e-07
5:171046263 A G 0.042209 -2.5209e-05
5:171047194 A G 1.347511 1.3340e-05
5:171048658 G A 1.034276 1.0880e-05
5:171058179 G C 0.214130 -4.7123e-05
5:171063573 A C 0.369125 3.0460e-05
5:171065507 C T 0.267501 -4.1736e-05
5:171066113 C T 1.663414 1.6086e-05
5:171067467 C A 1.173450 1.3984e-05
5:171070030 A G 0.058480 -5.0484e-05
5:171074292 C G 0.062531 4.4526e-06
5:171076227 A G 0.512091 -1.1798e-05
5:171080450 G T 0.034545 3.8988e-06
5:171080647 A G 0.076267 2.7578e-06
5:171082264 T C 0.087744 -1.0271e-05
5:171084173 G A 0.483527 4.0402e-05
5:171085452 G A 0.068409 -7.9939e-06
5:171093910 T C 0.035714 5.2026e-06
5:171094151 G A 0.836615 9.5387e-07
5:171095180 G T 0.043380 1.1654e-05
5:171095720 A G 0.176988 -1.7229e-05
5:171100231 C T 0.027921 3.9539e-05
5:171101726 A G 0.843509 3.7893e-05
5:171102924 T C 0.031942 -7.3388e-06
5:171103318 G A 0.389226 -7.1937e-06
5:171104305 C A 0.092084 1.8501e-04
5:171104364 A G 0.060466 -3.8803e-06
5:171104935 C G 1.483164 -1.0174e-05
5:171105669 T C 1.538891 -5.0613e-05
5:171105760 C A 0.436882 5.0589e-05
5:171108408 T C 0.266852 6.2773e-05
5:171111628 A G 0.184470 -1.8996e-05
5:171112891 C T 0.797636 5.4434e-05
5:171115428 T C 0.348339 1.5379e-05
5:171115769 T C 0.293549 -6.9048e-05
5:171116268 T C 0.049141 1.6745e-05
5:171124515 T C 0.032127 -2.0351e-05
5:171133253 T C 0.077491 7.4272e-06
5:171133866 A G 0.074625 -1.7999e-05
5:171138689 C T 1.429786 1.5525e-04
5:171139792 C T 0.080824 1.0889e-04
5:171147644 T G 0.637201 -1.7945e-05
5:171151231 C T 0.655949 -7.7523e-06
5:171152473 C T 0.040673 -2.3498e-05
5:171162858 C T 1.836913 3.3701e-05
5:171172825 A G 0.268498 3.4134e-05
5:171174165 G A 0.487585 3.2648e-05
5:171174254 C G 1.073080 -3.6030e-05
5:171175270 C A 0.411233 -1.9598e-05
5:171176509 A G 1.437758 -1.7189e-05
5:171184704 G A 1.316520 -4.8123e-06
5:171188943 A G 0.065056 7.1181e-06
5:171190725 A C 0.103438 1.6613e-05
5:171190826 G A 0.448395 -4.6032e-05
5:171192037 A G 0.875620 -2.5419e-05
5:171197547 C T 0.859527 3.8651e-06
5:171199652 A G 0.074888 3.2594e-05
5:171203438 A C 0.492820 -2.0551e-06
5:171203724 T C 0.236939 -6.0096e-06
5:171206197 A C 0.437112 -1.0004e-05
5:171210598 C T 0.035704 -1.9936e-06
5:171218285 C T 0.024993 4.3294e-06
5:171218388 C T 0.857856 -6.8621e-07
5:171220984 T C 0.032945 2.6027e-05
5:171221274 T C 1.960086 -7.0433e-06
5:171222055 G A 0.046915 -6.4408e-06
5:171223497 A G 0.023565 2.2723e-05
5:171226244 T C 0.243547 -1.4374e-05
5:171229978 T C 0.059892 8.3653e-06
5:171230262 C T 0.099358 2.2505e-05
5:171235014 T C 1.021023 -1.2410e-05
5:171237626 T C 0.156426 3.0148e-05
5:171237817 C T 0.757024 -6.3592e-06
5:171241967 C G 0.087592 -2.5071e-05
5:171244788 T C 1.916089 -8.8349e-05
5:171246574 T G 1.108214 9.1234e-06
5:171250237 T C 0.388155 4.1822e-05
5:171251917 T C 0.026035 1.9622e-06
5:171252906 A G 0.104240 2.8297e-05
5:171253014 C T 0.752957 -5.6508e-06
5:171253676 T C 0.078523 -9.0352e-06
5:171253832 A G 0.075725 2.6053e-05
5:171254043 A G 0.036912 -3.1615e-05
5:171254641 A G 1.739967 1.6568e-05
5:171258155 T G 0.087926 -2.0955e-05
5:171260919 C T 1.424966 -1.3973e-05
5:171265265 T G 0.094723 -2.9271e-05
5:171265304 T C 1.869482 2.2667e-06
5:171267293 C T 0.039609 -9.2405e-06
5:171268104 C T 0.027551 -1.8650e-05
5:171268203 T C 0.341351 3.3818e-05
5:171271148 G A 1.866554 6.5001e-06
5:171273607 C T 0.393453 2.9147e-05
5:171274885 A C 0.553524 1.6434e-05
5:171276393 A G 1.193850 2.2566e-05
5:171278202 T C 0.034876 -4.8251e-05
5:171281997 T C 0.074222 2.7761e-05
5:171285632 T C 0.860939 -4.3280e-06
5:171288171 C A 0.020312 -1.1134e-05
5:171293738 G A 0.030271 2.1531e-05
5:171308906 A G 0.057234 -2.5187e-05
5:171319929 C T 0.097631 -4.3329e-06
5:171324289 C T 0.090873 -4.8459e-06
5:171326223 G A 0.134530 -1.1427e-05
5:171332829 T G 0.027424 1.4812e-05
5:171335694 C T 0.071892 -3.9546e-06
5:171340055 C A 0.055922 9.0293e-06
5:171347359 C T 0.071389 -2.7447e-05
5:171372748 A G 0.041848 8.9588e-06
5:171373318 A G 0.082736 -2.3626e-05
5:171375958 A G 0.034854 1.7737e-05
5:171385674 A G 1.745066 8.6134e-06
5:171389220 C T 0.033588 2.9246e-07
5:171391774 A G 0.040404 -1.5876e-05
5:171401779 A G 0.702082 7.2766e-06
5:171412281 A C 1.859832 3.9329e-05
5:171441074 T C 0.103425 -2.0340e-05
5:171442208 T G 1.079237 5.0242e-05
5:171459801 C T 0.153586 -6.5209e-05
5:171462695 A G 0.062778 -3.2750e-05
5:171471045 C T 0.288388 -4.1141e-05
5:171472575 A G 1.215218 -3.1108e-05
5:171474120 T C 1.211849 -2.3433e-05
5:171474468 G A 0.103425 2.5368e-05
5:171475689 T G 1.473222 2.1240e-05
5:171477346 G A 0.381349 -3.1021e-05
5:171480055 A G 1.235461 4.7658e-06
5:171480968 C T 0.848228 3.1896e-05
5:171481667 A G 0.026197 -1.2727e-06
5:171483129 C T 0.131031 -5.4220e-06
5:171484604 C T 0.186388 1.3313e-06
5:171484631 C T 0.555929 -3.1452e-06
5:171485009 C T 0.034334 -5.6632e-06
5:171490404 T C 0.091412 -5.5374e-07
5:171490656 T C 0.102571 -6.7413e-06
5:171490995 T C 0.030280 1.7420e-06
5:171492534 C T 0.041303 2.1397e-05
5:171494733 C G 0.686956 2.3823e-05
5:171499997 G A 0.516297 -2.4406e-05
5:171502332 G A 0.318480 2.6390e-05
5:171508526 C T 0.286869 -2.9718e-05
5:171517541 A G 0.061119 1.7851e-06
5:171522659 T C 0.085248 -3.7295e-05
5:171526748 A G 0.087634 1.6565e-05
5:171528082 C G 0.462585 -6.1801e-06
5:171529235 T C 0.207921 -4.7444e-05
5:171529547 G C 0.154148 -1.3581e-05
5:171531698 A G 1.472456 3.0645e-06
5:171531834 G C 0.060129 -4.7042e-06
5:171531899 A G 0.248273 -2.0020e-05
5:171533782 C T 0.465559 1.4187e-05
5:171535254 C A 0.038181 1.0187e-05
5:171535267 A G 1.889648 6.6046e-06
5:171537817 C A 0.240412 -1.4807e-05
5:171541019 T C 0.262500 2.4782e-05
5:171543598 A G 0.262000 1.9852e-05
5:171545447 A C 0.158387 -1.2407e-05
5:171546123 G A 0.536441 3.9208e-05
5:171560251 G A 0.533601 -3.4978e-05
5:171566160 T C 0.028846 6.3346e-06
5:171568218 T C 0.182841 2.6204e-05
5:171569193 C T 0.969171 8.7991e-06
5:171569753 C T 0.048496 1.0214e-05
5:171570147 A G 0.042300 9.0659e-05
5:171571754 A G 0.260753 1.3544e-05
5:171576629 A G 0.852234 -1.9677e-05
5:171578654 C A 0.957295 -7.1692e-06
5:171579797 G T 0.184655 1.7974e-06
5:171583610 G A 0.309830 -1.7104e-05
5:171585020 A G 0.112439 -1.2086e-05
5:171586242 G A 1.176540 -5.8878e-06
5:171593748 A C 0.121251 4.6679e-06
5:171598868 G A 0.411233 -3.6111e-05
5:171599662 T G 0.131667 5.0100e-05
5:171604716 C T 0.572054 -3.4097e-05
5:171605969 T C 0.275944 -2.6931e-06
5:171607179 T C 0.118953 1.4756e-05
5:171611454 T C 0.064741 1.0400e-04
5:171623166 T C 0.329938 -7.2480e-06
5:171624607 A G 0.174645 -3.9238e-06
5:171625575 G A 0.148230 -1.4162e-05
5:171626110 C T 0.181240 3.5091e-06
5:171632616 G T 1.314800 5.0677e-05
5:171634194 T G 0.101400 -1.8871e-07
5:171634857 G A 0.763439 8.0799e-05
5:171637734 C T 1.922795 -8.0732e-05
5:171637810 C T 0.094236 -2.9290e-06
5:171637960 C G 0.225504 -1.1780e-05
5:171639152 T C 0.039950 -3.6988e-05
5:171649520 G A 0.205409 -4.9204e-05
5:171658287 C T 0.722812 -2.1529e-05
5:171664609 C T 0.031705 2.1339e-06
5:171665888 T C 0.195665 -4.8776e-05
5:171670490 T C 0.248293 -2.6589e-05
5:171672429 C T 0.055130 -1.0602e-05
5:171674079 C T 0.046844 2.7359e-05
5:171678809 G A 0.027784 -1.5534e-05
5:171683267 G A 0.041618 5.0849e-05
5:171689919 A C 0.571038 -1.3776e-05
5:171701082 T C 0.105645 -1.1642e-06
5:171709935 T G 1.225465 -2.1877e-04
5:171710131 A G 0.113007 -1.5015e-05
5:171712979 C T 0.037041 -2.8124e-05
5:171722329 C G 0.269728 -2.0217e-05
5:171730875 C A 0.053641 4.9390e-06
5:171738710 A G 1.298155 -7.2629e-04
5:171738882 T C 0.204036 -3.9188e-06
5:171755586 C T 1.273720 -2.4466e-04
5:171759031 T C 0.128392 9.7622e-06
5:171763623 G A 0.041482 -1.9988e-05
5:171763862 C T 1.045889 -4.6340e-04
5:171764665 T C 1.020689 -4.9232e-04
5:171770291 A G 0.124328 2.4659e-06
5:171772583 A G 0.312089 -1.2036e-05
5:171772887 A G 0.143115 6.9448e-06
5:171775483 C T 0.025275 1.5168e-05
5:171777495 T G 0.020202 4.8335e-06
5:171780087 C T 0.645127 1.2272e-06
5:171780501 T C 0.616921 -4.4865e-06
5:171780628 T C 0.270225 7.3178e-06
5:171781531 A C 0.033396 -4.5223e-05
5:171783362 T C 0.120099 9.9519e-06
5:171792273 G A 0.745021 7.3146e-06
5:171812352 T C 0.070785 2.5916e-05
5:171820444 C T 0.667105 8.8797e-07
5:171832583 T C 0.082139 2.9221e-06
5:171842167 T C 0.779339 1.2346e-05
5:171842416 C T 0.057406 -4.0914e-05
5:171849662 T C 0.175223 -1.7302e-05
5:171852179 A G 0.587206 3.6622e-06
5:171852448 C T 0.060570 -3.1020e-06
5:171864809 T C 0.851880 -6.1036e-06
5:171865548 T C 0.674879 -2.1467e-05
5:171866325 G T 0.108661 -1.8599e-06
5:171877138 C T 0.246439 3.9900e-05
5:171878751 A G 0.714010 -1.6042e-05
5:171887781 A G 0.786129 -3.7244e-05
5:171888991 T G 0.073761 1.6321e-05
5:171890143 G T 0.044237 -1.1094e-05
5:171896736 A G 1.203990 -1.2502e-05
5:171900285 G A 0.036051 -2.4451e-05
5:171900324 G A 0.574771 -8.4565e-06
5:171901626 G C 0.310243 6.6740e-05
5:171908794 G A 0.448765 4.9391e-05
5:171913126 T C 0.341360 7.3122e-06
5:171913129 T C 0.193537 -3.0352e-05
5:171916696 A G 1.014989 3.2635e-05
5:171918828 T G 0.821493 9.8685e-06
5:171919320 T C 0.701468 2.1551e-05
5:171922102 T C 0.417881 9.1618e-06
5:171922637 G A 0.675421 -4.0998e-05
5:171925891 A G 0.135143 5.2884e-05
5:171937612 T C 0.047357 3.3638e-05
5:171938093 C T 0.615470 -3.5194e-05
5:171947153 G T 0.034523 1.5455e-05
5:171948426 C A 0.447525 7.6829e-06
5:171950908 G C 0.637269 -2.0388e-05
5:171966558 T C 0.513937 -9.3428e-06
5:171967783 G A 0.033948 -3.3705e-06
5:171971266 T C 0.150243 1.8124e-05
5:171972805 A G 0.079984 3.0207e-05
5:171976966 A G 0.493911 -8.5538e-06
5:171984576 A G 0.025597 1.3787e-05
5:171986158 T G 0.036639 2.0769e-05
5:171986370 T C 0.025785 5.8279e-05
5:171988275 C T 0.032358 1.6877e-05
5:171991070 T C 0.034902 -1.1076e-06
5:171991642 T C 0.055374 4.9592e-05
5:171993280 C T 0.226283 2.7104e-05
5:171996642 G A 0.062294 -1.8592e-05
5:171997182 T C 0.171276 2.9491e-05
5:172000327 C T 0.033536 1.7728e-05
5:172006138 C T 1.962160 1.7806e-05
5:172006521 A G 0.071265 8.8017e-06
5:172009980 C T 0.539466 1.5564e-05
5:172010814 T C 0.056386 -4.6320e-06
5:172011020 T C 0.045747 1.7323e-05
5:172015245 T C 0.031845 2.6669e-05
5:172018540 A G 0.052777 1.0198e-05
5:172021610 C T 1.705532 1.7540e-05
5:172022387 A G 0.057691 2.7751e-05
5:172026286 T C 0.751785 4.4726e-06
5:172027559 G T 0.053436 -4.4519e-06
5:172031468 G A 1.252438 8.0213e-05
5:172036332 C T 0.811904 1.2019e-05
5:172037490 T C 0.156007 8.3983e-06
5:172041824 A G 0.572677 2.8287e-06
5:172046919 A G 0.035873 -1.1787e-05
5:172050762 A G 0.040729 -4.2420e-05
5:172050910 T G 0.512746 1.0097e-05
5:172053183 A G 0.080694 1.6690e-05
5:172053564 T G 0.270880 -4.8439e-06
5:172055907 A G 0.042527 1.5399e-06
5:172059297 G A 0.245066 7.9920e-06
5:172066288 C T 0.210859 3.1725e-05
5:172070220 G T 0.338965 1.2429e-05
5:172071191 T C 0.039343 -6.6750e-06
5:172071962 C T 0.928329 3.4924e-06
5:172073310 C T 0.026765 -4.0525e-05
5:172079889 T C 1.010630 -4.0202e-05
5:172091458 G A 0.089137 -6.2247e-06
5:172098544 A G 0.334353 -9.0240e-06
5:172098571 A G 0.092029 1.1404e-05
5:172098744 C T 1.376581 -7.4006e-06
5:172099778 T C 0.236858 3.5127e-06
5:172108303 G C 0.094491 -2.6029e-05
5:172110241 T C 0.031601 1.8977e-05
5:172119559 A G 0.069824 -1.3714e-05
5:172119625 T C 0.213465 7.2551e-05
5:172119719 C T 0.832265 -1.3792e-05
5:172121691 C T 0.052608 3.2296e-05
5:172122001 C A 0.545591 -4.6855e-06
5:172123965 G C 0.135218 -3.0387e-05
5:172127709 G T 0.201303 -2.2537e-05
5:172128357 G A 0.628408 -1.0475e-05
5:172129846 G C 0.450982 5.2968e-05
5:172130774 T C 1.191854 2.3040e-05
5:172131521 G A 0.266453 8.1649e-06
5:172133229 C A 0.208223 2.5461e-05
5:172143382 A G 0.035681 1.1118e-05
5:172145370 G T 1.773195 -2.5995e-05
5:172149548 C T 0.053686 -1.4381e-05
5:172150020 T C 1.814082 -5.3387e-05
5:172150990 A G 0.513198 1.5921e-05
5:172152265 T C 0.149207 -2.0016e-05
5:172153570 T C 0.121796 -1.2000e-05
5:172157736 A G 0.479188 -2.1165e-05
5:172160736 G A 0.825216 -3.8090e-05
5:172167974 A G 0.365279 -3.8683e-05
5:172172046 T G 0.047634 2.7622e-05
5:172175009 A C 0.327780 1.5524e-05
5:172175327 A G 0.090253 -1.3445e-05
5:172176904 T C 0.957201 3.7507e-07
5:172193874 G A 1.023711 7.9943e-07
5:172193973 C G 0.101880 -8.3964e-06
5:172196752 G A 0.080185 -2.7197e-05
5:172201524 C G 0.049427 -1.8679e-05
5:172202824 A G 0.109452 1.6163e-05
5:172203148 C G 0.293218 2.5679e-05
5:172205000 C T 0.361497 1.2093e-05
5:172205614 C T 0.757465 -1.6065e-05
5:172210096 G T 0.117408 7.4628e-06
5:172218099 A G 0.415592 1.2492e-05
5:172218144 A G 0.566692 -8.9219e-06
5:172220376 T C 0.093165 -1.5113e-05
5:172222345 T C 0.888467 -4.9648e-06
5:172225349 G A 0.129431 -4.1095e-06
5:172226444 A G 0.110105 -1.5138e-05
5:172227469 G A 0.033860 3.2638e-06
5:172233617 G T 0.253775 -3.0912e-05
5:172243704 T C 0.050748 2.4956e-05
5:172244155 A G 1.374120 1.1585e-05
5:172245092 C T 0.170552 3.8134e-06
5:172246156 A C 0.365808 3.8093e-07
5:172249034 T C 0.237890 -2.2913e-05
5:172256024 C T 1.501344 -2.3037e-05
5:172258980 T A 0.060217 -2.3167e-05
5:172259823 G C 0.095258 -6.3467e-06
5:172263526 A G 0.319571 -1.6840e-05
5:172267210 A G 0.465065 3.5658e-05
5:172268003 G A 0.836177 2.0383e-05
5:172268736 T C 0.081113 -9.0608e-06
5:172270951 T C 0.029232 8.5547e-06
5:172273814 A G 0.296071 5.9781e-06
5:172274113 C T 0.093249 -3.0263e-05
5:172275023 C T 0.055335 -2.7954e-05
5:172275263 A G 0.166413 2.7093e-05
5:172275997 C A 0.051664 -5.6013e-06
5:172276930 G A 0.046019 1.6385e-05
5:172277675 C T 0.120287 1.4620e-05
5:172282390 T C 0.025967 1.0064e-05
5:172283930 G A 0.257696 5.0008e-05
5:172284162 A G 0.772773 -4.8950e-05
5:172285605 C T 1.418280 -5.6447e-06
5:172288907 C A 1.926553 -2.1379e-05
5:172289456 A G 0.030868 8.4467e-06
5:172289966 T C 1.748507 -3.8489e-06
5:172290828 A G 1.686499 -9.1739e-06
5:172293335 T C 1.338066 1.5034e-05
5:172297158 C T 1.628103 4.3597e-06
5:172302688 T C 0.022812 -1.5523e-05
5:172303229 A G 0.744011 -1.6466e-05
5:172303550 G A 0.307574 1.0736e-05
5:172306880 A C 0.049866 -3.3815e-06
5:172308734 A G 0.052832 -9.7824e-06
5:172309192 A G 0.076494 5.0925e-06
5:172314214 A G 0.070379 8.0218e-06
5:172317259 C T 0.052332 -2.3243e-05
5:172317437 G T 0.091951 2.8550e-05
5:172321867 A G 0.046824 2.8757e-05
5:172322142 C T 0.401145 -9.2255e-06
5:172322513 C T 0.069026 -1.0386e-05
5:172324978 A G 1.385357 4.0472e-06
5:172333368 T G 0.080802 -1.4935e-05
5:172334875 C A 1.488997 -2.4281e-05
5:172341431 C T 0.437323 -2.5551e-05
5:172344808 A G 0.052751 -1.8519e-05
5:172346588 G A 0.784068 -8.0199e-06
5:172348466 G A 1.182727 -1.6667e-05
5:172352779 G A 0.033299 -2.2887e-05
5:172353872 G T 0.219447 -1.3105e-05
5:172360034 A G 0.304098 -8.5514e-07
5:172361257 G A 0.050203 -3.4432e-06
5:172368674 G A 1.475935 -1.2870e-05
5:172370094 G A 0.076933 1.9304e-06
5:172374851 G A 0.063368 3.1288e-07
5:172376178 G A 1.034477 -6.1572e-06
5:172382902 A G 0.888074 -2.8478e-05
5:172383219 G A 0.189134 -2.4019e-05
5:172388113 G A 0.049223 9.6092e-07
5:172388917 G A 0.073963 -4.6526e-05
5:172391646 A G 1.852863 -1.9186e-05
5:172392747 C A 1.625415 -1.6084e-05
5:172393670 T C 0.020786 2.8839e-05
5:172397288 A G 0.029618 -3.6299e-06
5:172400764 T C 0.140522 -2.8183e-05
5:172411634 C G 0.125600 -1.6442e-05
5:172423193 G A 0.040982 -8.4725e-06
5:172429455 C A 0.090150 -3.1121e-06
5:172431581 T C 0.164466 -9.9973e-06
5:172443263 A G 0.048210 -6.2253e-06
5:172456859 G A 0.267323 1.3545e-05
5:172461243 T C 0.282974 -3.4222e-05
5:172466681 G A 0.046107 1.5832e-05
5:172467002 T G 0.020656 1.8532e-05
5:172471890 G C 0.072411 2.0112e-05
5:172480336 T C 1.231927 1.8221e-05
5:172492494 T C 0.064290 -1.7010e-05
5:172493651 T C 0.059317 -5.9153e-06
5:172494459 A G 0.176917 4.8981e-06
5:172508979 C T 0.073632 9.9995e-06
5:172510520 T C 1.363545 1.7252e-05
5:172517001 G T 0.034007 -1.0359e-05
5:172530953 G C 0.144199 1.7222e-05
5:172546325 G A 0.025412 1.6900e-05
5:172546699 T C 0.244703 5.9574e-07
5:172550204 T C 0.114107 -1.0123e-05
5:172558196 A G 1.184882 3.0389e-05
5:172588193 C T 0.021202 2.1813e-05
5:172590025 C T 0.063780 -2.4561e-05
5:172591337 G T 0.264769 -9.7188e-05
5:172592710 A G 0.065319 2.8255e-05
5:172595308 T C 0.931188 1.1483e-04
5:172606818 T C 0.752902 7.3794e-05
5:172607729 A G 0.046448 -4.7022e-06
5:172610244 T C 0.198300 -4.0337e-05
5:172616029 G A 1.853584 1.3942e-05
5:172620700 G T 1.103493 3.0658e-05
5:172621424 T C 0.094476 -2.1782e-06
5:172622082 T C 0.073447 -5.7815e-07
5:172622692 G C 0.029816 5.6007e-06
5:172623175 T C 0.178475 2.2085e-05
5:172624717 A G 0.073914 -1.8679e-05
5:172625296 A G 0.035986 2.0996e-05
5:172628576 T C 0.039956 6.9304e-06
5:172628802 T C 0.184720 -3.1649e-06
5:172630862 T C 0.454721 -1.0384e-04
5:172632919 G A 0.675430 -5.0928e-05
5:172633359 G A 0.218528 1.0974e-05
5:172643847 G A 0.323794 2.1207e-05
5:172650524 T C 1.262961 -2.4124e-05
5:172652395 T G 0.332704 1.1343e-05
5:172652499 T C 0.238429 -6.7656e-06
5:172657953 T C 0.036012 1.3188e-05
5:172666665 G A 0.029790 -1.7226e-05
5:172668080 T C 0.055802 -3.1693e-05
5:172668504 A G 0.069269 1.7402e-05
5:172670406 T C 0.215581 5.6641e-06
5:172670462 G A 0.224663 -5.1133e-05
5:172670518 T C 0.047314 -1.8670e-06
5:172671969 A G 0.031614 -9.7783e-06
5:172675616 G A 0.244764 -9.4019e-06
5:172676068 A C 0.042371 2.7893e-06
5:172677471 G A 0.654190 -1.4140e-06
5:172677800 C G 1.124682 -1.9324e-05
5:172677899 G A 0.184493 -1.6956e-05
5:172678983 C T 0.715993 -5.8732e-06
5:172679069 G C 0.675031 1.6099e-05
5:172680421 C T 0.022227 4.1592e-05
5:172680870 G A 0.269504 8.3426e-05
5:172682953 G A 0.578445 -1.9241e-05
5:172684686 G A 0.045977 3.3342e-05
5:172690224 C A 0.636068 4.3691e-06
5:172695106 A G 0.040540 -1.4703e-05
5:172698790 T G 0.269767 8.2466e-06
5:172701589 T C 0.459992 -5.4802e-06
5:172702739 C T 0.472521 -9.2769e-06
5:172704468 C T 0.034763 6.5138e-06
5:172707503 G A 0.289226 1.6129e-05
5:172708377 C T 0.069334 -2.2825e-05
5:172711456 G A 0.218996 3.3652e-05
5:172714121 A G 0.176768 -1.8373e-05
5:172725336 A G 1.186437 -2.6049e-05
5:172726334 G A 1.659740 -3.7757e-05
5:172727534 A C 0.115811 -5.3084e-06
5:172728491 T C 1.596089 -1.1779e-04
5:172729864 A G 0.056893 -5.1847e-05
5:172730708 A G 1.244135 -7.0103e-05
5:172732205 C A 0.124299 -3.0855e-05
5:172734302 T C 0.218379 1.2086e-05
5:172734672 C T 0.146267 2.6706e-05
5:172736916 T C 0.033662 5.0082e-06
5:172737199 C T 0.888370 -9.1762e-07
5:172738739 T C 0.111773 -2.7683e-05
5:172740329 A G 0.610108 -7.1602e-07
5:172746465 C A 0.068140 -4.2343e-06
5:172749822 T C 0.024159 7.8461e-06
5:172749961 A G 0.049311 3.8982e-06
5:172750120 A C 0.123182 2.2721e-06
5:172758076 C T 1.112685 1.6754e-05
5:172760613 C T 0.024113 3.8500e-05
5:172762127 G C 0.082186 1.7016e-05
5:172762651 G A 0.702439 -9.2779e-06
5:172763797 G T 0.419523 -1.0520e-05
5:172765347 C G 0.197197 -1.3964e-05
5:172766002 G A 0.289950 1.6353e-06
5:172767089 C T 0.190997 -8.3234e-06
5:172767316 G A 0.033747 4.0470e-06
5:172768779 T C 0.208385 -1.8743e-05
5:172769501 C T 0.844966 3.6677e-05
5:172772751 T G 0.233635 -3.3585e-05
5:172772955 T C 0.475708 4.3359e-05
5:172774424 C T 1.409876 -1.0895e-05
5:172780104 C T 0.323554 -1.6024e-05
5:172781975 T G 0.223274 -1.7798e-05
5:172782386 T C 0.793712 1.3602e-05
5:172782578 C T 0.236549 1.4669e-05
5:172785466 G T 0.074599 -7.0544e-06
5:172785612 T C 0.072285 8.6242e-08
5:172785895 G T 0.251107 1.2466e-06
5:172791044 T C 0.887701 -7.5033e-06
5:172792095 T C 0.102825 -8.2686e-06
5:172797738 A C 0.084327 1.0599e-05
5:172798133 G A 1.065176 7.7494e-06
5:172798899 T C 0.173048 2.4383e-05
5:172801445 T C 1.406147 -2.0746e-05
5:172803687 A G 0.518391 -2.0223e-05
5:172808188 T C 0.091221 1.0979e-05
5:172810614 C T 1.584174 -1.5543e-05
5:172813155 T C 0.115094 1.3145e-05
5:172816548 T C 0.149461 1.7671e-05
5:172818015 A G 0.736290 1.5798e-05
5:172818061 A G 1.415647 -1.8435e-05
5:172821732 C T 0.366944 -2.8466e-05
5:172825262 C T 0.058837 -8.9747e-06
5:172826291 C T 0.737273 7.6050e-05
5:172836321 T G 0.262587 9.9768e-06
5:172836971 T G 0.023886 -1.8103e-05
5:172839336 T C 1.268823 2.0531e-05
5:172840155 T C 0.326218 1.0711e-06
5:172840456 A G 0.264726 2.6376e-05
5:172844615 A G 0.401742 2.9920e-05
5:172844808 C A 1.421555 2.1707e-05
5:172847035 T C 1.019212 -3.6547e-06
5:172851734 T C 0.043329 -1.5094e-05
5:172853099 C T 0.614324 -6.7199e-07
5:172857086 C T 0.252081 -1.2264e-05
5:172859797 C T 0.023286 1.2951e-05
5:172860121 T C 1.943763 2.7108e-05
5:172860191 T C 0.022010 3.0599e-05
5:172860596 C T 0.062758 -3.2339e-05
5:172860824 A G 0.315459 -5.4419e-06
5:172863848 A G 0.053001 -8.7452e-06
5:172867422 G A 0.930978 -3.2938e-05
5:172868256 A G 0.063849 1.1875e-05
5:172869595 G T 0.677664 -2.0852e-06
5:172869654 C T 0.057263 -3.3914e-05
5:172869810 T C 0.078439 2.6021e-06
5:172870009 A G 1.694954 4.1954e-05
5:172872410 G A 0.522010 -7.3108e-05
5:172872577 C A 1.413554 -2.1565e-04
5:172874286 A G 0.897744 -2.2020e-05
5:172874559 A G 0.061310 -2.1218e-05
5:172892328 T C 0.417773 -7.6566e-05
5:172893123 G A 1.333976 -8.9584e-05
5:172893129 A G 0.081603 -9.8870e-06
5:172898697 G C 0.147205 3.4276e-05
5:172899502 C T 0.460998 -1.1854e-04
5:172905083 T C 0.439413 -5.2184e-05
5:172906883 T C 1.880339 -1.3443e-05
5:172907967 T C 0.054293 -2.7995e-06
5:172911777 G A 0.667712 7.5748e-05
5:172911988 C T 0.288658 -1.5386e-05
5:172923657 T C 0.070363 -5.8365e-08
5:172927862 C T 0.918491 5.5509e-05
5:172931880 T C 0.026525 1.1387e-06
5:172934898 A C 0.790449 -2.9445e-05
5:172939546 T C 0.121939 5.2648e-05
5:172955183 T C 1.204977 -4.6291e-05
5:172969495 T G 0.213381 -2.0312e-05
5:172970153 G C 0.027395 1.4958e-05
5:172977756 T G 0.085948 -3.0234e-05
5:172984114 T C 0.693591 -1.3437e-05
5:172990983 T C 0.043251 4.9649e-06
5:172991170 C T 0.050083 -1.1288e-05
5:172993853 C T 0.044361 -2.6492e-05
5:172998191 C T 1.204915 -4.8001e-05
5:173002891 G A 1.036197 -1.6400e-06
5:173004662 G T 0.071918 -4.8231e-05
5:173006269 T C 0.677170 6.6737e-06
5:173015152 A C 0.056507 -6.2930e-05
5:173018372 C T 1.776304 -7.2792e-06
5:173022229 T G 1.102088 -1.2487e-05
5:173022413 G A 1.461982 7.9153e-07
5:173026104 A C 0.068555 -1.2889e-04
5:173031100 T C 0.074998 1.2851e-05
5:173032258 G T 0.748565 -2.2933e-05
5:173032600 A C 0.048928 -2.9957e-05
5:173034149 C T 0.573823 -1.0481e-04
5:173036786 T C 0.448077 4.6161e-05
5:173040777 A G 0.110589 -2.0799e-05
5:173042973 C A 0.091331 1.5049e-05
5:173045477 C T 0.173804 9.1119e-05
5:173046388 T G 0.117100 1.5391e-05
5:173051989 C T 0.203137 -1.9917e-05
5:173057412 T C 0.189300 -2.3578e-05
5:173063623 A G 0.047905 -2.9854e-06
5:173067146 C G 0.106424 1.7076e-05
5:173067686 A G 0.505985 4.1443e-05
5:173070505 A G 1.486452 1.8433e-05
5:173081460 C T 0.829717 1.0441e-05
5:173082990 T C 0.054643 -1.1362e-05
5:173085828 T C 0.060402 -6.1048e-05
5:173092743 T C 0.068967 -3.2886e-05
5:173094285 A G 0.035133 5.8079e-06
5:173099056 T G 1.363407 1.0283e-05
5:173103337 T G 0.253285 -9.1705e-06
5:173106225 G A 0.038775 -5.7046e-06
5:173107759 G A 0.716532 3.0200e-05
5:173113535 A G 0.033646 -3.2759e-05
5:173117206 G C 0.076173 -3.2668e-05
5:173118945 A C 0.103561 -1.5119e-06
5:173122501 C T 1.489490 1.7023e-05
5:173123512 A G 0.931315 8.2859e-06
5:173124941 A G 0.075423 3.1374e-05
5:173128421 T G 0.881936 1.0835e-05
5:173129604 G T 1.609316 2.6070e-05
5:173131744 A C 0.343087 -4.5027e-06
5:173133180 T C 0.242918 3.0914e-05
5:173134162 C T 0.645734 6.5937e-06
5:173136182 G A 1.044809 6.6567e-05
5:173136430 C A 0.021085 4.4032e-06
5:173136493 C T 0.548973 -6.4860e-06
5:173137796 A G 0.155673 2.8912e-05
5:173141268 C T 1.234813 1.0103e-05
5:173144682 G A 0.369459 -4.0603e-05
5:173144726 G C 0.247286 -2.6537e-05
5:173148937 T C 0.355973 -9.8268e-05
5:173149607 C T 0.145676 1.7167e-05
5:173151427 C T 0.637399 2.2544e-05
5:173156504 T C 0.587290 2.1124e-05
5:173156798 T C 0.089059 -2.0495e-05
5:173157581 C T 0.090169 2.7882e-08
5:173160380 A C 0.031523 -7.2969e-06
5:173160684 C T 0.739922 -3.1881e-05
5:173167542 A G 0.317572 2.7699e-05
5:173167850 C A 0.579494 -5.3685e-05
5:173170198 G T 0.970346 -2.0508e-05
5:173171660 A C 0.620524 -2.5192e-05
5:173172447 A G 0.035188 -3.0977e-05
5:173176479 G A 0.562687 3.5570e-05
5:173177944 A G 0.138071 -3.4786e-05
5:173181008 T C 0.278722 1.2297e-05
5:173182538 G C 0.125409 -2.2091e-05
5:173183410 T C 0.554978 -3.9932e-05
5:173183624 G A 1.331668 -2.6133e-06
5:173184560 C T 0.909451 -1.0897e-05
5:173184742 A G 0.080036 5.8663e-06
5:173185882 A C 0.053550 -2.9683e-05
5:173188182 T G 0.337264 -2.6250e-05
5:173191624 T C 0.184285 2.3859e-05
5:173192491 C G 0.127343 -1.6292e-05
5:173193138 A G 0.072463 -2.1610e-05
5:173197653 G A 0.347654 -1.3715e-05
5:173202878 G A 0.144024 2.9874e-05
5:173203737 T C 0.185837 -3.2315e-05
5:173204210 G A 1.440747 4.4202e-06
5:173207311 G A 0.950722 2.3647e-05
5:173208973 A G 0.107424 2.0880e-06
5:173209355 T C 0.066673 -8.1611e-06
5:173211092 T C 0.234410 -1.6383e-05
5:173212464 C A 0.826936 2.9521e-05
5:173213637 G C 0.331077 -1.8390e-05
5:173215008 A G 0.036126 2.8037e-05
5:173216831 T C 0.066721 -2.7166e-05
5:173217328 A G 0.366265 -1.2294e-05
5:173218766 C T 0.090374 -5.1004e-05
5:173219779 A G 0.083989 3.8307e-05
5:173223271 T C 0.060447 2.0288e-05
5:173224082 G C 0.101062 2.6474e-05
5:173224804 A G 1.194386 4.1538e-05
5:173226092 G A 0.689962 2.6406e-05
5:173226340 T C 0.045042 1.8455e-05
5:173229685 T C 0.057915 -3.8216e-05
5:173232030 T C 0.053595 -6.2337e-05
5:173233525 C T 0.082541 -2.7880e-05
5:173234264 A G 0.029501 -4.6303e-06
5:173235244 A G 0.027778 -2.2430e-06
5:173235392 C T 0.152979 -6.6903e-05
5:173236502 G A 0.229872 -3.4316e-06
5:173243119 C A 0.916095 7.8770e-05
5:173249692 G T 1.516839 1.4442e-05
5:173252579 G C 0.036308 -3.0963e-06
5:173255799 T G 0.021757 -3.5814e-05
5:173260597 A G 1.248786 -1.3914e-05
5:173262738 A C 1.874818 -8.1982e-07
5:173267264 A G 0.433337 -3.1217e-05
5:173277210 C T 0.640207 -3.6468e-06
5:173278859 A G 0.058938 6.3049e-05
5:173279842 T C 1.133274 2.6122e-05
5:173282782 A G 0.341633 1.7120e-05
5:173283265 A G 0.310395 4.4211e-07
5:173290412 G C 0.023568 -3.0733e-05
5:173300960 T C 0.089030 -1.0221e-05
5:173306596 C T 1.424622 2.2220e-05
5:173311045 C T 0.335751 1.3492e-05
5:173321844 A C 0.052306 2.3638e-05
5:173333586 T C 0.513467 1.0422e-05
5:173335740 C G 0.032247 -3.7990e-06
5:173359331 G A 0.130330 6.0506e-06
5:173362458 A G 0.605032 -4.7994e-06
5:173374270 A G 0.067474 1.6049e-05
5:173396930 G A 0.326511 -1.2061e-05
5:173410650 C T 0.282471 1.8419e-05
5:173413153 A G 0.257267 -2.1708e-05
5:173414926 G A 0.583509 -1.2954e-06
5:173417042 G C 1.490357 -3.8828e-06
5:173418926 G T 0.561408 1.8670e-05
5:173426709 T G 0.075965 -1.2775e-05
5:173428567 T C 0.022299 -4.8394e-06
5:173453896 G A 0.074138 1.2745e-05
5:173455469 T C 0.085502 3.4637e-05
5:173475925 T C 0.198109 -1.6352e-05
5:173479675 T C 0.081334 2.8224e-05
5:173488247 C G 0.045130 6.9163e-05
5:173492825 T C 0.055270 -6.1312e-06
5:173498947 T G 0.078147 3.0338e-05
5:173501965 G A 0.028047 -1.8728e-05
5:173504909 C T 0.242778 -2.5372e-05
5:173511536 A G 0.044075 1.0657e-05
5:173512434 T C 0.339806 2.1312e-05
5:173517804 G A 0.153430 -1.0289e-05
5:173523067 C T 0.055403 -2.8312e-05
5:173525872 T G 0.457016 -3.2433e-05
5:173530413 A G 0.090143 2.3792e-05
5:173530414 C T 0.034166 9.8101e-07
5:173536952 T C 0.030868 -8.0842e-06
5:173538945 T C 0.091594 1.6447e-05
5:173542308 T G 0.870725 -3.0582e-06
5:173542557 G T 1.452763 -2.3273e-05
5:173544458 G A 1.970836 -1.3086e-05
5:173547383 G A 0.210352 -3.1835e-05
5:173549404 A G 0.051427 2.9269e-07
5:173552768 C T 0.704954 6.2372e-06
5:173553979 A G 0.068214 1.6505e-05
5:173559269 G A 0.131232 2.0733e-05
5:173561015 C T 0.366691 2.7375e-05
5:173563044 A C 0.033302 -5.4717e-05
5:173565950 T C 0.110514 -2.4210e-06
5:173566106 G A 0.260575 2.7484e-06
5:173567250 A G 0.036717 1.1154e-06
5:173570810 G A 0.074771 -3.3683e-07
5:173571539 C T 0.617142 2.9498e-05
5:173575127 A T 0.330558 2.1456e-05
5:173575440 C A 0.040336 8.7725e-07
5:173576129 G A 0.286616 -3.3722e-05
5:173577443 C T 0.427738 1.8766e-05
5:173579074 G A 0.051680 1.0310e-05
5:173593405 T C 0.169150 4.2704e-05
5:173593546 G A 1.195688 1.9794e-05
5:173593964 A G 0.090695 -7.4619e-05
5:173594254 T C 0.458307 -7.6586e-07
5:173594345 C T 0.049181 2.5902e-05
5:173594648 T C 0.031235 -1.2078e-05
5:173598915 A G 0.033964 1.5670e-07
5:173599018 A G 0.088108 2.3308e-05
5:173600224 C T 0.287041 -8.1806e-06
5:173601704 T C 0.914167 -8.7919e-06
5:173601819 C T 0.070765 -1.4756e-05
5:173603395 T C 0.033685 2.0634e-05
5:173604854 T C 0.031530 8.0180e-06
5:173606646 C T 0.120277 1.1764e-05
5:173607424 A G 0.271523 -1.4215e-05
5:173607501 T C 0.031024 -1.2737e-05
5:173609963 A G 0.028628 7.3653e-06
5:173612409 A G 0.032569 -8.0377e-06
5:173612458 T C 0.067708 -1.3220e-05
5:173615491 A G 0.025207 7.7230e-06
5:173616258 A G 0.024626 -1.2705e-05
5:173616645 C T 0.348855 9.7327e-06
5:173619563 T C 0.067127 -2.0340e-06
5:173620278 A G 0.024146 5.5588e-06
5:173620286 C T 0.983631 -4.4288e-06
5:173620652 A C 0.025626 3.1411e-05
5:173621309 A G 0.021789 -1.6848e-05
5:173621491 C G 0.071515 5.8130e-06
5:173624090 T G 0.706902 -2.8835e-05
5:173624535 A C 1.299791 -1.8855e-05
5:173631215 A G 0.341078 2.2302e-05
5:173634579 G T 0.071385 1.3508e-05
5:173635675 G A 0.826407 -2.7838e-05
5:173642071 A G 0.047658 -8.2145e-06
5:173648438 C T 0.663395 2.9756e-05
5:173650982 C T 1.978652 4.2996e-06
5:173655214 C G 0.718970 -3.1898e-05
5:173661927 T C 0.213199 -1.1875e-05
5:173663189 G A 1.395215 -2.2094e-05
5:173670147 C G 0.336514 -5.1948e-06
5:173670489 C T 0.477221 1.3542e-05
5:173672119 G T 0.337582 -6.0278e-06
5:173681576 A G 1.758588 -3.8366e-06
5:173682973 G A 0.211362 9.8524e-06
5:173683048 G T 0.345969 -2.8149e-06
5:173684863 A G 0.075021 -2.0067e-06
5:173685519 A G 0.333090 1.1458e-05
5:173685962 C T 0.166861 2.3512e-05
5:173686434 T C 0.028466 -3.2411e-05
5:173687247 T C 0.384303 -3.3602e-05
5:173687502 T C 1.136195 -5.4012e-06
5:173687757 C T 0.574492 -6.0456e-06
5:173687968 T C 0.278790 3.4266e-05
5:173688867 T C 0.030556 1.6784e-05
5:173701609 C T 1.811755 -1.4653e-05
5:173707235 G A 0.298931 1.0069e-06
5:173711537 T C 0.141268 -4.7700e-06
5:173720651 A G 0.483599 6.5519e-05
5:173722032 A G 0.410094 8.5712e-05
5:173728190 A G 1.620225 1.8065e-05
5:173731655 C G 0.121913 -2.4728e-06
5:173733558 T G 0.109394 3.9342e-05
5:173734496 C T 1.440046 9.4475e-06
5:173735238 C T 0.098316 -5.5555e-06
5:173735530 A G 1.788512 -2.5527e-05
5:173736500 T C 0.041306 1.9426e-05
5:173736571 A G 0.128655 -3.3436e-05
5:173737325 T C 1.918877 -5.3586e-05
5:173737941 A G 0.039482 -9.8275e-06
5:173740532 T C 1.877688 -5.2737e-05
5:173744624 A G 0.520319 6.6399e-06
5:173745259 C A 1.282348 1.5694e-05
5:173746162 T C 1.125221 -2.8995e-05
5:173746376 G A 0.050054 -9.2577e-06
5:173748222 A G 0.191754 -9.9166e-07
5:173750017 C A 0.562404 -2.8272e-05
5:173750627 A G 0.050736 2.2949e-05
5:173751305 G A 0.042913 1.9041e-05
5:173753344 A G 1.464410 -2.8146e-05
5:173754762 C T 0.107148 3.1530e-05
5:173755432 T G 0.046982 -1.6181e-06
5:173755653 C T 0.262853 -6.1115e-06
5:173760242 C G 1.050872 -5.2533e-07
5:173760843 C T 0.203663 -6.9895e-06
5:173761239 C T 0.044218 1.8213e-05
5:173761877 G A 0.496095 -1.2191e-05
5:173761986 G A 0.055851 -1.0547e-05
5:173762494 A G 0.047383 1.4452e-05
5:173762506 A C 1.139015 2.2055e-05
5:173762787 A G 0.353571 3.3223e-06
5:173763567 A G 1.475971 3.3168e-06
5:173763736 G T 0.056857 1.8043e-06
5:173764371 A G 0.369813 -8.7325e-06
5:173766154 C T 0.033539 1.2189e-05
5:173766430 A G 0.066309 -2.1396e-05
5:173767349 A G 0.440472 -5.2875e-05
5:173767377 G A 0.796126 1.1482e-05
5:173768539 A G 0.292991 -2.3453e-05
5:173779875 T C 0.087855 -8.5582e-06
5:173780080 A G 0.180364 -4.6828e-06
5:173781801 A G 0.043832 -1.7328e-05
5:173782172 G A 1.344191 -1.3280e-05
5:173782408 T C 0.094421 7.0891e-06
5:173783007 A G 0.068458 2.0511e-05
5:173785447 T G 0.031903 1.5277e-05
5:173787452 A G 0.341075 -2.5455e-05
5:173788480 T G 0.595995 -9.0570e-06
5:173798054 A G 0.243008 2.3958e-05
5:173802309 C T 1.310281 7.7140e-06
5:173802398 A G 0.045033 4.4671e-05
5:173806714 A G 0.361595 3.5208e-05
5:173811579 T C 0.534347 3.2817e-05
5:173814032 T C 0.057883 -2.2475e-06
5:173814618 A G 0.582973 2.4870e-05
5:173815851 A C 0.034886 -1.1463e-06
5:173819880 A G 0.026132 2.2549e-06
5:173822586 C T 0.027482 -2.3414e-05
5:173826530 A G 1.450939 1.5477e-05
5:173829300 T C 0.039115 -8.2638e-06
5:173834638 G A 0.785113 -9.3934e-06
5:173836540 A G 0.663986 1.2529e-05
5:173843784 G A 0.063969 1.6902e-05
5:173851172 G A 0.224309 2.5629e-05
5:173855413 C A 0.519352 -2.4615e-05
5:173855426 T C 0.468136 4.7933e-06
5:173858537 A C 0.032965 -1.5575e-05
5:173859366 A G 0.711657 -2.5772e-05
5:173859657 T C 1.254518 3.2045e-05
5:173863445 G A 1.009552 -2.2786e-05
5:173872772 T C 0.174629 -1.3531e-05
5:173888015 C A 0.078059 -2.5557e-05
5:173907167 T C 0.143696 6.6881e-06
5:173907410 A G 0.564027 -1.8068e-05
5:173910135 G A 1.316854 -2.8940e-05
5:173912505 G T 0.109397 3.5710e-05
5:173918175 A G 0.889781 -1.4680e-05
5:173919403 T C 1.588260 -3.2128e-05
5:173919466 G A 0.108521 1.8350e-05
5:173920527 C G 0.022085 -2.3085e-05
5:173922112 T C 0.058973 -4.6996e-05
5:173931151 T C 1.773893 -4.0032e-06
5:173944166 C T 1.267404 -1.2331e-05
5:173944657 A G 0.026041 3.7187e-05
5:173953388 T C 0.024162 2.0695e-05
5:173955389 T C 0.392609 2.4568e-05
5:173961452 C G 0.086018 -4.1400e-05
5:173961637 T C 0.704932 -2.9514e-05
5:173970217 A G 0.145936 1.2974e-05
5:173975323 T C 0.514947 -1.3855e-05
5:173979305 G A 1.689066 -7.2314e-06
5:173980579 T C 0.025032 -2.2513e-05
5:173980953 C A 0.201180 -1.7862e-05
5:173985281 C T 1.766703 5.4612e-06
5:173987628 A T 0.054072 -1.2269e-05
5:173988991 T C 0.034883 2.0917e-05
5:173996670 A G 0.167936 -4.6073e-06
5:174004543 C T 0.067169 2.3518e-05
5:174005336 C T 0.067727 -1.9473e-05
5:174006466 T C 0.101851 2.8969e-05
5:174010724 A G 0.096884 1.7466e-05
5:174011260 C T 1.010309 3.5127e-05
5:174011781 A G 0.056640 6.6510e-06
5:174016594 A G 0.036571 3.6651e-05
5:174016838 T C 0.093360 3.9344e-05
5:174018266 G C 0.229064 1.9143e-05
5:174019318 A G 0.915787 2.1127e-05
5:174023808 G A 0.060415 -6.5355e-06
5:174027661 T G 1.535672 1.7994e-05
5:174031539 T C 0.059694 -7.5428e-06
5:174037081 G A 1.752379 -1.1032e-05
5:174037100 C T 0.028271 -2.5046e-05
5:174038056 A G 0.253330 -1.3881e-05
5:174038255 C T 0.235030 1.3972e-05
5:174038768 T C 0.409412 -8.6751e-06
5:174038943 A G 1.977682 -4.6648e-06
5:174039803 G T 0.440014 -2.1157e-06
5:174045332 T C 0.046636 -2.8985e-06
5:174050782 T C 0.063819 -1.4864e-05
5:174051074 A G 0.613458 1.2700e-05
5:174051485 A G 0.054212 3.7437e-05
5:174054598 A G 0.202822 -3.4827e-07
5:174057889 T C 0.054663 -1.5587e-05
5:174059232 C G 0.139989 5.5647e-06
5:174062145 G A 0.207597 8.3688e-07
5:174063705 G A 0.250188 -3.4587e-05
5:174069956 T G 1.823343 9.0398e-06
5:174071800 A G 0.036811 6.5564e-07
5:174071838 T C 1.172921 1.3257e-05
5:174073675 A G 0.620099 -3.1599e-06
5:174076693 G C 0.029368 2.3273e-05
5:174078900 T C 0.199553 5.3701e-06
5:174083204 A G 0.036025 -1.1215e-05
5:174097159 A G 0.161636 -6.3200e-06
5:174100036 C T 0.034448 1.6268e-05
5:174103320 A G 1.143525 4.7239e-08
5:174115370 C A 0.690530 1.2933e-05
5:174118800 C T 0.074612 -1.9702e-06
5:174123969 G A 0.462481 -4.3091e-05
5:174126128 T C 0.113737 1.1109e-05
5:174126405 T C 0.396299 3.6494e-05
5:174126415 T C 0.859926 -1.6269e-07
5:174132301 G A 0.023191 2.0629e-05
5:174133056 A G 0.061781 -1.9088e-05
5:174134882 T C 0.036012 4.7080e-06
5:174136121 C T 0.060450 -7.2428e-06
5:174140864 A G 1.327059 2.1105e-05
5:174145717 G A 1.223754 1.3947e-05
5:174147185 C T 0.035941 1.8629e-05
5:174147647 T C 0.053176 -2.2239e-05
5:174147923 C T 0.037914 -1.9864e-05
5:174153111 T C 0.027580 -2.9591e-05
5:174154986 C T 0.027911 7.5014e-06
5:174156168 C T 1.804075 -2.0147e-05
5:174157932 T G 0.028917 1.8126e-05
5:174158188 T C 1.093009 -1.2670e-05
5:174158381 C G 1.726968 -1.3625e-04
5:174160985 A G 0.195029 -2.4895e-05
5:174164216 T C 1.757741 -1.0158e-04
5:174167623 A C 0.253165 -7.9420e-06
5:174170812 T C 0.047736 -1.7373e-06
5:174173171 A G 0.142995 -4.2843e-05
5:174173364 A G 0.588803 -2.1009e-05
5:174175771 A G 0.274506 5.3575e-06
5:174176149 A G 0.022305 2.0797e-05
5:174177562 A G 0.407095 -3.5951e-05
5:174180140 T G 0.331246 1.4777e-05
5:174180475 A G 0.377285 2.9187e-05
5:174186281 A G 0.073781 4.8069e-06
5:174186726 G C 0.021523 -2.1922e-05
5:174187251 A G 0.022007 6.9407e-06
5:174189617 G A 0.284984 -1.8884e-05
5:174192264 A G 0.030345 -2.9949e-07
5:174193309 T C 1.560996 1.7914e-05
5:174201087 G A 1.396588 3.2176e-05
5:174201581 A G 0.334852 1.7940e-05
5:174201740 A G 0.138853 -1.0930e-06
5:174202444 G A 0.883137 5.3851e-06
5:174206475 A G 1.530316 -2.3964e-06
5:174215849 T C 0.030634 1.5667e-07
5:174220114 A G 0.294776 -5.1939e-05
5:174221703 C A 0.384442 1.5820e-05
5:174225304 T C 0.068156 -1.4539e-05
5:174225609 T C 0.095606 -4.4345e-05
5:174230091 T C 1.317065 1.9270e-05
5:174244249 G A 0.127795 -7.0491e-05
5:174245279 A G 0.070247 6.5091e-05
5:174247259 A G 0.145176 1.8031e-05
5:174247579 C A 0.073077 1.6792e-05
5:174248096 T G 0.085726 -7.7935e-06
5:174250239 T C 0.599426 -5.3851e-05
5:174260369 A C 0.099796 7.9279e-06
5:174266145 A G 0.806779 -2.0197e-05
5:174267734 T C 0.054543 -3.0230e-05
5:174270849 A C 0.994674 1.0471e-05
5:174272876 A C 1.188670 2.8448e-06
5:174273758 T C 0.027775 -1.6046e-05
5:174274276 T G 0.860335 2.8532e-05
5:174274311 T C 0.193753 3.4956e-05
5:174274794 G A 0.158649 8.7122e-06
5:174274989 T C 0.196324 8.1987e-06
5:174280310 G A 1.556163 -1.0475e-05
5:174282182 C T 0.372095 4.2710e-06
5:174282871 G A 0.106924 -3.6820e-05
5:174284797 C A 0.023077 -4.0020e-06
5:174297777 G T 0.250721 -2.7813e-05
5:174302292 A G 0.928186 9.9661e-07
5:174302711 A G 0.025476 4.5258e-06
5:174303151 T G 1.449992 5.6384e-06
5:174310062 C T 0.555887 -1.4644e-05
5:174315293 G A 0.278661 -3.0193e-05
5:174317346 A G 0.072879 4.6920e-05
5:174338454 T C 1.156116 -2.6705e-05
5:174346162 C T 0.333382 9.0838e-05
5:174347781 C A 0.070486 -1.0985e-05
5:174354078 A G 0.467668 3.4587e-05
5:174356987 C T 0.441510 3.9846e-05
5:174359598 A G 0.079896 -1.6400e-05
5:174362800 T C 0.031374 2.2461e-05
5:174365949 C T 0.024584 -1.0668e-05
5:174366806 G A 0.129554 1.1289e-05
5:174370704 A G 0.032799 -1.1915e-05
5:174372429 C A 0.047477 2.9540e-05
5:174375763 G A 0.057604 5.1443e-06
5:174376716 C T 0.025210 2.1814e-06
5:174379008 T C 0.041956 9.4576e-07
5:174379564 A G 0.366421 -1.9462e-05
5:174380087 A G 0.061035 2.3050e-05
5:174384376 C T 0.820324 -1.0502e-05
5:174391067 C T 0.909893 -7.9901e-06
5:174399898 T C 0.948904 -1.1265e-05
5:174400350 G C 0.446035 -3.0341e-05
5:174400868 A G 0.419241 5.0685e-06
5:174409094 T C 0.027427 -1.6889e-05
5:174411259 T C 0.044319 4.3323e-06
5:174411529 C T 0.215244 -4.4450e-05
5:174412338 C G 1.266862 1.2194e-05
5:174414496 T C 0.712491 -4.7186e-05
5:174417049 T C 0.470986 -1.8550e-05
5:174420229 C A 1.021893 -2.2008e-04
5:174422374 T C 0.106012 1.3533e-05
5:174427391 G A 0.117259 -1.0113e-06
5:174427907 C T 0.531858 -3.8219e-05
5:174428848 C T 0.277560 -2.6279e-05
5:174430344 C T 0.774097 9.4580e-06
5:174433293 G A 0.070042 2.4316e-05
5:174433756 T C 0.117817 -5.0719e-05
5:174436755 A G 1.276934 1.2571e-05
5:174436833 C T 0.797240 1.4580e-05
5:174437273 T C 0.061203 -5.2544e-05
5:174437991 T C 0.712235 -3.0449e-05
5:174438691 C T 0.039748 6.3875e-06
5:174445725 T C 1.578643 -2.2163e-05
5:174450268 A G 0.769796 2.7383e-06
5:174454025 T C 1.666082 -7.7945e-06
5:174455296 C T 0.036152 3.5272e-05
5:174459047 T C 0.268900 1.0935e-05
5:174464820 C T 0.211732 2.1800e-05
5:174465255 T C 0.058587 1.2879e-05
5:174466454 A G 0.117849 -8.8058e-07
5:174467701 A G 0.125883 -2.0852e-05
5:174468188 C T 0.063599 -3.0039e-05
5:174468408 C T 0.151278 -1.0230e-05
5:174469209 C T 0.162174 -2.2174e-05
5:174469691 G A 0.168273 4.3817e-05
5:174470714 C A 0.589416 -6.3224e-05
5:174471034 C G 0.687469 -6.1054e-05
5:174473399 G A 1.221245 -1.3057e-05
5:174475200 G A 0.530361 -3.3014e-05
5:174475330 C T 1.178027 9.4195e-06
5:174475560 T C 0.595148 5.3667e-05
5:174480833 G A 0.036379 1.3704e-05
5:174481433 G A 0.690377 6.4104e-06
5:174487366 A G 0.086420 -7.5462e-06
5:174489143 G A 0.058805 -2.1538e-05
5:174489273 A G 1.440446 -1.6732e-05
5:174490823 T C 0.030978 -1.6993e-05
5:174493130 T G 0.170909 4.2690e-06
5:174507242 A G 0.730889 -1.8422e-05
5:174510236 A G 1.576877 -1.3426e-05
5:174514451 C T 0.355846 -1.3058e-05
5:174516603 C A 0.028937 -9.2088e-06
5:174520488 C T 0.217435 -9.2582e-06
5:174524953 A G 0.057951 5.3038e-07
5:174525366 G A 0.265866 4.5899e-06
5:174525407 T C 0.035104 -3.3854e-05
5:174531944 G A 0.053446 3.3545e-06
5:174534350 T G 0.027219 -1.4366e-05
5:174539068 T C 0.534737 -7.0253e-06
5:174539758 T G 0.290099 4.7261e-06
5:174542179 G A 0.085716 4.1579e-05
5:174543122 A G 0.146913 7.5678e-06
5:174544110 T C 0.209349 1.3172e-05
5:174560223 T C 0.105233 -4.5624e-05
5:174560526 A G 0.376149 3.1665e-06
5:174568440 C T 1.112520 -4.5885e-06
5:174575532 T G 0.111436 -1.6841e-06
5:174577240 T G 1.581240 -3.5872e-05
5:174583738 G A 0.141791 6.2859e-05
5:174590984 T C 0.380813 -1.6095e-05
5:174593966 G A 0.050661 -2.3623e-05
5:174594662 T C 0.126191 8.6703e-06
5:174596379 G A 0.035328 8.6911e-06
5:174596457 T C 0.119842 -2.2144e-05
5:174597169 C T 1.279978 -1.2190e-05
5:174597961 G A 0.682493 -4.8704e-05
5:174601039 A G 0.657481 2.1950e-05
5:174601900 A G 0.028326 1.6391e-05
5:174604158 C T 0.570506 -6.0479e-05
5:174606899 T C 0.296691 4.4324e-05
5:174608004 A G 0.113286 -1.9900e-05
5:174609151 G A 0.803121 -7.0731e-05
5:174610336 A G 0.027703 -2.1953e-05
5:174611184 A C 0.050382 2.1290e-05
5:174611877 T A 0.182815 5.4084e-07
5:174612118 G A 0.142768 5.5200e-06
5:174612358 G A 0.041881 1.6764e-05
5:174612424 T C 0.153589 -2.0559e-05
5:174614960 A G 0.473741 2.2027e-06
5:174619645 T C 1.392550 -1.3461e-05
5:174624484 A G 0.038022 2.1935e-05
5:174625917 T C 0.052326 2.0060e-05
5:174625968 C T 0.125071 -2.4589e-05
5:174626280 A G 0.178650 -1.7014e-05
5:174629126 C T 0.410279 -2.4437e-04
5:174629627 T C 0.927813 2.1765e-05
5:174632250 C A 1.004960 -2.1178e-05
5:174632570 T C 0.044039 -3.2985e-05
5:174633613 C T 0.147523 -1.5134e-05
5:174634768 A G 1.030371 1.8449e-05
5:174636577 A G 1.949365 5.5111e-06
5:174640138 A G 0.049765 1.9868e-05
5:174641928 C A 0.333252 -8.6856e-07
5:174642832 G A 0.399691 6.8207e-06
5:174646299 C A 0.047279 2.4710e-05
5:174646985 A G 1.739857 2.3079e-05
5:174650197 T C 0.085846 -7.0997e-06
5:174652236 C A 1.147695 2.2569e-05
5:174652439 T C 0.059905 1.0401e-05
5:174655251 G T 0.060093 -1.4383e-07
5:174656345 A G 0.820473 4.0687e-06
5:174662836 G C 0.299739 3.0590e-05
5:174662935 G A 0.137899 -4.0436e-05
5:174663172 G A 0.037629 -2.0585e-05
5:174663244 A G 1.053754 -2.0336e-05
5:174663469 T G 0.230077 -2.3908e-05
5:174663972 A G 0.496705 -6.8210e-07
5:174665411 C T 0.160896 1.1805e-05
5:174671503 C T 0.055166 1.5266e-05
5:174672156 C T 0.105288 3.1901e-05
5:174677340 C T 0.318386 3.6457e-05
5:174679840 C T 1.892719 8.3685e-06
5:174680410 A G 1.511980 3.1533e-05
5:174681790 C T 0.116817 2.7748e-05
5:174684808 G A 0.099809 3.8007e-05
5:174686892 C G 0.523454 -5.5323e-05
5:174686989 G A 0.285373 2.6937e-05
5:174688399 A C 0.343119 -4.7774e-06
5:174689018 A G 0.048087 1.4017e-05
5:174689111 A C 0.053589 -1.1391e-05
5:174690025 C G 0.115525 2.0719e-06
5:174690664 T C 0.024431 2.2780e-05
5:174691739 C T 0.045101 -7.5729e-06
5:174695323 C T 0.094184 -3.3092e-06
5:174704837 G T 0.087452 1.0509e-05
5:174705569 G T 1.971216 1.7882e-05
5:174709899 G A 1.129090 -2.2367e-05
5:174715313 A C 0.044893 -1.0087e-05
5:174715647 A C 0.099186 1.8634e-05
5:174717983 C T 0.133533 -3.2791e-06
5:174728216 C T 0.047957 -3.6160e-06
5:174728403 G T 1.127912 8.6128e-06
5:174731179 C T 0.062683 -4.9974e-06
5:174737866 G C 0.077952 2.8895e-05
5:174741200 T G 0.280572 4.5864e-06
5:174744814 T C 0.088893 1.2754e-05
5:174747750 G C 0.128866 -1.7737e-06
5:174748102 T C 0.322940 -2.1670e-05
5:174750925 C T 0.359323 1.7645e-05
5:174758198 A C 0.769189 -3.1291e-06
5:174760060 C T 0.254197 1.3993e-05
5:174760152 G T 1.972076 1.3690e-05
5:174760671 A G 0.104025 -5.0867e-06
5:174761095 A C 0.324680 -2.9509e-06
5:174762119 C T 0.752120 1.1877e-06
5:174763322 G A 0.301745 1.3799e-06
5:174765800 T C 1.961969 -2.1992e-05
5:174769131 T C 0.115902 -1.4872e-06
5:174770792 G T 1.092766 1.2016e-05
5:174773989 G A 1.420610 -7.2881e-06
5:174778849 G A 0.792378 2.5407e-05
5:174784869 A G 0.311044 -1.0817e-06
5:174785408 C A 0.667235 -3.1412e-06
5:174788127 C T 0.091237 -2.9543e-05
5:174788237 G T 0.402680 -2.0931e-05
5:174790281 T C 0.054111 -1.0501e-05
5:174795538 G A 0.083606 3.2331e-05
5:174800732 T G 1.964319 -4.1405e-05
5:174801215 A G 0.057883 -1.2648e-05
5:174804902 T C 0.098465 -2.0739e-05
5:174804903 G A 1.240178 -4.0142e-06
5:174809213 G A 0.329416 8.1693e-06
5:174819596 C G 1.537946 2.5697e-06
5:174831696 T A 0.084025 -1.4787e-05
5:174832617 T C 1.469350 -1.7312e-05
5:174836280 A C 1.072547 -9.4915e-06
5:174839208 G A 0.288275 4.0040e-06
5:174840484 T C 0.046896 -2.3746e-06
5:174842142 T C 0.051872 -7.8768e-06
5:174842660 T C 0.708301 -5.5597e-06
5:174844038 T C 1.217973 6.8065e-06
5:174844698 T C 0.730217 1.4675e-07
5:174848874 C G 0.690478 2.1787e-05
5:174850421 C A 0.248669 -7.0244e-06
5:174855411 T C 0.372598 1.3981e-05
5:174858902 C T 0.747965 -3.7976e-06
5:174860411 T C 1.461621 3.8858e-05
5:174861613 C T 0.305708 2.1796e-06
5:174863891 C T 0.515612 1.4684e-05
5:174865847 A G 0.046941 2.3429e-05
5:174866091 G T 0.317685 -4.5030e-05
5:174867169 T C 0.295776 -8.5024e-07
5:174868700 A G 1.225919 -4.1248e-06
5:174870902 G A 1.229733 -1.4341e-06
5:174875978 G A 0.318724 -4.1048e-05
5:174876002 A G 0.350695 -3.7622e-05
5:174879993 T C 0.022584 -1.5184e-05
5:174882271 C A 1.222440 1.0057e-05
5:174883052 T C 0.305637 -4.8110e-05
5:174883103 C G 0.117057 2.2482e-05
5:174894241 A C 0.878992 3.5607e-05
5:174896699 T G 0.255839 -2.4168e-06
5:174896877 G A 0.573141 -6.2546e-06
5:174897200 T C 1.092568 3.8744e-07
5:174898012 C T 0.817484 -1.2711e-05
5:174901052 G A 0.242810 1.8690e-05
5:174911233 T C 0.056961 -2.2150e-05
5:174916404 C T 1.220768 3.9085e-05
5:174932209 G A 0.118995 6.7329e-06
5:174932714 G A 0.391479 -2.7777e-05
5:174933527 A G 0.057435 5.5643e-07
5:174941865 A G 0.058097 3.6413e-05
5:174941932 G A 0.128476 4.1410e-06
5:174944908 A G 0.265648 -3.3236e-05
5:174953382 A G 0.024402 -2.5909e-06
5:174955584 T C 0.264934 -2.5606e-05
5:174955670 C G 0.043845 -1.5960e-06
5:174958034 A C 0.040537 -2.7652e-05
5:174963069 G A 1.007547 8.1430e-06
5:174968560 A G 1.642891 -1.6542e-05
5:174968649 T G 0.301099 -7.7337e-05
5:174969908 A G 0.288414 3.5889e-05
5:174971946 C A 0.399577 8.9333e-06
5:174978634 T C 0.335287 8.5321e-06
5:174990352 G A 0.093853 2.1693e-05
5:174994787 T C 0.356317 -1.7921e-05
5:174996060 G C 0.448310 -9.4419e-06
5:175002424 A G 0.981859 1.4675e-05
5:175002499 C T 0.658860 -1.0487e-05
5:175007045 A T 0.388249 -4.5342e-06
5:175007327 A G 0.230304 4.1261e-05
5:175007689 G T 0.771049 -7.0184e-06
5:175010797 T C 0.229879 1.4148e-05
5:175012469 A C 0.689907 -1.3246e-05
5:175019755 C A 1.251224 -7.4791e-06
5:175020887 C T 0.097404 -4.6621e-06
5:175022996 A G 0.048067 2.8717e-05
5:175025770 T C 0.067276 2.8551e-05
5:175025995 A G 0.655323 2.4451e-05
5:175029274 G A 0.858141 5.4378e-05
5:175030138 C T 1.030722 -2.5325e-05
5:175038574 G A 0.521728 1.7290e-05
5:175044407 C T 0.037171 -2.0785e-05
5:175047138 C T 0.039132 -1.7131e-05
5:175048913 A G 0.060340 -3.2100e-05
5:175052459 T C 0.743015 2.6509e-05
5:175055906 G A 0.117992 -1.8403e-05
5:175058478 T C 0.047834 1.3266e-05
5:175058603 A G 0.025834 -5.6382e-06
5:175065368 A G 1.080584 -3.6014e-05
5:175068795 G A 0.026677 1.4220e-05
5:175071868 G C 0.065501 -5.1430e-06
5:175072914 G A 0.861043 1.5078e-05
5:175079555 G A 0.404754 4.0657e-05
5:175080229 T C 0.377191 -1.4362e-05
5:175082961 T C 0.038866 4.4404e-05
5:175090301 T C 0.295679 9.3134e-06
5:175090519 G A 0.048119 7.7880e-05
5:175092779 G A 0.059687 -2.5807e-05
5:175095723 A C 0.260137 2.7710e-05
5:175102712 C A 0.080049 -3.0700e-05
5:175102959 T C 0.067805 -4.7429e-05
5:175104385 T G 0.133429 -4.5074e-06
5:175107793 T G 0.075641 2.1240e-05
5:175112970 T C 0.029294 2.3054e-05
5:175113853 T C 0.038320 1.0718e-05
5:175115172 A C 0.113052 1.8630e-05
5:175117631 T C 0.067961 9.5451e-05
5:175120898 G A 0.209005 3.2979e-05
5:175122447 G A 0.070798 8.4981e-05
5:175123410 A G 0.034230 -6.0865e-06
5:175128950 G A 0.182305 1.7868e-05
5:175130002 T C 0.188359 1.5151e-05
5:175138091 C T 0.053933 -7.2936e-06
5:175141021 T C 0.131018 1.2011e-05
5:175141060 A G 0.024785 4.1865e-05
5:175142780 T C 0.061392 1.0062e-05
5:175146639 A G 0.030053 4.0502e-05
5:175156376 T C 0.172457 -7.1718e-06
5:175158653 A G 0.129466 4.6189e-06
5:175158910 A C 0.026080 2.5605e-06
5:175163294 C T 0.085768 9.1352e-06
5:175164610 T C 1.832804 -2.5584e-05
5:175166059 T C 0.044663 -7.5546e-06
5:175170848 A C 0.105038 -5.4062e-06
5:175174011 C T 1.882835 -1.9397e-05
5:175176238 A G 0.077604 3.6905e-07
5:175178875 G A 0.024594 1.6602e-05
5:175181146 A G 0.033182 -2.0378e-06
5:175181667 C T 1.246533 2.4770e-05
5:175184036 C A 0.659292 -6.2115e-07
5:175185192 T C 1.407367 3.6835e-06
5:175199121 T C 0.083453 -5.4105e-06
5:175201667 G A 0.879655 -1.5651e-05
5:175203088 A C 0.351987 6.7445e-05
5:175203914 C T 1.543040 -3.7703e-05
5:175204022 T C 0.964014 -3.9638e-05
5:175206596 A G 1.368609 -1.9815e-05
5:175212364 A G 0.628934 3.0572e-05
5:175214207 C T 1.593493 -1.2848e-05
5:175214770 A G 0.268638 5.9567e-05
5:175221988 T C 0.460385 -4.9872e-05
5:175230670 G A 1.962462 2.2470e-06
5:175235880 T C 0.172960 -1.4174e-05
5:175244282 A G 1.493797 2.2495e-05
5:175244437 G A 0.167293 -2.0527e-05
5:175248251 T C 0.056799 8.9101e-06
5:175252691 C T 0.417339 -1.6674e-05
5:175267526 A G 0.052529 -4.8105e-06
5:175267777 C T 0.204821 -5.8744e-06
5:175271780 C T 0.066202 2.2102e-05
5:175273481 T G 0.847871 1.2442e-06
5:175274576 A C 0.062680 -8.1931e-06
5:175275598 A G 1.517540 -4.1617e-05
5:175275947 C A 0.022630 -9.5594e-06
5:175277584 C T 0.021497 7.5597e-05
5:175279237 A G 1.879853 -3.1280e-05
5:175279298 G T 0.032244 -1.6229e-05
5:175279441 A G 0.921305 -2.3008e-05
5:175280262 A G 0.175174 2.0114e-05
5:175289692 C T 0.065845 2.1832e-05
5:175292620 A G 1.277804 -3.8868e-06
5:175294461 A C 0.025090 3.5993e-05
5:175296180 A G 0.049252 7.0754e-06
5:175307969 A G 0.125260 5.6094e-06
5:175308060 C T 0.916592 -7.8929e-06
5:175312520 G T 0.059733 -1.1044e-05
5:175312710 A G 1.056455 -5.5101e-06
5:175313140 T C 0.052806 1.5147e-05
5:175316075 G A 0.138243 8.2719e-07
5:175319735 T C 0.949648 3.3191e-05
5:175319736 G A 1.546396 4.7346e-06
5:175320144 A G 1.224537 9.4618e-06
5:175322495 A G 1.050398 2.6298e-05
5:175323879 T C 0.043286 -3.4463e-05
5:175326478 G A 0.359745 -3.9054e-06
5:175326910 A G 0.080240 -3.9015e-05
5:175330014 C G 0.078883 6.6968e-06
5:175335483 A G 0.079309 1.6671e-06
5:175341941 A C 0.052721 6.1378e-06
5:175547044 C A 0.022260 3.4385e-06
5:175562120 T G 0.946187 -1.8091e-05
5:175562904 C T 0.060684 3.3139e-05
5:175568516 G A 0.035902 2.5809e-05
5:175570290 A C 0.020851 2.2284e-05
5:175572431 G A 0.035675 -2.1706e-05
5:175572525 A C 0.049457 7.0174e-06
5:175573635 A G 0.130992 4.5235e-05
5:175578938 C T 0.044286 -1.2128e-05
5:175579201 C A 1.010263 -3.7718e-06
5:175582717 A G 0.045588 5.2245e-05
5:175586684 A G 0.063842 -4.3137e-06
5:175587099 T G 0.039645 -8.0800e-06
5:175588076 T C 1.054387 -1.0340e-05
5:175597002 T C 0.028362 -3.4124e-05
5:175597694 A G 0.037038 2.1323e-05
5:175598346 T C 0.986643 -4.2978e-05
5:175600330 A G 0.836920 6.2232e-05
5:175603576 G C 0.847686 2.9266e-05
5:175606174 G A 0.052878 -2.9200e-05
5:175611712 C T 0.115279 4.9830e-06
5:175625948 T C 0.066861 8.2854e-05
5:175662866 A C 0.979408 -5.3278e-05
5:175668588 A G 1.216279 -3.0305e-05
5:175737425 C T 0.310353 6.4270e-05
5:175756739 C A 0.032374 2.4670e-05
5:175763191 T C 0.061781 5.4098e-05
5:175770121 A G 1.523084 3.2127e-06
5:175770421 A G 1.144543 -2.8814e-05
5:175779221 T C 0.030543 -2.4268e-05
5:175781262 A G 0.120261 -3.1249e-05
5:175797836 T C 1.158825 -2.7457e-05
5:175800494 T C 0.062274 4.1654e-06
5:175805688 A G 0.051927 1.1700e-05
5:175806850 T G 0.852617 5.3045e-05
5:175808846 C A 0.628999 5.5879e-05
5:175811233 T C 0.125256 2.6476e-05
5:175815215 A G 0.029488 2.3951e-05
5:175815874 C T 0.180205 4.6980e-05
5:175836978 C T 0.817393 3.3087e-05
5:175839639 A C 0.079539 3.8701e-05
5:175840923 A G 0.206993 7.6451e-06
5:175841326 T G 0.178826 1.9169e-05
5:175841380 G A 0.824044 4.8067e-05
5:175843890 C T 0.957080 1.1482e-04
5:175847271 T G 0.099796 1.4987e-05
5:175849989 A G 0.460057 3.8849e-05
5:175855142 G A 0.057461 9.9281e-06
5:175856868 A G 0.127074 9.6340e-06
5:175857275 C A 0.055293 5.7410e-06
5:175868588 A G 0.034302 -4.8377e-05
5:175878007 A G 1.572044 -4.9142e-05
5:175893942 A C 1.042540 -6.5624e-05
5:175898997 A C 1.565734 -3.8564e-05
5:175901585 C T 0.131609 3.0666e-05
5:175910252 C T 1.039291 -3.9902e-04
5:175918878 C G 0.047792 4.5028e-06
5:175919324 A G 0.074917 -6.9815e-05
5:175923354 A G 1.571713 -6.0245e-05
5:175947118 T G 1.004031 -3.4948e-05
5:175947309 G A 1.773779 6.1044e-06
5:175948316 A G 0.769657 4.1882e-05
5:175949327 A G 0.075443 -4.3983e-05
5:175955777 A G 0.033822 7.8977e-05
5:175956271 C A 1.775285 1.6563e-06
5:175961604 T G 0.138944 3.6742e-06
5:175964483 G A 0.225864 3.0211e-06
5:175973956 A G 1.366084 -1.7095e-05
5:175974383 A C 0.450420 7.4328e-06
5:175979061 T C 0.140956 -2.6042e-06
5:175986083 T C 0.122218 7.9359e-06
5:175988599 G A 1.421704 1.5942e-06
5:175989028 G A 1.033552 -6.9389e-06
5:175992636 T G 0.037243 -2.4493e-06
5:175993200 G A 0.400834 1.5526e-05
5:176003193 A G 0.023441 -7.9307e-06
5:176004680 C A 0.027330 1.8513e-05
5:176005195 T G 0.092061 -3.3774e-07
5:176006570 A G 0.461631 -9.2182e-06
5:176006910 A C 0.021137 6.9034e-06
5:176011264 C T 1.440322 1.7331e-05
5:176011444 T C 0.024561 -2.7679e-05
5:176011579 C T 0.093035 4.6070e-06
5:176011984 T C 0.038930 -3.2526e-05
5:176017639 A C 0.472544 -1.0509e-05
5:176018090 T C 0.542050 2.3686e-06
5:176020838 T C 0.883511 1.0494e-05
5:176021419 A G 0.121322 1.5009e-05
5:176023093 A G 0.053744 1.2548e-05
5:176027636 T C 0.040537 -3.4973e-05
5:176031344 A G 0.065832 -4.0152e-06
5:176033663 G A 1.400908 1.0933e-05
5:176045442 C T 0.525431 -9.7030e-06
5:176046567 A G 0.115276 -8.4350e-06
5:176050954 T C 0.327007 -6.2595e-06
5:176055215 A G 0.050625 -2.1549e-05
5:176062250 C T 1.029862 1.2595e-05
5:176063549 G C 0.524850 -1.6179e-05
5:176068947 G A 1.121637 1.8437e-05
5:176069073 A C 0.050609 1.6151e-05
5:176074643 A G 0.020708 8.2063e-06
5:176079877 C T 0.036048 -4.7296e-06
5:176080430 G A 1.708866 -2.9481e-06
5:176081907 T C 0.480398 -1.9492e-06
5:176082292 A C 1.250117 2.3486e-06
5:176091730 T C 1.278602 1.5369e-05
5:176092285 A G 0.254927 1.6758e-05
5:176092403 T C 0.047275 -1.9405e-05
5:176092571 A G 0.157504 -2.5928e-05
5:176095456 T C 0.034691 1.0987e-05
5:176098533 T C 1.957876 1.3877e-05
5:176098881 A G 0.066891 1.2317e-06
5:176099727 G A 0.536107 -1.7643e-05
5:176099988 A G 0.066182 -1.5976e-05
5:176100590 A C 0.174642 1.0787e-06
5:176101496 A G 0.237812 1.8530e-05
5:176104090 G A 1.459135 -3.9156e-06
5:176107211 T G 0.030293 3.4226e-06
5:176109874 T C 0.842503 9.4380e-06
5:176110659 A G 0.058659 5.4755e-05
5:176121681 T C 0.129979 9.3925e-06
5:176124981 G A 0.060041 -2.2426e-05
5:176128100 A C 0.260562 -2.9425e-05
5:176131312 A G 0.073615 -4.0196e-06
5:176131465 T G 0.577465 -4.0260e-05
5:176133254 T G 0.721239 9.6900e-06
5:176135750 C T 0.196259 -2.2594e-05
5:176137808 A G 0.104636 -4.9327e-05
5:176138432 C T 0.036567 -2.6332e-05
5:176144839 G A 0.397747 2.5660e-05
5:176144911 T C 0.081217 3.6968e-05
5:176148768 T C 0.942305 -2.9747e-05
5:176153898 A G 0.053095 1.5217e-05
5:176156571 A G 0.031702 2.8026e-06
5:176160575 T C 0.035694 -1.8944e-05
5:176160623 T C 0.156212 4.3748e-05
5:176162023 T C 0.125987 5.4565e-05
5:176162581 T C 0.913914 9.4648e-06
5:176162622 G A 0.107833 -9.4843e-06
5:176165086 G A 1.023886 -4.0037e-07
5:176165781 T C 0.106005 1.5211e-06
5:176166134 G A 0.030258 -1.0928e-05
5:176166562 A G 0.118979 -1.8876e-05
5:176167302 C T 1.287850 2.4461e-06
5:176171493 A G 0.123338 1.0592e-05
5:176174275 G T 1.225536 2.5886e-05
5:176175849 G C 1.112257 3.0541e-05
5:176185395 A T 0.318094 -2.4829e-05
5:176188747 C T 0.110397 7.9866e-06
5:176191663 C A 1.866415 -8.1149e-07
5:176194612 G C 0.031160 1.8099e-06
5:176204104 T C 0.066351 -3.8260e-06
5:176205722 T C 0.036408 -3.0990e-05
5:176207967 A G 0.112766 3.1207e-05
5:176214164 T C 0.024899 -3.6486e-05
5:176216634 A C 0.022153 1.3545e-05
5:176217327 G A 0.037720 1.8039e-05
5:176221731 T G 1.869781 8.9944e-07
5:176235075 T C 1.819526 -5.7021e-06
5:176238548 T C 0.474579 1.8740e-05
5:176238795 G A 0.803024 -7.3652e-05
5:176250002 G A 1.921195 3.7439e-05
5:176250137 T C 0.044935 1.7609e-05
5:176250836 A G 1.905803 1.0971e-05
5:176251631 G A 0.113666 -1.4111e-05
5:176257274 T C 0.028125 -2.0551e-05
5:176270393 T C 0.031312 2.8347e-05
5:176273461 C T 0.091263 -1.9551e-05
5:176277117 C T 0.108388 1.8292e-05
5:176280585 C T 0.127860 -2.0848e-05
5:176280925 G A 0.306396 1.1600e-05
5:176281851 G A 0.054530 7.1735e-06
5:176284046 T C 0.082652 6.4612e-06
5:176285047 A G 0.060716 9.4008e-06
5:176285598 T C 1.637552 -4.3103e-06
5:176289788 T C 0.028982 -6.1128e-06
5:176291387 C T 0.055328 1.3104e-05
5:176297738 T C 0.138876 -1.1572e-05
5:176302667 G C 0.023906 1.6765e-05
5:176307532 A G 0.028382 -1.5269e-06
5:176308303 T C 0.031241 1.4254e-05
5:176309625 T C 0.069847 -3.8250e-05
5:176309720 C T 0.091172 8.2120e-06
5:176310089 C T 0.131995 9.2259e-06
5:176310164 A G 0.404199 3.0532e-05
5:176312965 T C 0.725367 -2.1839e-05
5:176314206 C T 0.025937 1.3587e-05
5:176316455 T C 0.087469 1.3663e-06
5:176316559 T C 0.050911 -1.2269e-05
5:176318949 A G 0.030485 5.8605e-06
5:176326650 C T 0.041228 8.1477e-06
5:176333133 C T 0.059025 6.1918e-05
5:176336489 G A 0.043647 3.5767e-06
5:176338288 T C 0.081548 -9.8162e-06
5:176345443 G A 0.087147 5.5471e-05
5:176349079 C T 0.041219 1.2020e-05
5:176349521 C T 0.037515 -4.5233e-05
5:176359136 C T 0.741282 -4.2984e-05
5:176366374 G A 0.026486 -2.0131e-05
5:176370402 G A 0.067916 -9.0528e-06
5:176382995 A G 0.375902 -2.7337e-05
5:176396684 A G 0.038603 6.0696e-05
5:176408041 G C 0.029310 5.8349e-06
5:176409574 A G 0.033182 -1.3941e-05
5:176412558 C T 0.523023 3.9654e-05
5:176414977 C T 0.028440 -3.2631e-06
5:176424035 G A 0.897575 1.0845e-05
5:176432585 C T 0.965844 6.5078e-06
5:176447026 G T 0.041939 5.3362e-06
5:176456371 T C 0.091441 -2.9191e-07
5:176456580 C T 0.129470 7.3765e-05
5:176456881 C A 0.431718 -2.3964e-05
5:176464738 A C 0.406919 7.7007e-05
5:176464908 G A 0.081723 -3.6905e-06
5:176475739 G A 0.070869 -6.7117e-05
5:176482513 G A 0.068984 -7.6755e-06
5:176493106 A G 0.041573 1.2550e-05
5:176506957 T G 0.065446 2.5053e-05
5:176512987 C T 0.124766 -6.6195e-05
5:176516631 A G 0.496715 -2.7746e-05
5:176517326 C T 1.572943 -3.3720e-05
5:176518784 T C 1.512331 -2.3377e-05
5:176520243 A G 0.591792 2.0804e-05
5:176521456 T C 0.499705 -3.5238e-05
5:176522728 T C 1.392612 5.5696e-07
5:176530644 A G 0.281504 1.9666e-05
5:176531283 T C 0.491934 1.1328e-05
5:176532649 T C 0.071613 7.0700e-06
5:176533236 G A 0.038028 5.1712e-06
5:176555523 A G 0.463121 -1.3399e-05
5:176584833 T C 0.022153 -1.1117e-05
5:176589021 T G 0.055500 -9.8878e-06
5:176603244 G C 0.068682 2.5715e-06
5:176616568 C T 0.699462 1.7850e-06
5:176630984 C T 1.546178 -3.3474e-05
5:176637240 T G 0.226023 -3.6718e-05
5:176637471 A G 0.055805 -8.5427e-06
5:176637576 C T 0.281410 -4.0919e-05
5:176638506 C G 0.055420 -9.9006e-06
5:176643151 G A 1.163012 -1.2865e-05
5:176644315 G A 0.036149 1.7092e-05
5:176655078 A G 0.047447 -1.4977e-05
5:176668819 T C 0.055221 -2.7224e-05
5:176669473 G T 0.025800 -8.6489e-06
5:176674644 G A 0.025240 -2.4153e-05
5:176677707 G T 0.030670 -1.8770e-05
5:176697844 T C 1.615022 2.1654e-05
5:176721151 C T 0.107722 -1.3759e-06
5:176722005 A G 0.052466 9.8437e-06
5:176726002 C T 1.771429 4.2454e-05
5:176727438 C T 1.770471 4.4306e-05
5:176728458 T G 1.555669 7.4348e-05
5:176728878 C T 0.086530 1.1378e-05
5:176734179 T C 0.036055 -1.1388e-05
5:176740244 G A 1.468937 2.7050e-05
5:176740996 A C 1.417491 1.7040e-05
5:176743714 G C 0.074846 8.3006e-06
5:176755031 T C 0.053069 2.8697e-05
5:176758618 T C 0.062496 1.4904e-05
5:176758786 T C 0.044121 2.6486e-05
5:176764436 A G 0.052209 -1.7634e-05
5:176777493 A G 0.616340 8.5888e-05
5:176779857 A C 0.144722 1.0213e-04
5:176784512 A G 0.525132 3.2001e-05
5:176784612 A G 0.566264 2.5074e-05
5:176791360 C A 0.064456 2.1528e-05
5:176794191 A G 0.685217 5.8760e-05
5:176798306 A G 0.517748 3.0361e-05
5:176806636 T C 0.594382 2.2701e-05
5:176809479 C G 0.128447 1.6612e-05
5:176809618 T C 0.277002 4.1899e-06
5:176817636 G A 0.626938 2.1880e-05
5:176820026 T C 0.082973 -8.9638e-06
5:176825069 T C 0.068321 2.9399e-05
5:176831589 A G 0.062693 1.3337e-05
5:176831826 G C 1.978224 1.5796e-05
5:176838312 G C 0.062816 7.7737e-06
5:176839585 A G 0.194143 -3.2971e-05
5:176841339 C T 1.489477 4.5990e-05
5:176842474 C T 1.489016 4.8547e-05
5:176849098 C T 0.575939 -1.0562e-05
5:176850413 C T 0.050469 3.2355e-07
5:176855012 A C 0.197502 1.0428e-05
5:176856925 G T 0.530852 -1.0972e-05
5:176860293 C T 0.224575 8.6374e-06
5:176862829 G T 0.052190 2.4684e-05
5:176864519 G T 0.463991 -1.0614e-05
5:176867207 C T 1.088140 5.2938e-05
5:176883990 G A 0.030702 -1.8841e-05
5:176885499 C T 1.127590 3.7910e-05
5:176889023 A G 0.028703 5.9445e-05
5:176893942 T C 0.027512 3.1215e-05
5:176897494 A C 0.103341 2.2603e-06
5:176911575 T C 0.032143 8.6752e-06
5:176912073 T C 0.985985 1.5357e-05
5:176912277 A G 1.960807 -4.4366e-06
5:176915143 T C 0.038018 1.3455e-05
5:176922643 A G 1.024493 6.8932e-06
5:176929130 T C 1.876292 -1.8704e-05
5:176932440 G C 0.048353 -2.2144e-06
5:176936819 G C 0.093029 -2.0826e-05
5:176941382 A G 0.157238 -1.2570e-05
5:176946208 T C 0.090331 -2.3880e-05
5:176947107 A G 0.600186 1.5749e-05
5:176948743 A G 0.029787 2.2199e-05
5:176949352 A G 0.979732 -1.3818e-05
5:176951914 A G 0.032361 -3.5270e-06
5:176952919 T C 1.906423 1.5080e-05
5:176958397 A G 0.053287 -2.1276e-05
5:176969794 A G 0.162759 -6.6901e-06
5:176982391 T C 0.074050 -3.1824e-05
5:176986424 A G 0.074703 -2.3913e-05
5:176992144 C T 0.077283 -4.2399e-05
5:177001709 T C 1.033773 6.6462e-06
5:177011504 A G 0.241087 1.3740e-05
5:177013561 C G 0.037843 1.8825e-05
5:177013630 A G 0.047717 -6.3554e-06
5:177019262 G C 0.088355 -1.4232e-05
5:177020602 C A 0.063573 -4.0847e-05
5:177021057 G A 0.031170 6.4071e-07
5:177023098 T A 0.870868 6.4901e-06
5:177028676 C A 0.042124 -1.0305e-05
5:177030177 C T 1.287090 1.1113e-05
5:177031948 A G 0.591256 -2.5974e-05
5:177032050 G C 0.619024 -4.2384e-06
5:177037397 G C 1.804338 2.0502e-05
5:177044801 A G 0.055049 -7.4620e-06
5:177046538 T C 0.065465 6.2302e-06
5:177048708 T C 0.071486 6.6163e-06
5:177057437 T C 0.938057 5.0644e-06
5:177060312 C T 0.850903 1.4065e-05
5:177060362 T C 0.088851 -1.3274e-05
5:177066665 A C 0.372429 1.4959e-05
5:177114332 T C 0.183646 -1.5937e-05
5:177117072 G A 0.198463 2.3045e-05
5:177140874 C T 0.832950 2.1341e-05
5:177221235 T C 0.206649 6.1115e-05
5:177262702 C A 0.781988 -3.0097e-05
5:177268479 A G 0.262425 -2.2494e-05
5:177302314 G A 1.228681 9.9970e-06
5:177352864 A C 0.663850 2.9606e-05
5:177372479 T C 0.042488 1.4106e-05
5:177372852 C T 1.970719 -3.0456e-05
5:177384417 T C 1.846437 -2.7647e-05
5:177384430 T G 0.055543 5.3877e-06
5:177384707 A G 0.047581 8.7610e-06
5:177386573 A G 0.275110 -1.1069e-05
5:177387120 T C 0.037739 -6.3505e-06
5:177388007 T C 0.020251 1.5736e-05
5:177390271 T C 0.039276 1.1794e-05
5:177391645 A G 0.088290 1.5376e-05
5:177396200 G A 0.325540 -1.8195e-05
5:177396785 G A 1.268216 -1.1784e-05
5:177397389 C T 1.883887 -5.7667e-06
5:177400248 A C 0.687187 9.7968e-06
5:177400375 G A 0.154634 -2.3605e-06
5:177401382 G A 1.709680 -7.7144e-05
5:177408337 C T 0.687401 2.9885e-05
5:177409308 A G 0.030452 2.7973e-05
5:177409826 G A 0.178952 1.6612e-05
5:177410416 G A 0.536217 -3.7970e-05
5:177410488 A G 0.306990 3.0374e-05
5:177413659 T C 1.334106 2.8625e-05
5:177419291 A G 0.051203 -2.4291e-05
5:177419587 G A 0.205990 6.8262e-06
5:177419967 T C 0.600942 5.6276e-05
5:177427925 T C 0.200271 6.3031e-05
5:177473975 G A 0.044685 -1.9443e-05
5:177477631 T C 0.110186 3.3545e-05
5:177484841 T C 0.377963 1.0971e-05
5:177495834 T C 0.610511 8.6453e-05
5:177497145 T C 0.074170 -3.1385e-07
5:177502019 A G 0.486673 8.0122e-06
5:177503120 G A 0.846106 -3.6248e-05
5:177507306 T C 1.332976 -3.4131e-05
5:177511276 G C 1.907513 3.9124e-06
5:177511903 T C 0.053238 -2.4139e-05
5:177513215 A G 0.740464 1.4529e-05
5:177517198 T C 0.133339 1.3834e-05
5:177518127 A G 0.024798 -2.6773e-06
5:177522031 G A 0.359095 4.2964e-05
5:177524504 A G 0.675148 -2.2809e-07
5:177526334 A G 0.132894 1.5612e-05
5:177536243 C T 1.297129 3.2444e-05
5:177537706 G T 0.024188 1.1076e-05
5:177538968 G A 0.483336 4.0672e-05
5:177543280 A G 0.062096 -7.0413e-06
5:177543835 T C 0.063631 -3.1150e-05
5:177547961 T C 0.029148 5.0516e-05
5:177548085 A C 0.479185 5.3055e-06
5:177549672 C T 0.075663 -1.8037e-05
5:177552325 T C 0.037226 -1.1945e-05
5:177571325 A G 0.024032 7.0961e-06
5:177575266 C T 0.053741 -1.0444e-04
5:177577923 T C 0.020231 1.9782e-05
5:177580643 G C 0.024233 9.9567e-06
5:177589795 G C 0.553144 -2.1899e-05
5:177601736 T G 0.751775 -1.2121e-05
5:177604919 T C 0.216114 -1.2080e-06
5:177609343 G A 1.931315 3.2883e-05
5:177611618 C A 0.021637 -1.6805e-05
5:177613296 T C 0.419416 3.1571e-05
5:177613836 T C 0.212384 2.6023e-05
5:177623076 A G 0.844583 -1.8943e-05
5:177626296 A C 0.049515 1.2182e-05
5:177627799 A T 0.430134 -1.7965e-05
5:177629047 T G 0.134520 -4.4337e-05
5:177629233 T G 0.061651 6.7662e-06
5:177630040 A G 0.371011 2.3022e-05
5:177630913 A G 0.272747 -3.3733e-05
5:177635535 T A 0.054559 -3.7373e-05
5:177640654 T C 0.059879 -2.3053e-05
5:177642177 T C 0.992096 -7.1025e-05
5:177654158 G T 0.225020 -1.7532e-05
5:177656701 A C 0.197203 -1.7741e-05
5:177657172 C A 0.422587 3.0850e-06
5:177657301 A G 0.526178 -9.9343e-06
5:177662845 A G 0.147318 -1.7539e-05
5:177663493 T G 0.319610 -6.0313e-07
5:177665342 A G 0.933665 3.8859e-05
5:177668599 A G 0.808441 -1.5716e-05
5:177674070 A G 0.111010 -2.9774e-05
5:177674589 T C 0.384046 3.2202e-05
5:177676617 T C 0.484401 -5.1952e-06
5:177683377 C T 1.006953 2.5807e-05
5:177683905 A G 0.092130 -1.1829e-05
5:177684682 C T 1.001665 2.5110e-05
5:177689204 T C 0.036801 8.8160e-06
5:177689398 T C 0.084882 9.2369e-06
5:177689910 C G 0.027869 -5.1138e-06
5:177690200 A C 0.026570 -2.2124e-05
5:177692093 G A 1.443740 8.0551e-06
5:177698462 T C 1.373500 2.7919e-05
5:177698930 T C 0.129963 4.8514e-07
5:177699079 T C 0.611616 1.6539e-05
5:177700616 A C 0.171685 -4.8951e-06
5:177708594 T G 0.082317 5.4350e-06
5:177710331 C A 0.096615 -1.2613e-05
5:177715291 A G 1.476740 2.0767e-05
5:177718869 T C 0.046915 -1.1989e-05
5:177720395 T C 1.695802 4.5425e-05
5:177721135 G A 0.039294 5.7821e-06
5:177725209 T G 1.391784 2.0118e-05
5:177727431 C A 0.031312 -3.1059e-05
5:177732595 A G 0.061184 -6.8509e-06
5:177734157 T C 0.144605 1.3172e-05
5:177734314 A C 1.529868 3.6054e-05
5:177738331 C T 1.734621 -9.2028e-07
5:177741198 G A 0.132339 -3.8299e-05
5:177745360 T C 1.836644 2.1537e-05
5:177746188 A G 0.230129 3.9255e-06
5:177748840 G T 0.671698 -4.3245e-05
5:177751488 T C 0.737724 -2.0926e-05
5:177753542 A G 0.750753 -5.0585e-07
5:177754316 T C 1.116142 -8.6063e-06
5:177755175 T C 0.033309 4.9421e-05
5:177755366 G A 1.943737 6.7131e-06
5:177757967 C G 0.119349 5.2988e-07
5:177760352 G A 0.025944 5.5650e-06
5:177760835 A G 0.039271 -3.6377e-05
5:177762537 C T 0.038379 1.9248e-05
5:177762726 T C 0.813920 -2.3743e-05
5:177768533 T C 0.247394 -1.8378e-05
5:177774505 T C 1.083716 -1.8135e-05
5:177775161 A C 0.101156 -1.0901e-05
5:177776378 T C 0.074748 -2.9499e-06
5:177776973 A G 0.025928 8.1468e-06
5:177779994 A G 1.578033 2.0931e-05
5:177780183 G A 0.025003 4.7930e-06
5:177780358 C T 0.975715 1.7853e-05
5:177781074 C T 0.135133 7.1907e-06
5:177782403 G A 0.325576 -2.5790e-05
5:177782904 G A 0.132368 -1.2940e-05
5:177782932 A G 0.605785 3.4685e-05
5:177784090 A T 0.280712 -4.2450e-05
5:177784417 C A 0.945492 1.1151e-06
5:177788462 C T 0.905102 -1.5594e-05
5:177789109 T C 0.243223 -1.2686e-05
5:177790922 C A 0.032572 -1.5354e-05
5:177790952 G A 0.187625 1.7976e-05
5:177792500 C T 0.049165 -7.6955e-05
5:177793761 C T 0.161840 -5.6203e-06
5:177794377 C A 1.969626 -7.4292e-06
5:177796063 T C 0.238490 -1.0809e-05
5:177801906 G A 0.156683 8.9261e-06
5:177802161 G A 0.544523 -3.7843e-06
5:177807352 A G 0.104071 -1.4308e-06
5:177807482 A G 0.028291 -1.2800e-05
5:177808203 C T 0.103136 2.0364e-05
5:177810283 T G 0.362513 -7.8911e-06
5:177812611 A G 0.076910 -4.1633e-06
5:177814394 A G 0.112241 -1.8979e-06
5:177814557 G A 0.896880 7.0008e-06
5:177818373 T C 0.394313 1.2859e-05
5:177820134 C T 1.178245 4.1721e-05
5:177820299 A G 0.063063 -4.3125e-06
5:177828720 T C 0.679403 1.3028e-05
5:177832344 C T 0.057276 8.2561e-06
5:177834288 C T 0.403388 -8.5848e-06
5:177836813 A G 0.087053 3.7708e-06
5:177837405 C G 0.505232 3.8593e-05
5:177839111 C T 0.046036 1.9876e-05
5:177840382 T C 0.219538 1.0620e-05
5:177840389 T C 0.114500 -4.0280e-06
5:177843645 G A 0.643910 3.1473e-05
5:177847156 A G 0.612302 3.0114e-05
5:177854281 G A 0.038411 -3.4461e-06
5:177856508 A G 0.128314 -4.1649e-05
5:177863834 T C 0.083606 4.0914e-05
5:177869265 A G 0.258218 -3.1753e-05
5:177879626 A G 0.651314 1.6022e-04
5:177887638 C T 1.711492 4.7986e-05
5:177892096 A G 0.028787 1.1947e-05
5:177896609 A G 1.809493 1.7457e-05
5:177897779 G A 1.834385 1.9215e-05
5:177898011 T C 0.040216 4.0549e-05
5:177906494 T C 0.975163 -5.3317e-05
5:177919226 C T 0.066601 5.2607e-06
5:177919951 T C 1.524314 2.4946e-05
5:177930091 T C 0.020708 4.1014e-05
5:177933945 T C 1.257404 -2.1268e-05
5:177934244 G C 0.043611 1.3366e-05
5:177936646 T C 0.022549 9.2170e-06
5:177936898 C T 1.462929 6.1839e-06
5:177936957 A G 1.625172 -3.6820e-05
5:177940941 T C 0.142982 -1.1692e-04
5:177943879 T G 0.060983 -4.7437e-05
5:177951866 A G 0.055939 -2.3015e-05
5:177956908 G T 0.266761 1.6804e-04
5:177960131 C T 1.176657 -1.3999e-05
5:177961860 T C 0.128100 -2.4602e-06
5:177964444 A G 1.842522 -2.4035e-05
5:177964789 T C 0.201238 7.3696e-05
5:177965242 T C 0.055672 -1.9833e-05
5:177965696 G A 0.749964 2.4833e-05
5:177966253 G T 0.255596 9.1934e-05
5:177966921 T C 0.683334 2.5756e-05
5:177968840 G A 0.245926 5.7675e-05
5:177971375 A G 0.037921 8.8463e-06
5:177977277 C T 0.038762 1.3838e-05
5:177977679 T G 1.476818 3.6018e-06
5:177979374 T C 0.179536 3.0508e-05
5:177980653 G C 0.033572 1.7151e-05
5:177980792 A C 0.117395 -1.0805e-05
5:177981684 T C 0.149366 2.3125e-05
5:177984219 T C 0.744164 2.7730e-06
5:177987896 T C 0.158426 2.9130e-05
5:177991750 A G 0.116499 -9.5485e-06
5:177995751 G A 0.514415 8.4587e-06
5:177999213 G A 0.067292 1.1090e-05
5:178004232 A G 0.039197 2.1829e-05
5:178004658 T C 0.107206 1.4719e-05
5:178012176 G A 0.977107 3.4811e-05
5:178013385 T C 0.140570 5.9545e-06
5:178013597 A C 0.092240 -3.4811e-05
5:178018665 C T 0.911678 4.5043e-05
5:178019830 A G 0.043306 -1.5801e-05
5:178033264 C T 0.159821 -1.4726e-05
5:178040919 A G 1.766524 -2.2060e-06
5:178053124 A G 0.049697 -1.9719e-05
5:178056305 A G 0.042403 3.8833e-05
5:178068117 A G 0.909010 3.7291e-05
5:178071546 A G 0.905829 -3.6900e-05
5:178076944 A G 0.025327 -2.7175e-05
5:178079016 G A 0.062898 1.3745e-05
5:178087631 C T 0.141466 -1.4223e-05
5:178089232 T C 0.599958 2.4845e-05
5:178089405 T C 0.073064 -2.2211e-05
5:178090100 C T 0.593201 2.0266e-06
5:178091597 G A 0.097917 1.3701e-05
5:178094484 G A 0.446963 1.6753e-05
5:178097754 C T 0.136062 8.5364e-06
5:178098414 G A 0.080415 2.6091e-05
5:178099851 C T 0.180062 -1.0124e-05
5:178105193 G A 0.115055 6.9627e-06
5:178105326 C T 0.161772 -2.7192e-05
5:178119988 C T 0.097524 1.9010e-05
5:178121758 G A 0.538022 -7.0849e-06
5:178122284 G A 1.378312 -3.5345e-06
5:178123042 C T 0.415647 1.1277e-05
5:178123668 C A 0.053397 -1.2628e-06
5:178127837 A G 0.498569 1.5107e-06
5:178133635 A G 0.231074 3.3154e-05
5:178142628 T C 0.547282 -1.6004e-05
5:178148595 G A 1.974358 1.1193e-05
5:178149402 C T 0.038009 1.5847e-06
5:178149950 A G 0.166368 -1.8809e-05
5:178155304 G A 0.581564 -2.2310e-05
5:178158463 A G 0.042134 2.3373e-05
5:178165752 G C 0.306364 -1.0548e-05
5:178167792 G T 0.503564 2.3987e-05
5:178172513 T C 0.212946 -9.0382e-06
5:178177588 C T 0.085271 -4.7782e-06
5:178178398 C A 0.183857 -2.4006e-05
5:178182435 C T 0.029277 -9.2351e-06
5:178184828 T C 1.347501 2.0066e-05
5:178186348 C A 0.125951 -6.5331e-06
5:178191348 T C 0.407393 -3.5359e-05
5:178194107 T C 0.056679 -1.4936e-05
5:178194492 C T 1.537694 -1.4624e-06
5:178195305 C T 0.773221 1.2097e-05
5:178196024 G A 0.702131 -6.7306e-06
5:178196412 T C 0.225978 -1.0751e-05
5:178197086 G A 0.475429 -1.2595e-06
5:178202419 T C 0.053952 -2.8583e-06
5:178203032 C T 0.023088 -2.7922e-05
5:178204518 T C 1.919893 2.4892e-05
5:178207665 A G 1.448940 -1.6723e-05
5:178208644 C T 0.801644 -1.8162e-05
5:178210349 G A 0.199083 5.8343e-06
5:178214909 G A 0.032302 5.9157e-06
5:178215135 A G 0.077604 2.3782e-05
5:178215779 C T 0.145569 -7.7325e-06
5:178216261 G A 0.655134 -3.7519e-05
5:178218011 A C 0.022198 1.2083e-05
5:178219423 C T 0.602981 -1.5244e-05
5:178220206 A G 0.150863 2.4600e-05
5:178224547 G A 0.605765 9.0166e-06
5:178231806 A C 0.475053 -4.7519e-05
5:178231962 C T 0.065020 8.9656e-06
5:178234526 C T 0.234401 -1.5209e-06
5:178236560 C T 0.051128 -1.5583e-05
5:178236562 T C 0.024915 -1.2341e-05
5:178238561 A G 0.050327 -1.7085e-05
5:178243871 C T 0.031455 3.6532e-05
5:178246279 A G 0.091263 -1.4975e-05
5:178248151 T C 0.049616 2.3525e-05
5:178252366 T C 0.297847 -1.7272e-05
5:178253731 T C 1.104804 7.0670e-06
5:178254142 C T 1.603636 -1.1281e-05
5:178258113 G A 0.633137 6.4509e-06
5:178258433 T C 0.063531 -2.9426e-05
5:178258830 G T 0.644420 3.7747e-06
5:178262348 A G 0.645744 1.4553e-05
5:178273519 A G 0.056218 -2.8552e-06
5:178274144 A G 0.956892 -1.9356e-05
5:178274953 G T 1.020111 -1.6514e-05
5:178276128 A G 0.027989 1.5771e-05
5:178276785 T C 0.030391 -1.8583e-05
5:178280560 A C 0.039593 6.3860e-06
5:178280908 T C 1.305578 -1.0547e-05
5:178282496 T C 0.300288 1.2262e-05
5:178286825 G A 1.027797 -2.3387e-05
5:178288619 G T 1.257777 -7.0013e-05
5:178288640 C T 0.052021 1.7885e-05
5:178288665 G A 0.102825 3.2109e-05
5:178292956 T C 0.244544 -4.3657e-06
5:178294983 C A 0.243258 -2.2393e-06
5:178303868 C T 0.504359 -2.6756e-05
5:178305050 G A 0.041527 6.8273e-05
5:178313078 C A 0.444263 -2.1326e-05
5:178317310 T C 0.047529 3.2302e-05
5:178329429 A G 1.206986 -3.5293e-05
5:178334403 A G 0.038372 6.0711e-06
5:178335150 C T 0.030592 -1.5132e-05
5:178341961 T C 0.160954 -4.3929e-06
5:178344648 G A 0.713494 3.4010e-05
5:178347884 T C 0.077458 -3.0460e-05
5:178358857 T C 0.197431 -2.6756e-05
5:178361917 T C 0.052913 3.5288e-06
5:178364483 C A 0.066455 3.2992e-05
5:178369673 C T 1.169133 -4.9634e-05
5:178379681 G T 0.668527 -3.9956e-08
5:178381722 C T 1.204815 -3.6203e-05
5:178385585 G A 0.390525 -3.1770e-06
5:178385846 G A 0.035928 5.2901e-06
5:178391860 A G 0.631407 2.8447e-06
5:178391902 C A 1.368385 -2.6357e-06
5:178396875 G A 0.573852 1.4709e-05
5:178400938 A G 1.250247 -3.8589e-05
5:178403949 A G 0.112221 3.0579e-05
5:178407421 G A 0.061651 2.0813e-05
5:178409285 G A 0.237429 -2.1675e-05
5:178409927 A G 0.177589 -1.2860e-05
5:178410213 C T 0.061843 2.1745e-05
5:178411782 C T 1.284828 -1.2855e-05
5:178411823 T C 0.139577 4.1317e-05
5:178412273 C T 1.256819 -1.1083e-05
5:178412761 A G 0.096362 1.3245e-06
5:178413163 C G 0.021952 -1.2653e-05
5:178413947 C T 1.323099 -7.1507e-07
5:178414565 T C 1.549681 2.4062e-05
5:178416288 A G 1.523227 1.2123e-05
5:178416348 A G 0.027995 2.0300e-05
5:178416787 A C 0.024951 2.7193e-06
5:178416827 A G 1.125691 -3.4855e-05
5:178421064 T C 0.071752 3.0313e-06
5:178423820 A G 0.029154 6.8635e-06
5:178424340 A G 0.094840 6.8234e-06
5:178424365 A G 0.037947 -3.9549e-06
5:178428451 A G 0.089104 1.8400e-05
5:178428989 T C 0.046191 -1.0622e-05
5:178434993 G A 0.945045 1.0821e-05
5:178447340 C T 0.075427 -2.0584e-05
5:178452569 A G 0.133215 3.8575e-05
5:178455114 G A 0.030576 -4.7046e-06
5:178458546 C T 0.022977 1.8608e-05
5:178459426 C A 0.476990 -8.7237e-07
5:178461522 C A 0.066205 -1.3685e-05
5:178483662 T C 0.082762 9.4926e-07
5:178491000 G T 0.026405 1.0920e-05
5:178504201 G T 0.070454 3.3102e-05
5:178507004 G A 0.038625 -1.2622e-05
5:178508038 C T 1.327530 -1.3614e-06
5:178512644 A G 0.152077 2.3952e-05
5:178516676 C T 0.752782 -1.2499e-05
5:178540021 A G 0.287200 2.4084e-06
5:178540975 A G 0.574151 1.4354e-05
5:178541941 G A 0.819298 -7.0741e-06
5:178552518 G A 0.877944 -1.0443e-05
5:178552715 A G 0.679066 -3.0586e-06
5:178553875 G T 0.239578 1.3739e-05
5:178555097 T C 0.075998 1.5920e-05
5:178561064 A G 0.485540 1.0708e-05
5:178563002 T C 0.034860 3.6702e-06
5:178564098 T C 0.061658 -2.3933e-05
5:178568148 T C 0.497270 -1.1922e-05
5:178569180 T A 0.497274 -1.2406e-05
5:178570914 G A 0.750003 -1.6780e-06
5:178571573 A C 0.041027 -2.6938e-05
5:178579748 T C 0.471057 1.2762e-05
5:178582363 A C 0.034639 -6.5486e-06
5:178583165 A G 0.090617 -1.8839e-05
5:178584779 G A 0.236647 1.7487e-05
5:178586270 T C 0.061129 1.9335e-06
5:178586315 A G 0.059736 1.1633e-05
5:178592302 T C 0.452309 7.4424e-06
5:178594180 G A 0.223089 2.2351e-05
5:178595483 T C 0.767680 -5.1781e-05
5:178595918 G A 0.456990 5.1494e-05
5:178599138 T C 0.347011 2.6529e-05
5:178599170 T C 0.169643 8.6515e-06
5:178602782 G A 0.257602 -1.5552e-05
5:178604377 T C 0.784607 6.6922e-05
5:178607922 T A 0.848300 8.7340e-05
5:178608204 A G 0.048314 -1.4180e-05
5:178614232 G C 0.878999 -3.5815e-05
5:178615578 T C 0.062813 -1.5052e-06
5:178617695 A G 0.402262 -4.8681e-06
5:178620555 C T 0.150928 5.4570e-06
5:178622155 C T 0.836358 -1.2782e-05
5:178622958 T C 0.451842 -1.4453e-05
5:178623021 T C 0.113237 5.6209e-06
5:178625525 T C 0.157533 -1.2439e-05
5:178626639 C T 0.326572 3.1300e-05
5:178628264 T C 0.071665 2.4019e-05
5:178628495 T C 1.006368 5.1558e-07
5:178630705 G A 0.550729 2.3627e-05
5:178631681 T C 0.239656 1.3609e-05
5:178631699 C T 0.963764 6.9682e-05
5:178632482 A G 0.468145 -1.9572e-05
5:178633088 A G 0.180075 -1.0907e-05
5:178634547 A G 0.388882 6.3485e-05
5:178635462 A G 0.102234 1.3039e-06
5:178636136 A G 0.125081 -5.9723e-06
5:178638028 G T 0.288473 -2.9535e-05
5:178640129 A C 0.773081 -3.3295e-05
5:178641500 C T 0.551579 -5.7347e-05
5:178641756 G T 0.088695 -6.1049e-05
5:178646288 G A 0.890788 -2.3422e-05
5:178647275 A G 0.162207 -2.7335e-06
5:178647388 T C 1.676865 4.7306e-05
5:178649283 A G 0.524324 2.9611e-05
5:178650167 T C 0.038048 -3.5209e-05
5:178651472 C T 1.590146 2.3638e-05
5:178652227 A G 0.209541 -1.7143e-05
5:178653849 A G 0.453468 5.7412e-05
5:178655538 C T 1.332973 -1.1468e-05
5:178657017 T G 0.225212 -7.8603e-06
5:178662302 G T 0.064352 -1.5451e-05
5:178663408 C A 1.100604 -2.7617e-05
5:178664577 A G 0.035289 -2.8374e-05
5:178664820 T C 0.150710 -1.4751e-05
5:178665824 G A 1.239081 -3.8319e-05
5:178667899 C G 0.074690 -5.9222e-05
5:178668859 A G 0.089293 -3.4102e-05
5:178670507 C T 0.702806 -3.9561e-05
5:178675645 T A 0.035152 2.5085e-06
5:178677149 C T 0.032507 -6.7152e-07
5:178682694 A G 0.122072 -4.3606e-05
5:178685950 G T 0.712709 -1.3905e-05
5:178687911 T C 0.055267 -2.9111e-06
5:178688494 T C 0.124562 4.2131e-05
5:178690869 T C 0.081327 -2.2276e-05
5:178692379 T C 0.601588 1.6194e-05
5:178694707 A C 0.459404 -2.3241e-06
5:178695106 C T 0.106658 -2.0169e-05
5:178697791 T C 0.072729 -3.2475e-05
5:178698709 T C 1.001753 -1.4718e-05
5:178699311 T C 0.069730 -2.2260e-05
5:178701055 A G 0.806705 -6.8658e-05
5:178702280 C A 0.272055 -2.1655e-05
5:178703109 G A 0.124010 -1.9100e-05
5:178705623 T C 0.025447 -5.1318e-05
5:178705997 C G 0.124179 -1.2409e-05
5:178707115 G T 0.748981 -1.4448e-05
5:178707831 G A 0.076618 1.7924e-04
5:178708951 A G 0.053907 -1.7625e-05
5:178711960 T C 0.028972 3.8599e-06
5:178712059 C T 0.826712 1.9395e-06
5:178712915 C T 0.049457 1.8651e-05
5:178713712 A G 0.285600 3.1839e-05
5:178714292 T C 0.075212 1.9866e-05
5:178716207 T C 0.737741 -2.7238e-05
5:178717156 C T 0.168189 -1.4237e-05
5:178720968 G A 0.654212 6.6981e-06
5:178722432 A C 0.038775 9.7309e-07
5:178723105 A G 0.052543 -1.0603e-05
5:178724727 C T 0.814673 1.4351e-04
5:178724807 C G 0.328289 1.9394e-05
5:178725823 C T 0.064086 2.6471e-05
5:178727670 A G 0.056451 1.9771e-05
5:178731921 T C 1.689108 5.6467e-05
5:178734931 A C 0.122163 -1.6813e-05
5:178735068 G A 0.585368 3.5243e-05
5:178735677 G A 0.132764 3.2912e-07
5:178738578 C T 1.736062 1.5412e-05
5:178742035 G A 0.493268 3.8624e-05
5:178742625 G C 1.919721 1.7983e-05
5:178742761 A G 0.976805 -6.1101e-05
5:178744089 A G 0.137944 -4.1435e-06
5:178744959 A G 0.717996 -4.4194e-05
5:178745573 T C 0.042485 -1.1224e-05
5:178746342 A C 0.047409 3.2224e-05
5:178746816 A G 0.397455 5.0851e-06
5:178747739 C T 0.136672 8.6161e-07
5:178748332 A G 0.264262 3.1686e-05
5:178748351 T C 0.097693 -2.2291e-05
5:178748987 G A 1.626542 -3.2342e-05
5:178749661 G A 1.380239 -4.7724e-05
5:178752095 A C 0.418280 -1.1795e-05
5:178752189 T C 0.411590 -9.8747e-07
5:178752262 A G 0.034834 4.2137e-06
5:178753568 T G 0.329094 4.5864e-05
5:178753982 T C 1.246300 -2.5122e-06
5:178758238 A G 1.531965 -1.3364e-05
5:178760954 G A 0.270199 -1.9309e-05
5:178763724 A G 0.069276 -5.7633e-07
5:178766912 G A 1.170166 2.1016e-05
5:178767910 A G 0.287911 -1.1017e-05
5:178770100 G A 0.238581 4.2535e-05
5:178770485 A C 0.486150 2.1907e-06
5:178775199 A G 0.099144 -4.2559e-05
5:178775492 T G 0.050486 4.6030e-06
5:178777635 T C 0.238188 2.4201e-05
5:178778824 T C 0.350760 -6.0127e-06
5:178780789 T G 0.960154 -1.7912e-05
5:178782813 C A 1.590094 -1.7108e-05
5:178794042 A G 0.045000 6.0923e-05
5:178796673 A G 0.023636 2.8943e-07
5:178796804 A G 0.034828 -4.8806e-06
5:178800100 T C 1.830269 2.3447e-06
5:178803115 G A 0.034201 2.7952e-06
5:178804993 C T 0.103668 -3.9709e-05
5:178810045 C T 1.925015 -4.0619e-05
5:178813058 C T 1.975971 -2.1487e-05
5:178818116 A G 0.561521 -9.7686e-06
5:178818217 G A 0.280718 2.5596e-05
5:178820829 A C 0.142922 -4.2884e-05
5:178821013 A G 1.084547 1.2167e-05
5:178821109 G A 0.836498 -1.6317e-05
5:178830514 C G 0.075319 3.9762e-05
5:178835372 T C 0.088458 -4.1033e-05
5:178840300 T C 0.115623 8.8481e-05
5:178840577 A G 0.360498 -3.7118e-05
5:178841532 T C 0.132962 6.2457e-05
5:178848231 G A 0.566789 1.8052e-05
5:178850268 A G 0.295325 2.5635e-05
5:178850437 A G 0.584314 -8.6140e-06
5:178850645 A G 0.026382 3.5924e-05
5:178851394 T C 1.096846 -1.1633e-05
5:178859587 A G 0.501120 -1.2957e-05
5:178862125 T C 0.106703 3.5148e-06
5:178866050 A G 0.076592 3.1080e-05
5:178873224 C G 0.077396 3.2189e-05
5:178877216 G A 0.086631 3.2439e-05
5:178879144 A G 0.338781 4.0949e-05
5:178879859 A C 0.061869 -3.7898e-05
5:178883695 C A 1.753337 -2.2294e-05
5:178884843 T C 0.077854 -2.6166e-05
5:178890302 A G 1.740629 -1.5805e-05
5:178891063 A C 0.048314 -8.6308e-06
5:178892281 G T 0.133371 -1.7363e-05
5:178900378 G T 1.829753 -2.6155e-05
5:178907041 T C 0.044442 -1.3459e-06
5:178908732 G C 1.507089 -5.0228e-05
5:178908954 T C 0.025671 -2.0604e-05
5:178912255 T C 0.211693 2.4720e-05
5:178919003 C T 0.963579 -3.5977e-05
5:178919348 T C 0.051712 -2.4764e-05
5:178919947 T C 0.074501 3.0454e-05
5:178920367 T C 0.152142 2.2021e-05
5:178921861 G T 1.272808 -3.4161e-05
5:178921898 C T 0.190017 -7.5000e-05
5:178921964 T C 0.212261 -2.1327e-05
5:178927877 T C 0.862883 -2.8153e-05
5:178931310 T C 1.625153 2.7322e-05
5:178935430 A G 1.955380 -1.9247e-05
5:178943444 T C 0.776651 -1.3195e-05
5:178946237 A G 0.837284 3.4098e-05
5:178949198 A G 1.885156 1.9240e-05
5:178953405 G A 0.464724 -3.0468e-06
5:178954737 G A 0.082483 -1.2470e-05
5:178960295 T G 0.144907 2.1097e-05
5:178962918 A G 0.503824 -1.4234e-05
5:178969375 C G 0.607924 1.1526e-06
5:178976393 G A 0.839371 4.8179e-06
5:178997373 T C 0.770056 7.6285e-08
5:179004674 A G 0.802274 3.7365e-05
5:179008583 T C 0.094739 -1.5707e-05
5:179021982 A G 1.429218 3.5160e-05
5:179023990 A G 0.152716 -1.1522e-05
5:179025789 A G 0.212469 -5.4043e-06
5:179026192 A C 1.573768 4.6824e-05
5:179033723 C A 0.059269 -8.4349e-06
5:179034115 G A 0.177978 7.1119e-06
5:179034260 A G 0.977179 -4.2687e-05
5:179037556 C T 0.179653 7.0666e-07
5:179038799 C T 0.916478 6.1408e-05
5:179040466 T G 0.040920 2.6431e-05
5:179043465 A G 0.119414 2.7641e-05
5:179047408 G A 0.074462 -7.2517e-05
5:179048693 A C 0.078585 2.4556e-05
5:179051216 A G 0.041306 2.7781e-05
5:179055265 G A 0.692117 -2.4244e-05
5:179065642 T C 0.307032 -3.0222e-05
5:179069551 A G 0.871404 2.6066e-05
5:179070894 G A 0.147487 1.5581e-05
5:179078023 T C 0.069272 -5.6711e-05
5:179078068 A G 0.872472 3.0312e-05
5:179092141 G A 1.771565 1.5546e-05
5:179094108 C A 0.312628 3.6354e-05
5:179094401 A G 0.198200 -6.4601e-05
5:179094611 G C 0.698907 2.5323e-05
5:179095751 A G 0.300599 7.3635e-06
5:179104941 G A 0.304828 5.0994e-05
5:179106647 T C 0.076387 -2.0781e-05
5:179107461 A C 0.057922 -1.0465e-05
5:179108645 A G 0.809911 -2.0696e-05
5:179118588 C T 0.072856 1.9532e-05
5:179126457 A G 1.655397 -1.1181e-05
5:179126632 T C 0.999585 5.7474e-06
5:179154998 G A 0.697138 -3.6145e-05
5:179163054 T G 0.034153 -7.1259e-06
5:179167050 A G 0.159247 8.3744e-05
5:179176627 T C 0.619638 -3.8614e-05
5:179182009 T C 0.055403 -3.4632e-05
5:179186855 G A 0.055890 -1.2109e-05
5:179193970 T C 1.002464 1.3109e-05
5:179195867 A G 0.105187 -4.4214e-07
5:179199000 G A 0.079805 1.8881e-05
5:179200909 G C 0.049736 6.0699e-06
5:179201847 A G 0.707843 -4.1222e-05
5:179201888 G T 0.037681 3.0679e-05
5:179203479 A G 0.040914 -3.3366e-06
5:179209059 A C 0.629301 -4.1113e-05
5:179209566 A G 0.096320 9.4457e-05
5:179211916 G A 0.055494 1.0372e-07
5:179218842 A G 0.684064 -4.2366e-05
5:179225811 T C 0.070094 2.1600e-06
5:179228377 A G 0.044815 4.5476e-06
5:179228893 C G 0.045627 4.0034e-07
5:179229032 A G 0.051936 -6.5728e-06
5:179240712 A G 0.153235 6.4349e-05
5:179243798 T C 1.530686 -6.4950e-05
5:179249073 C A 0.458836 2.3910e-05
5:179249323 C A 0.064540 -1.9604e-05
5:179252265 A C 0.039339 -1.4799e-05
5:179252537 G A 0.945808 -1.9269e-05
5:179254796 A G 0.026531 1.9467e-05
5:179256923 A C 0.195428 3.1035e-05
5:179258176 A C 0.097758 -3.2222e-06
5:179260099 C G 0.040956 -1.4675e-05
5:179260331 G C 0.078607 1.2239e-05
5:179264731 C T 1.062369 -1.7493e-05
5:179267783 A G 0.709284 -4.6337e-05
5:179267949 C T 1.386945 -7.7159e-06
5:179269075 T G 0.151142 -7.7326e-06
5:179270167 C T 0.919286 -5.9529e-06
5:179271364 T C 0.136617 -2.3163e-05
5:179273820 A G 0.854970 -1.4338e-05
5:179277276 T C 0.021854 1.1718e-06
5:179280379 C T 1.061713 -2.0855e-05
5:179283439 T C 0.024740 -8.2169e-07
5:179285294 T C 0.053261 1.9007e-06
5:179285752 A G 0.596635 2.7047e-05
5:179289659 A G 0.151966 -1.5638e-05
5:179290845 G T 0.886429 3.4650e-06
5:179301260 G A 1.807730 1.2380e-06
5:179302921 T C 0.047422 -2.6419e-05
5:179313883 A G 0.245245 -5.8122e-05
5:179319766 T C 0.229227 2.5049e-05
5:179320720 T C 0.759585 1.5970e-05
5:179321728 G A 0.195272 2.1937e-05
5:179342679 A G 0.321045 2.0191e-05
5:179353875 T G 0.054488 7.9811e-06
5:179362813 T C 0.173814 -1.5326e-05
5:179362964 T C 0.755187 -7.3075e-06
5:179365562 C A 0.298175 -9.7935e-06
5:179366750 A G 0.035792 -2.3252e-05
5:179368681 G T 1.038664 -1.3796e-05
5:179370780 G A 0.173850 -1.2898e-05
5:179388586 T C 0.032578 2.3063e-06
5:179390003 C A 1.262049 3.9281e-05
5:179391811 G A 0.146653 -8.5542e-06
5:179394027 A G 0.102652 1.7829e-05
5:179400232 T C 0.022948 1.6021e-05
5:179400870 T C 0.086206 -7.4902e-06
5:179401287 T C 0.108226 -1.8523e-06
5:179401333 A G 0.048762 -8.6837e-08
5:179409434 C T 0.067555 -1.4712e-05
5:179411289 A G 0.375388 2.3335e-05
5:179412870 T C 0.372491 -1.7643e-05
5:179415561 A C 0.032276 1.0728e-05
5:179418210 C T 0.039898 -8.3576e-06
5:179428735 C T 0.780147 3.0660e-05
5:179438023 C T 0.040751 1.8068e-05
5:179440576 C A 0.110731 -4.1344e-06
5:179444267 T C 1.594613 -1.6432e-05
5:179449370 T C 0.052767 -9.2626e-07
5:179457643 T G 0.050651 -7.5603e-06
5:179457898 T C 0.831503 -7.0562e-06
5:179461974 C G 0.116032 -2.4028e-05
5:179471201 T C 0.292381 1.7427e-05
5:179475279 A G 0.085453 4.2246e-05
5:179476195 A C 0.060275 3.0101e-07
5:179476450 C T 0.026772 1.7944e-05
5:179491667 C T 0.052323 6.3533e-07
5:179494469 A G 0.027852 1.4290e-05
5:179496422 T C 0.210602 6.5681e-05
5:179497300 T C 0.074339 1.0551e-06
5:179498595 T C 1.235102 -4.2306e-05
5:179500185 T C 0.088562 8.3588e-06
5:179500771 T C 0.371689 -2.4310e-05
5:179504722 T C 0.024629 -3.9120e-05
5:179505667 A G 0.582629 -5.7940e-05
5:179506157 T C 0.025301 -1.7656e-05
5:179518590 T C 0.295815 5.7706e-05
5:179521635 T C 0.065786 9.5597e-06
5:179524389 G C 0.084886 -1.3858e-05
5:179524425 T C 0.915427 -2.3107e-05
5:179529124 A G 1.559584 8.8237e-06
5:179530438 G A 0.816134 1.6722e-05
5:179533441 G A 0.947229 -3.9944e-05
5:179537222 A G 0.025639 -5.3423e-06
5:179543811 C A 0.626522 -5.7439e-05
5:179547917 A C 0.670081 -1.5566e-05
5:179548823 G A 1.245631 2.5014e-05
5:179552335 G A 0.459460 3.8637e-06
5:179553774 A G 0.334190 -2.9978e-05
5:179562369 G T 1.963118 4.3932e-05
5:179563435 C T 0.703095 1.8627e-05
5:179565792 T C 0.062531 -4.9219e-05
5:179568099 A C 1.650928 -7.8490e-06
5:179569483 G A 0.883377 -1.7220e-05
5:179577149 A C 1.562638 -1.9827e-05
5:179580060 C T 0.033315 -7.6167e-06
5:179582370 T C 0.049489 1.0473e-05
5:179583427 T C 0.126980 1.6663e-05
5:179583872 A G 0.398023 1.8327e-05
5:179584718 A C 0.335086 -8.6205e-06
5:179585577 A C 1.509929 1.4673e-05
5:179586913 T C 0.106395 -1.0190e-05
5:179587607 A G 0.043325 -7.4086e-05
5:179588325 A G 0.045769 1.8222e-05
5:179589988 G A 1.471291 2.9688e-05
5:179594329 T C 1.057331 1.7402e-05
5:179597784 G A 0.629103 2.4679e-05
5:179601903 A C 0.447547 -1.8041e-05
5:179603862 T C 0.223498 -1.8657e-05
5:179604855 A G 0.021958 4.6269e-06
5:179607478 G A 1.752876 -6.7306e-08
5:179613262 T G 0.860478 3.2512e-05
5:179614846 A G 1.737594 1.4814e-05
5:179617799 C A 1.489795 1.0608e-05
5:179618025 C T 1.828072 -2.7987e-05
5:179619222 A C 1.375542 -8.3454e-05
5:179623676 A G 0.044770 6.0721e-06
5:179624702 G A 0.333379 2.1511e-05
5:179625629 T C 0.051034 4.2715e-06
5:179628519 G A 0.132352 -1.7743e-05
5:179633229 C A 0.073784 -4.5794e-05
5:179633724 T C 0.702949 1.1689e-05
5:179637426 G C 0.102260 1.6941e-05
5:179637947 A G 0.231593 -3.2239e-05
5:179647169 C A 0.540654 2.4250e-05
5:179648066 A G 0.081026 -5.5813e-05
5:179648989 C T 1.460252 -2.0280e-05
5:179659528 A G 0.278349 -1.6125e-05
5:179672108 A G 1.013840 -1.4222e-05
5:179672831 A G 0.032085 -4.7125e-05
5:179679980 T G 0.535341 9.1539e-06
5:179682174 T C 0.816845 -2.1334e-06
5:179688447 T C 0.028907 -1.1255e-05
5:179689289 G A 0.186742 -1.2748e-05
5:179699504 C G 1.201110 -2.5229e-05
5:179706870 T C 0.031822 -2.5874e-06
5:179708896 T C 0.408455 -5.0214e-06
5:179720333 G A 0.320382 3.9256e-05
5:179720591 A G 0.197976 1.4376e-05
5:179721688 A C 0.724731 4.4150e-05
5:179722015 A G 0.402901 1.4295e-05
5:179723341 A G 0.033601 1.5056e-05
5:179726280 A G 0.324693 3.6224e-05
5:179726921 A C 0.045987 -4.9290e-07
5:179727957 T C 0.366535 5.4594e-06
5:179728707 C T 0.891086 2.2046e-05
5:179731014 C T 1.215653 6.5378e-05
5:179736755 A G 0.531689 1.9714e-06
5:179740827 C T 0.402716 1.1368e-05
5:179741374 A C 0.709956 4.0556e-05
5:179741411 C A 1.348238 7.3248e-05
5:179741564 G A 0.029787 -1.3212e-05
5:179744062 T G 0.037574 5.7318e-06
5:179749604 A G 0.091552 -1.6460e-05
5:179751441 T C 0.195642 4.3535e-06
5:179755873 G A 0.021880 -5.5041e-06
5:179760593 T C 0.074751 -1.5022e-05
5:179768398 G A 0.319730 2.9527e-05
5:179768599 A G 0.094895 1.3478e-06
5:179770757 G A 0.377785 1.3679e-05
5:179774458 T G 0.157393 1.5308e-05
5:179777688 C G 0.428563 -7.2738e-06
5:179779124 A G 0.056143 2.3056e-06
5:179781898 G A 0.507423 2.8126e-05
5:179783232 A G 0.027271 3.3038e-05
5:179786136 A G 0.026814 2.2435e-06
5:179793378 G A 0.058068 1.6674e-05
5:179794131 A G 0.147117 -1.3886e-05
5:179794208 A G 0.306698 1.9900e-05
5:179797072 T G 0.540881 -2.5802e-05
5:179797405 A G 0.191309 -1.1402e-06
5:179802190 C A 0.399999 9.2719e-06
5:179802420 C T 0.171493 -2.1569e-05
5:179806254 C T 0.600939 -1.9160e-05
5:179808161 T C 0.080062 -1.8362e-05
5:179813790 G C 0.291332 -9.0796e-07
5:179815989 A G 0.036908 -4.9758e-05
5:179817199 G C 1.735413 -2.7875e-05
5:179823603 A G 1.487737 5.8638e-06
5:179827726 A G 0.085076 2.1204e-05
5:179831373 T C 0.388938 3.2622e-06
5:179840538 T C 0.438423 -3.0665e-05
5:179841314 A G 0.094343 -2.2712e-06
5:179850508 T C 1.169893 -3.2323e-05
5:179850870 C T 0.336949 -1.0041e-05
5:179858588 A G 0.120047 -3.1889e-06
5:179859940 T C 0.217928 -2.9106e-07
5:179860727 T C 1.666170 -1.5467e-05
5:179864020 G A 1.232184 2.0587e-05
5:179870647 A G 1.184554 2.4594e-05
5:179875544 G A 1.314128 2.0242e-05
5:179877022 G A 1.170448 7.2367e-06
5:179877533 A G 0.191689 -5.9494e-06
5:179878547 A G 0.753817 8.0919e-07
5:179881373 G A 0.554088 1.3890e-05
5:179881907 C A 0.273230 -1.1426e-05
5:179882135 T C 1.009815 3.5098e-05
5:179887513 G A 0.035204 2.0494e-05
5:179890300 T C 1.536035 2.3542e-05
5:179891463 T C 1.028404 6.3204e-06
5:179896550 T G 0.152940 -8.0710e-06
5:179899981 C G 1.284464 1.9878e-05
5:179903272 T C 0.032124 -4.9336e-06
5:179904620 C T 0.907916 -2.1886e-05
5:179910361 G A 0.225260 5.4742e-05
5:179912036 A G 0.158844 -1.9099e-05
5:179914483 C T 0.684074 9.6867e-06
5:179914944 T C 0.023149 -3.6112e-05
5:179919468 C A 0.157994 -2.8830e-05
5:179920212 A C 0.178624 -1.7414e-09
5:179920378 C T 0.074170 -2.0017e-06
5:179931672 G A 0.229522 4.9204e-07
5:179942395 T C 0.491230 -2.4056e-05
5:179945337 G A 0.085599 8.9296e-06
5:179957492 A G 0.072223 -1.0427e-05
5:179959021 G A 0.059658 -9.2665e-06
5:179959708 C A 1.103581 6.0024e-05
5:179975792 T C 0.224997 -2.2987e-05
5:179984848 G A 0.652651 1.5529e-05
5:179985962 C T 0.388165 4.1939e-05
5:179988695 T C 0.082282 -2.7016e-06
5:179989773 C T 0.020695 1.2638e-05
5:179996111 T C 1.773956 2.6286e-05
5:179996962 T C 0.022857 2.0299e-05
5:179999060 C A 0.134475 4.4658e-05
5:180013343 G A 1.070730 -1.5491e-05
5:180013687 G A 0.095336 5.0904e-05
5:180016644 G A 0.672834 -2.7133e-05
5:180019237 C T 0.812690 1.5215e-05
5:180021099 C T 0.084963 1.0956e-05
5:180021406 A G 0.038681 2.7497e-05
5:180023310 C T 0.050200 2.3904e-05
5:180028677 C T 0.100238 -2.3515e-05
5:180029471 G C 0.105859 6.8579e-05
5:180029879 A G 0.088585 2.4351e-05
5:180031367 G A 0.630641 1.0814e-04
5:180032500 C G 0.223800 1.9510e-06
5:180033031 A G 0.402414 2.2191e-05
5:180034237 A G 0.508579 7.2345e-05
5:180039606 T C 0.223050 6.4873e-06
5:180040918 A G 0.974348 -7.1921e-05
5:180049181 T C 0.095713 7.4863e-06
5:180049348 T C 0.918650 1.0548e-04
5:180049529 A G 0.053024 4.8911e-05
5:180049618 G A 1.020179 -2.8387e-05
5:180050066 C T 0.070691 7.9056e-06
5:180051003 C T 0.242223 -3.0491e-05
5:180052108 T C 1.638986 8.7317e-06
5:180055258 C T 0.091026 1.3485e-05
5:180055411 C T 0.661535 9.3630e-06
5:180057293 C T 0.215146 -1.7054e-05
5:180058842 C T 0.119615 -2.7436e-05
5:180059107 T C 0.051034 -1.3745e-05
5:180064366 C T 0.072249 -3.6143e-05
5:180064494 G A 1.780443 4.0984e-05
5:180065270 T C 0.088588 -7.6628e-06
5:180065977 T C 0.062859 -1.2968e-05
5:180069852 C T 0.516917 3.5801e-05
5:180071276 A G 0.277986 3.5005e-05
5:180074627 C T 1.202877 1.2979e-05
5:180078961 G A 0.061703 -3.4933e-05
5:180080320 A G 0.935489 3.0027e-05
5:180080341 C T 0.417426 4.3471e-05
5:180084031 C T 0.178118 1.3625e-05
5:180091978 G T 1.113351 4.7204e-05
5:180094042 T C 0.151402 -3.3986e-05
5:180096199 G A 0.118460 -9.1460e-06
5:180098105 T C 0.082859 2.7171e-05
5:180104905 T G 0.814897 2.7448e-05
5:180106536 T G 0.687583 9.8462e-06
5:180111144 T C 0.891314 1.3862e-05
5:180112934 G T 1.911269 4.2831e-05
5:180116343 A G 0.088867 1.0412e-06
5:180116433 G A 0.419786 -1.6201e-05
5:180117130 T C 0.118849 -1.2287e-05
5:180118047 G A 1.578835 2.4298e-06
5:180118217 A G 0.116434 3.8099e-05
5:180120010 C T 1.466140 -2.6617e-05
5:180123660 T C 0.032176 7.4855e-07
5:180128464 A G 0.036915 -1.0065e-05
5:180133616 C A 0.131404 3.6193e-05
5:180134831 C T 0.043897 -1.4787e-05
5:180135005 T G 1.398893 -1.7827e-05
5:180141626 A G 0.036824 -3.3461e-06
5:180143284 A G 0.091312 -1.9953e-06
5:180151091 G A 0.057338 7.1582e-05
5:180153011 A G 0.042579 4.9568e-05
5:180166461 G C 1.956808 -4.2542e-05
5:180166599 T C 0.045078 4.2095e-05
5:180166677 A G 0.034928 3.3071e-05
5:180168574 G T 0.024649 1.5572e-05
5:180170344 G T 1.176213 1.5778e-05
5:180170819 T C 0.308168 -6.4555e-05
5:180171716 C T 1.636247 3.4310e-05
5:180182714 A G 0.046467 2.1670e-05
5:180202729 C T 0.478587 -4.7764e-06
5:180204104 C G 0.312901 -1.9143e-05
5:180206397 A G 0.068120 2.5011e-05
5:180213524 C T 0.041758 4.5656e-05
5:180214838 A C 0.048314 -2.5126e-05
5:180214982 A G 0.044526 -4.0818e-06
5:180216012 A G 0.085219 -2.2908e-05
5:180218668 G A 1.472430 -5.7527e-05
5:180218820 A C 0.080727 -8.3170e-06
5:180219304 T C 0.167004 7.7546e-07
5:180222472 G A 0.169702 1.2616e-06
5:180224518 G A 0.214978 -1.0798e-05
5:180226673 C A 0.177472 4.4981e-06
5:180227564 G C 0.074936 4.1861e-06
5:180232473 C T 0.213913 -1.0712e-05
5:180236210 T C 0.031056 -9.8034e-06
5:180236547 C T 0.038784 -6.5171e-06
5:180239320 C T 0.231840 -4.3216e-05
5:180240754 T C 0.057445 -3.7289e-06
5:180242178 T C 0.109245 1.6122e-05
5:180245415 G A 0.042767 -2.2794e-05
5:180245926 A G 0.190384 -1.6931e-05
5:180251882 A G 0.104941 3.4244e-05
5:180262407 T C 0.293046 1.1939e-05
5:180267129 C G 1.523753 -2.1888e-05
5:180276402 T C 1.556383 -1.9068e-05
5:180280563 A G 1.508705 -1.8951e-05
5:180280754 C T 1.855304 2.2548e-08
5:180281688 C A 0.045954 2.8100e-06
5:180293505 A C 1.487494 6.5726e-07
5:180297211 A G 0.349017 6.0095e-06
5:180297339 T C 0.193197 -6.4904e-06
5:180301018 T C 0.119995 2.0291e-05
5:180302934 T C 0.695746 2.7256e-05
5:180304313 C T 1.018138 1.0651e-05
5:180325806 A G 0.036574 4.1881e-08
5:180326502 T C 0.177264 1.4397e-05
5:180336050 C T 0.031851 7.2024e-06
5:180336849 T C 0.569597 -8.5590e-06
5:180338368 G A 0.770364 -4.3133e-06
5:180364420 G A 0.054225 -1.0755e-05
5:180374523 A G 0.243580 5.6076e-07
5:180375368 A G 0.060236 2.6937e-06
5:180432564 T G 0.096722 -2.9898e-05
5:180433439 C A 0.097070 -3.2785e-05
5:180434216 A G 0.579847 -8.0387e-06
5:180447503 T C 0.101296 -2.5355e-05
5:180452311 C T 0.096651 -3.0572e-05
5:180452560 C T 1.070503 -1.9611e-05
5:180454836 T C 0.279144 2.9872e-05
5:180458407 C T 0.021338 4.0792e-06
5:180458411 G A 0.044062 -4.2774e-05
5:180460768 T C 0.026440 2.2966e-06
5:180463658 T C 0.033601 5.3859e-06
5:180466104 G A 0.231142 4.0632e-05
5:180466845 C A 0.125127 -4.3007e-06
5:180474814 T C 1.008894 -1.8361e-05
5:180485353 A G 0.073479 -6.6694e-07
5:180486404 T C 0.021640 -6.0969e-06
5:180486785 C G 1.296136 8.5903e-06
5:180487770 C T 0.072840 2.5583e-06
5:180492513 A T 1.837348 4.7535e-06
5:180492906 G A 0.992823 -1.5996e-05
5:180493399 C T 1.668332 -2.6510e-05
5:180496203 G A 0.310437 4.1110e-05
5:180496697 G A 0.080529 1.9646e-05
5:180497936 A G 0.042066 -3.1421e-05
5:180498361 T C 0.222193 -1.0227e-05
5:180500046 T C 0.451955 -2.0162e-05
5:180500506 A G 0.025168 -6.0951e-06
5:180502859 A G 0.116733 -2.5766e-05
5:180504275 C G 0.143394 -3.4036e-06
5:180508615 G T 1.084135 2.5250e-05
5:180511684 C T 0.056088 -2.2502e-05
5:180511770 T C 0.195759 6.6504e-05
5:180513587 A G 0.124114 8.0541e-05
5:180513617 C G 0.920935 1.9166e-05
5:180513717 G A 1.028463 2.3692e-06
5:180514054 A G 0.036619 -1.7166e-05
5:180514519 A G 0.059068 3.3245e-05
5:180515268 T C 0.915807 -4.0571e-06
5:180519746 A G 0.019152 -1.2854e-05
5:180533408 G A 1.101059 1.5138e-05
5:180533905 A G 0.074485 9.3093e-05
5:180537491 A G 0.118755 4.1158e-05
5:180541186 C T 0.966562 4.0130e-06
5:180541349 T C 0.032939 -3.6739e-06
5:180545600 T C 0.033133 -3.1665e-06
5:180552412 C G 1.208353 2.0449e-05
5:180555272 A C 0.144965 4.4405e-05
5:180555438 A G 1.897081 -2.8550e-05
5:180561258 T C 0.094028 -1.6518e-05
5:180565105 T C 0.320908 3.6446e-06
5:180565529 C T 0.049797 1.6957e-05
5:180565716 C A 0.870745 6.2554e-05
5:180567734 T G 1.058545 -3.6008e-06
5:180568602 G T 0.027567 4.4029e-05
5:180568954 A G 0.998757 -1.1714e-05
5:180574369 G A 0.479733 -4.7346e-06
5:180575461 A G 0.056322 -2.1209e-05
5:180577677 C T 0.375672 2.2777e-05
5:180581013 T G 0.027716 2.7427e-05
5:180582604 G A 1.077514 6.1292e-05
5:180589644 T C 1.611517 2.4375e-05
5:180589675 C A 0.218025 -4.1815e-05
5:180595138 T C 0.318312 -2.3926e-06
5:180599423 A G 1.631482 2.8382e-05
5:180600297 C T 1.642034 2.2861e-05
5:180602484 C T 0.139609 -1.8263e-05
5:180602510 T G 1.342811 3.1290e-05
5:180604559 A G 0.023870 -8.8739e-06
5:180609219 T G 1.348676 1.9880e-05
5:180609313 G A 0.090601 -3.6305e-05
5:180610964 A G 0.076806 -2.7597e-05
5:180611340 G A 1.506245 1.6794e-05
5:180612937 A G 0.026314 -2.6848e-05
5:180613440 C T 1.645452 1.9983e-05
5:180614100 T C 0.046091 -3.6401e-06
5:180614950 A G 0.026901 3.2395e-05
5:180614961 A G 1.018190 1.3695e-05
5:180615432 T C 0.035792 -1.2206e-06
5:180615938 A G 0.137779 -2.1870e-05
5:180616242 G C 1.961118 2.4334e-05
5:180619938 T C 0.073485 -1.6198e-05
5:180620184 A G 0.046522 1.4603e-05
5:180621410 T C 0.106096 -6.7850e-06
5:180622615 T C 0.340374 -2.4266e-05
5:180623989 A G 0.037366 3.3303e-05
5:180626242 A G 0.122932 -1.9819e-08
5:180626550 T G 0.356087 -7.8696e-06
5:180626927 G A 0.532289 -2.9310e-05
5:180630512 C G 0.023935 -2.7830e-05
5:180633680 G C 0.025162 1.3694e-05
5:180634677 G A 0.438407 -2.0507e-05
5:180639322 T C 0.122816 -2.9462e-05
5:180645425 T C 0.348595 7.9128e-06
5:180648732 C T 0.162996 3.7461e-05
5:180648778 C T 0.071337 2.5382e-05
5:180652030 A G 0.054153 8.4449e-05
5:180654682 G C 0.059564 8.5785e-06
5:180656074 A G 0.269757 4.2844e-07
5:180656734 G C 0.427027 -5.5716e-06
5:180659156 A G 0.044315 2.3667e-06
5:180661980 C T 0.092633 -2.5150e-05
5:180666294 C T 0.048882 -4.4634e-06
5:180667857 A G 0.079169 4.9918e-06
5:180668801 T C 0.047399 1.2625e-06
5:180669370 G A 0.488884 -2.6485e-05
5:180670858 C G 0.056692 3.7334e-06
5:180671029 C A 0.107369 -2.3631e-05
5:180671189 T G 0.166018 -2.2881e-05
5:180673942 C T 0.104012 -8.1759e-06
5:180675291 T C 0.033101 -8.3279e-06
5:180678717 C T 0.137104 -7.7533e-06
5:180681777 G A 0.314008 -2.0033e-05
5:180685637 T G 0.348913 -1.5131e-05
5:180685900 G T 0.971528 -3.4413e-05
5:180685980 G A 0.022078 3.5153e-05
5:180687212 T C 0.454075 -3.9724e-05
5:180687907 A C 0.085515 -1.9871e-05
5:180694912 T G 0.075355 -8.2659e-06
5:180695849 T C 0.447203 -3.8165e-05
5:180698413 C T 0.526424 -3.8264e-05
6:203397 T C 0.084891 3.8400e-05
6:204031 A G 0.098790 -4.4336e-05
6:204072 T G 0.134705 -1.7250e-05
6:204484 A G 0.079042 -1.2662e-05
6:205213 T C 0.055010 -4.6583e-05
6:205878 G A 0.303261 -2.5756e-05
6:208360 C G 0.126892 -2.4394e-05
6:208822 A C 0.311713 4.9726e-05
6:209033 A G 0.040657 -9.5922e-06
6:209980 C T 0.585794 4.7115e-05
6:210389 G T 0.114821 -2.1336e-05
6:210836 T C 0.237533 7.7185e-05
6:212548 C T 0.512415 9.6758e-06
6:219872 T C 0.165300 1.5108e-05
6:221322 T C 0.154716 1.2113e-05
6:223497 T C 0.035600 -4.4135e-06
6:224716 A G 0.080954 -4.4533e-05
6:224755 A G 0.096781 4.0448e-05
6:227053 C T 0.203344 4.7441e-05
6:227528 T C 0.054488 -7.1074e-05
6:229318 G A 0.137298 -3.0751e-05
6:230007 A C 0.410730 6.9080e-05
6:236731 C T 0.480152 2.8610e-05
6:237169 A G 0.032345 -1.0898e-05
6:238790 C G 0.280332 7.7351e-06
6:239806 G A 0.106950 6.2433e-06
6:240232 G A 0.216633 -2.1865e-05
6:241708 A C 0.249341 2.7969e-05
6:247899 G A 0.485394 -9.2239e-06
6:250807 T G 0.035928 1.8259e-05
6:251685 T C 0.253850 1.7099e-06
6:255796 C T 0.253256 -2.1554e-05
6:255877 T C 0.022458 -1.8308e-06
6:376502 A G 0.037106 -2.4335e-05
6:383546 T C 0.146049 1.3442e-05
6:384970 C T 1.300340 -3.9300e-06
6:386933 A G 0.085790 -1.5164e-05
6:387942 G T 0.025486 -3.8512e-05
6:390105 C T 0.149149 -5.4284e-06
6:393868 G A 0.114094 3.1102e-06
6:398242 T C 0.227467 -1.9926e-05
6:399542 T C 0.138769 1.9830e-06
6:401509 T C 0.033065 -3.2009e-05
6:402159 A G 0.076183 1.4544e-05
6:403604 A G 1.832139 -4.8347e-06
6:403737 G T 0.061236 -4.0840e-06
6:403799 G A 1.090055 1.3928e-05
6:405900 G A 1.682750 -3.8905e-05
6:407365 T G 0.025175 -3.7874e-05
6:411064 G A 1.053436 -4.7227e-06
6:417727 C A 1.000948 -2.0836e-06
6:417916 A G 0.100328 9.8966e-05
6:419548 A G 1.222641 -4.2508e-05
6:421281 A G 0.343944 1.1565e-05
6:428131 T C 0.217220 -2.1049e-05
6:428416 T C 0.996952 -2.4256e-05
6:430169 T C 0.068393 -9.2394e-06
6:430839 A G 0.038457 1.2726e-05
6:433201 C T 0.252902 4.8943e-05
6:434787 T C 0.036788 -2.1353e-06
6:437421 G A 0.044977 -2.5847e-05
6:437964 C A 0.083775 -2.6720e-05
6:438164 T C 0.037694 -1.1035e-05
6:438372 G A 1.318899 -2.3187e-05
6:438646 T C 0.034422 -3.6948e-05
6:441780 T C 0.101487 -1.5546e-05
6:445982 T C 0.161996 1.7106e-05
6:453227 T C 0.065465 2.1029e-05
6:453415 A G 1.188164 -7.0543e-06
6:455419 C T 1.067620 -3.0281e-05
6:462341 T C 0.520043 2.0942e-06
6:462511 T C 0.071785 -2.3520e-05
6:466368 A G 0.581646 3.0272e-05
6:467414 G A 1.637191 8.2531e-06
6:467489 G A 0.064163 5.2964e-06
6:470484 T C 0.034120 1.5550e-05
6:471543 A G 0.039245 1.4926e-05
6:472807 T G 1.785818 -1.6806e-05
6:473789 A G 0.026158 -1.7318e-05
6:474405 T C 1.746813 -3.4190e-05
6:475154 T C 1.737770 1.4429e-06
6:475489 T C 0.399685 1.5569e-05
6:480628 G A 1.637451 -1.9125e-05
6:483593 G A 0.046522 -1.5023e-05
6:485620 T C 0.168066 -1.7930e-05
6:486193 A G 1.492083 7.6593e-06
6:489202 T C 0.094856 -9.3392e-06
6:491377 C T 0.074599 1.1675e-05
6:492601 G A 0.049038 4.4552e-07
6:495636 A G 1.907436 1.4803e-05
6:496193 C T 0.109076 -1.9051e-05
6:497210 T C 0.127876 4.9624e-05
6:500956 C G 1.186765 1.1793e-05
6:501939 T C 0.569032 4.4595e-05
6:502106 G A 0.100731 2.1134e-05
6:513015 T C 1.602945 4.3788e-05
6:516763 C G 0.064092 -2.9369e-07
6:516810 G A 0.025145 -5.0487e-06
6:517095 T C 0.126941 7.4952e-05
6:527478 C T 0.022104 1.6765e-05
6:527513 T C 0.083655 3.4666e-06
6:528776 T C 1.712800 -1.1763e-06
6:530258 G A 1.861725 -2.2692e-05
6:532776 C T 0.210135 -1.4750e-05
6:534979 G A 0.032127 -4.8417e-05
6:540893 G A 0.237835 -3.0611e-05
6:541619 T C 0.144686 -2.0922e-05
6:542159 G A 1.273643 3.1343e-05
6:552341 T A 0.058211 1.6486e-05
6:552880 A C 0.060184 1.1525e-06
6:559413 A G 0.161678 -1.3309e-05
6:559576 C A 0.947648 2.5884e-06
6:562203 A G 0.032663 1.3623e-05
6:563482 T C 0.206973 1.2400e-05
6:565857 C T 0.062846 -6.1355e-05
6:566372 C A 0.066176 -3.3188e-06
6:566741 G A 1.050869 -1.4755e-05
6:568554 C G 0.101744 -1.8296e-05
6:572480 A G 1.172441 6.2099e-06
6:576902 C T 0.497361 -9.4374e-06
6:584483 G A 0.278382 -9.2650e-06
6:585167 A C 1.020170 -2.7064e-05
6:585610 A C 1.852390 -1.4075e-05
6:587736 C T 0.318779 -4.0510e-06
6:588754 T C 0.046656 2.1184e-05
6:597164 C T 0.275080 -2.3953e-05
6:602608 C T 0.181779 -2.1988e-05
6:603377 A G 0.061700 -4.5113e-06
6:606839 A G 0.035986 -2.9514e-05
6:610088 T C 0.068010 -5.4120e-06
6:617474 C A 0.121712 -9.4974e-06
6:625071 G A 0.365373 -2.0770e-05
6:626889 A G 0.309499 2.1180e-05
6:628452 G T 1.896228 -1.7594e-05
6:630972 A G 0.034302 -1.7943e-07
6:633631 G T 1.467610 -1.0920e-05
6:635019 A G 0.030952 7.3282e-06
6:635320 A C 1.550378 -1.3038e-05
6:649640 G A 0.104347 3.4285e-06
6:654482 A G 0.121092 6.9254e-06
6:656143 A C 1.844048 -3.7637e-06
6:656343 C T 0.122462 1.3794e-05
6:656555 T G 0.204325 4.2980e-06
6:659913 T C 1.103292 -1.6282e-05
6:659943 A G 0.069006 -4.4792e-05
6:660012 A G 0.045026 4.2775e-05
6:668627 C A 1.297064 -2.4945e-05
6:670871 T C 1.584362 -3.9343e-05
6:678789 A G 0.092087 -1.2407e-05
6:679144 C T 0.029005 4.2981e-05
6:688741 G T 0.224377 1.3394e-05
6:693473 G C 1.535422 -1.8291e-05
6:696224 A G 1.962365 1.8316e-05
6:696282 T C 0.234219 2.8055e-07
6:696327 A G 0.198687 -5.7960e-07
6:697592 G A 1.635815 1.2017e-06
6:699004 C T 0.037590 -3.0556e-05
6:700388 C T 0.043098 3.6783e-05
6:702355 C T 0.203766 -2.4666e-06
6:702434 T C 0.068792 5.2892e-06
6:703635 G A 0.081730 -1.8030e-05
6:710931 A G 0.300155 2.8517e-06
6:711150 C A 1.481294 3.1619e-05
6:711690 T C 0.081155 1.3685e-07
6:714311 A G 0.057912 7.5016e-06
6:719735 C T 0.088877 1.2495e-05
6:723505 A G 1.392385 1.3523e-05
6:726364 G A 0.163775 1.5094e-05
6:728352 T C 0.049622 1.3923e-05
6:734154 A G 0.290174 -2.8379e-06
6:737931 G A 0.960024 6.4714e-06
6:741176 C T 1.831633 1.7700e-07
6:746525 T C 1.790459 1.4011e-05
6:751321 C T 0.222388 -2.7114e-05
6:754717 C T 0.566215 -2.7454e-05
6:755461 T C 0.079786 -3.7143e-05
6:761122 C A 0.216951 3.2120e-05
6:761243 C A 1.091006 -2.7768e-06
6:761367 G T 0.081996 -4.6074e-05
6:771389 A G 0.183710 -1.0448e-05
6:775505 T C 1.026230 -2.3121e-05
6:775915 A G 1.469622 4.3592e-05
6:777754 A G 0.062959 5.2460e-06
6:781077 G T 0.150389 -3.3058e-05
6:782821 A G 0.063933 -6.3192e-06
6:786814 A G 1.318042 8.7937e-06
6:788882 G A 0.187326 9.1361e-06
6:792668 G A 0.106820 -3.1122e-05
6:792837 A G 1.681818 5.2784e-05
6:795502 T G 1.671870 2.9149e-05
6:799412 C G 0.085693 1.8243e-05
6:802303 C T 0.053251 -1.3041e-05
6:802769 T C 0.317675 -1.4341e-05
6:802938 G T 0.295666 7.9746e-05
6:805207 C T 0.425294 1.6856e-05
6:811363 C A 0.131852 -6.9676e-05
6:812922 T C 1.727607 4.7014e-05
6:813076 G A 0.290729 7.0951e-05
6:813516 T C 0.039544 -8.7401e-05
6:818590 A G 0.035233 -1.6783e-06
6:827051 G T 0.333015 1.4053e-05
6:829223 A G 0.273162 -1.7658e-05
6:829411 T C 0.033672 -2.4292e-06
6:831620 A G 0.425054 -3.4750e-05
6:831645 A C 0.126513 -2.4542e-05
6:834751 T C 0.259799 1.3933e-05
6:835917 C T 0.081256 1.6104e-05
6:836331 G A 0.611540 -1.6691e-05
6:840475 T C 0.582308 7.7888e-06
6:840646 T C 0.074226 2.4767e-06
6:840773 G A 0.114380 2.9151e-05
6:844991 G A 0.037058 4.2187e-05
6:848452 A C 0.069107 1.9962e-05
6:848949 T G 0.057730 -2.8168e-05
6:849070 A G 0.069909 6.4381e-06
6:854037 A G 0.042254 5.8098e-06
6:856201 A G 0.032906 2.4489e-06
6:856884 T C 0.044698 5.3007e-06
6:859376 A G 0.587491 1.6640e-05
6:861929 G A 0.656033 2.2024e-05
6:869607 T C 0.052118 -3.1607e-05
6:869768 G A 1.113198 -2.8190e-05
6:876359 A C 0.052362 1.2783e-05
6:880122 G A 0.033318 5.1466e-06
6:884835 G A 0.503888 -3.7040e-06
6:886851 G T 0.557143 -3.4870e-05
6:886884 T A 0.095138 3.8380e-05
6:888163 G A 0.625393 -2.6478e-05
6:888239 T C 0.656316 -1.2741e-05
6:888396 G A 0.089163 5.0435e-05
6:888930 A G 0.072323 -2.2363e-05
6:889708 A G 1.837345 -3.5282e-05
6:890179 C T 1.950735 -2.4686e-06
6:891210 G A 0.814014 5.8368e-05
6:891503 C T 0.028235 -2.9467e-05
6:892309 C T 0.306166 2.6196e-05
6:892494 A G 0.176625 1.0947e-04
6:898145 A G 0.408208 3.2244e-05
6:898705 G A 0.158039 -3.1905e-05
6:903831 A C 0.048769 -2.1847e-05
6:904055 A G 0.510594 2.6353e-05
6:907618 G T 0.524912 -6.0775e-05
6:909372 A G 1.559204 -6.2660e-06
6:911626 C T 1.316591 -3.1689e-05
6:913569 A G 0.062005 -1.5763e-05
6:915792 A G 0.270196 -1.3436e-05
6:920523 T C 0.150441 2.9322e-05
6:924665 T G 0.026694 6.4911e-05
6:934210 T C 0.038304 -2.2236e-05
6:935425 C T 0.752707 -1.4056e-04
6:942941 T C 0.189988 1.9722e-05
6:951816 T G 1.125149 -1.5874e-05
6:955499 T G 0.280832 -5.7205e-06
6:960405 G T 0.131423 1.6153e-05
6:961952 C T 0.453319 1.7867e-05
6:963328 A C 0.022588 -7.4054e-06
6:966010 G A 1.502512 -1.1962e-05
6:970323 T C 0.097346 -3.3714e-06
6:971425 C A 0.273165 -6.4229e-06
6:981976 G A 0.329776 1.2541e-05
6:988245 C T 0.248241 -2.3839e-05
6:997888 T C 0.075612 -8.9378e-06
6:998062 C T 1.473209 -2.7078e-05
6:1002080 G T 0.089659 3.0349e-05
6:1005563 C T 0.172967 -8.8067e-07
6:1007582 G A 0.096842 1.2510e-05
6:1011570 C T 1.743924 -1.9835e-05
6:1016984 A G 1.211978 3.2871e-06
6:1017091 C T 0.067211 -6.1059e-06
6:1022454 A G 1.754960 -2.9992e-07
6:1022562 A G 0.769345 2.9512e-05
6:1025476 C T 1.643566 1.1739e-05
6:1026586 A G 0.153544 2.5709e-05
6:1033317 G A 1.344846 4.7482e-05
6:1038795 G A 1.310541 1.1179e-05
6:1044438 T C 0.116554 4.9474e-06
6:1045503 T C 0.539557 5.6370e-06
6:1045925 C T 0.251149 2.6569e-06
6:1048871 C A 0.087154 2.1838e-05
6:1052616 A G 0.028700 -1.5155e-05
6:1054796 T C 0.200014 1.4185e-05
6:1055655 C T 1.327046 7.9870e-06
6:1055786 A G 0.401080 -1.2769e-05
6:1057990 T C 0.249520 -2.9440e-05
6:1058500 T C 0.154076 -2.3896e-05
6:1059047 T C 0.204636 -1.0676e-05
6:1064970 C T 0.240714 -1.0260e-05
6:1067284 A G 0.026275 -3.3786e-07
6:1072113 G A 0.029842 -1.1002e-05
6:1074922 G A 0.257355 -5.2788e-05
6:1080950 C A 0.333418 -2.7078e-06
6:1081561 T C 0.214283 -1.8397e-05
6:1086776 T C 0.056559 -2.0077e-05
6:1087539 C T 0.381414 1.9298e-05
6:1088885 C T 0.396754 -1.5105e-05
6:1090197 C T 0.132017 4.4496e-06
6:1093803 A G 0.039810 1.6819e-05
6:1100624 G A 0.572697 6.2772e-06
6:1100777 G A 1.184804 -5.7860e-05
6:1106881 T C 0.074820 7.7074e-06
6:1109303 A C 0.137746 1.0700e-05
6:1110399 A G 0.372569 3.2813e-06
6:1111420 C T 0.103938 8.4717e-06
6:1116830 T C 0.033942 9.3749e-06
6:1119183 G T 0.186142 1.5678e-04
6:1120277 T C 0.060411 2.5165e-05
6:1120728 T C 0.029764 -2.5867e-05
6:1125585 T C 0.212050 -1.4238e-05
6:1127969 G T 0.398756 4.8628e-05
6:1128035 T G 0.086547 -1.6072e-05
6:1132869 C T 0.293643 1.1491e-05
6:1133527 C T 0.364584 5.4679e-05
6:1135502 C T 0.498880 2.4794e-05
6:1136884 C T 0.060252 -3.3291e-05
6:1137240 A G 0.033393 1.1235e-05
6:1138134 A G 1.251821 1.3401e-05
6:1138966 T C 0.354512 -1.6398e-06
6:1144979 A C 0.597819 9.9637e-06
6:1151219 T C 0.404550 -2.0475e-06
6:1154770 A G 1.657205 -1.0392e-05
6:1154864 A G 0.239987 -4.6753e-06
6:1158564 A G 0.029514 -3.5239e-06
6:1160800 A G 0.082116 -3.7272e-05
6:1163304 A G 1.406679 -4.8334e-06
6:1163451 G A 0.217350 6.3466e-06
6:1163810 A G 0.104428 -1.0127e-05
6:1165448 A G 0.452997 2.1980e-05
6:1167680 C T 0.828179 8.6714e-06
6:1169434 T C 0.021984 1.3796e-05
6:1172979 G A 0.216435 1.7945e-05
6:1183290 A G 1.418202 2.7769e-05
6:1183957 T C 0.875896 4.7488e-05
6:1186752 A G 0.047392 1.1877e-05
6:1187746 A C 0.205623 2.7825e-05
6:1188375 A G 0.030988 -4.2884e-05
6:1190193 C A 0.025129 2.9066e-05
6:1190673 T C 0.092256 -5.2387e-06
6:1192161 G A 0.108216 -1.8541e-05
6:1195988 C T 0.056221 -3.0367e-06
6:1197657 A G 0.032367 -1.3714e-06
6:1198526 A G 0.100783 -2.1962e-05
6:1199619 A G 0.038551 -6.0992e-05
6:1202082 T G 0.565971 -8.0239e-06
6:1208018 A G 1.419990 3.5289e-05
6:1215857 A T 1.384247 4.0934e-05
6:1218604 A G 0.744323 4.4525e-05
6:1219642 A G 0.493096 1.1291e-05
6:1220243 C G 0.144212 2.5540e-05
6:1220671 G A 0.050502 -3.5804e-05
6:1221088 G T 0.350757 -5.0378e-06
6:1221578 G A 0.619359 2.8410e-05
6:1224354 T C 0.051696 -2.8839e-06
6:1226861 G A 1.959219 -8.4978e-06
6:1227784 T C 0.723420 4.8739e-06
6:1229607 T G 0.177816 -2.5818e-06
6:1231807 C T 0.254632 3.4532e-06
6:1237696 G A 0.087550 -5.5526e-06
6:1238459 C T 0.037259 -1.0324e-05
6:1240218 G A 0.122076 8.5836e-05
6:1240667 T C 0.111666 -1.6115e-05
6:1242793 T C 0.024409 3.6670e-05
6:1245797 T C 0.054553 -5.8192e-06
6:1246807 A G 0.103944 4.2774e-06
6:1247343 G A 1.039304 2.2543e-05
6:1251437 C T 0.785616 3.4805e-06
6:1254913 C T 0.040521 -7.2627e-06
6:1256797 G A 0.146783 6.7701e-06
6:1256952 A G 1.167793 4.0428e-05
6:1257089 T C 0.297730 3.2618e-05
6:1260504 T C 1.072012 1.5744e-05
6:1263284 T C 0.044010 -8.4616e-06
6:1264194 A G 0.061573 1.8214e-05
6:1265676 A G 0.020273 1.1049e-05
6:1266229 T C 0.031790 4.8428e-06
6:1267646 T G 0.093142 -6.7919e-06
6:1269690 C G 0.635659 -9.9841e-06
6:1275620 A G 0.413411 -1.8518e-05
6:1276875 G A 0.177420 1.5303e-05
6:1278914 C T 0.094398 2.4665e-05
6:1279032 A G 0.114782 3.0083e-05
6:1281713 A G 0.063806 9.6730e-07
6:1282532 A G 0.060353 -2.3216e-05
6:1282564 A G 0.323700 -3.3351e-05
6:1284076 T C 1.419484 3.4145e-06
6:1285521 T C 0.085758 7.6855e-06
6:1286825 C T 0.647211 1.6722e-05
6:1286966 A G 0.037742 2.5405e-05
6:1287657 A G 0.091523 -2.7974e-05
6:1288388 T C 0.155761 5.9992e-05
6:1289815 A G 0.451121 -2.7640e-05
6:1290388 T C 1.538249 2.2826e-05
6:1295151 A G 1.144170 8.6465e-05
6:1295625 C T 1.364522 2.6829e-05
6:1295730 T G 0.046438 -4.5389e-06
6:1296166 A G 0.248088 9.0541e-06
6:1298308 C G 0.036246 2.2729e-06
6:1299862 T G 1.519371 5.9092e-05
6:1301328 C T 0.165654 8.8573e-06
6:1305001 G A 0.301229 -2.0405e-07
6:1305687 A G 0.084508 -3.7211e-06
6:1307573 G A 0.051677 -2.1935e-05
6:1308822 G A 0.564670 -5.6254e-05
6:1309483 T G 0.158516 5.2405e-06
6:1312998 C T 0.133020 -2.4446e-06
6:1313470 T C 0.424960 6.0968e-05
6:1316112 T C 0.292368 5.3364e-05
6:1326826 C A 0.261487 -1.4307e-05
6:1327127 A G 0.863464 6.3121e-06
6:1335479 C T 0.028063 -9.4813e-06
6:1337311 A G 0.234456 -1.4419e-05
6:1337981 C T 0.442215 7.3539e-07
6:1338170 A G 0.084125 -7.0891e-06
6:1338973 T G 0.036421 -2.6790e-05
6:1339937 G A 0.173038 -1.2035e-05
6:1340189 T C 1.112056 3.7002e-05
6:1349984 C T 0.360994 -8.9476e-07
6:1350834 T C 0.281306 2.3908e-06
6:1359449 C T 0.156416 -6.4424e-06
6:1360937 T C 1.379515 -1.8916e-05
6:1361900 A G 0.321548 -1.2774e-05
6:1364815 T C 0.148847 -3.3757e-05
6:1364866 C T 0.216708 -3.3370e-05
6:1367583 A G 0.188544 -5.5857e-05
6:1368687 T C 0.036227 1.5896e-05
6:1377398 G C 1.207129 -8.9005e-06
6:1378043 G A 1.769868 1.1884e-05
6:1380746 G A 0.783893 4.7804e-05
6:1381035 A C 0.120982 -2.4001e-06
6:1381066 G A 0.185587 -7.0215e-05
6:1381921 G A 0.984339 5.6436e-05
6:1383263 C A 0.141372 1.4985e-05
6:1385038 T G 0.032653 -1.8882e-05
6:1385259 A G 0.511617 -8.7567e-07
6:1385565 T C 0.209216 -2.1544e-05
6:1386697 T C 0.161246 3.4594e-05
6:1386737 T G 0.759692 -2.1327e-05
6:1388229 C G 0.526596 1.6561e-06
6:1388422 C T 1.951959 -5.2217e-07
6:1391939 G A 0.052991 1.1866e-05
6:1392346 A G 0.422746 -1.1610e-05
6:1392794 C T 0.023386 -2.3150e-05
6:1393890 G T 1.508001 -5.1716e-05
6:1395714 A G 0.073885 4.8766e-05
6:1398193 A G 0.057717 2.2198e-05
6:1401166 A G 0.023441 -1.9893e-05
6:1401908 A C 0.051336 -1.3119e-05
6:1402263 G T 0.412343 -3.3430e-05
6:1405284 C T 0.473063 5.8795e-07
6:1405483 C T 1.417426 -1.9305e-05
6:1406659 T C 0.098316 1.2270e-05
6:1407012 A G 0.036827 -1.5349e-05
6:1408677 T C 0.515522 5.0953e-05
6:1409959 T C 0.288285 -2.7611e-05
6:1410528 T G 0.039060 -1.3506e-05
6:1410585 T A 0.180130 -1.2269e-05
6:1414493 T C 0.045558 1.4656e-06
6:1416655 C T 0.296607 -2.4071e-05
6:1417720 C T 1.073336 7.7242e-06
6:1419111 A G 0.245699 4.8744e-05
6:1424645 C T 0.074563 -3.9880e-05
6:1426748 C A 0.881255 2.2533e-05
6:1427155 T C 0.068500 -4.3968e-06
6:1436141 C T 0.029203 -9.5194e-06
6:1436469 C A 0.679569 -4.3395e-06
6:1438434 C T 0.845697 7.4504e-06
6:1439918 T C 1.705892 -1.9494e-06
6:1440689 G A 1.642453 1.7077e-05
6:1443307 G A 0.680724 1.5664e-07
6:1445115 C T 0.805685 -1.3843e-05
6:1446047 G A 1.492366 -2.6224e-05
6:1446413 T C 0.029060 -1.7133e-05
6:1447832 T C 0.070938 3.5252e-05
6:1450506 T C 1.133517 2.4263e-05
6:1451455 G A 0.687291 -3.9442e-06
6:1451522 A C 0.859164 1.3034e-05
6:1453260 T G 0.178180 -7.0179e-05
6:1454068 T C 0.139707 -2.0876e-05
6:1455986 G C 0.022695 -1.7395e-05
6:1456017 T G 0.780462 4.6383e-06
6:1460769 C T 0.171847 3.9723e-05
6:1461530 G C 1.404774 1.5066e-05
6:1463554 T C 0.878269 -3.0989e-05
6:1470216 T G 0.206376 2.6618e-05
6:1471646 G C 0.095943 2.5790e-05
6:1477154 T C 0.476568 4.3693e-05
6:1477709 C T 1.290057 -1.2980e-05
6:1478918 C T 0.075397 1.7794e-05
6:1479086 C T 1.263519 -3.2041e-06
6:1479499 T C 0.208710 -1.2947e-05
6:1480008 A G 1.797886 -1.3896e-05
6:1480280 G A 0.240035 -2.0463e-05
6:1481576 A G 0.034432 -4.0672e-05
6:1483276 A G 0.125704 -1.6792e-05
6:1486425 T C 1.656455 -4.0212e-06
6:1487833 C T 0.198456 -1.7021e-05
6:1488725 A G 1.423502 5.8439e-06
6:1490582 A G 0.400496 -2.3118e-05
6:1495398 T C 0.075362 -4.4747e-06
6:1498640 A G 0.364026 -1.2941e-06
6:1502398 T C 0.669552 1.5335e-05
6:1505455 T C 0.289317 -1.3787e-05
6:1509746 T C 0.070606 2.2147e-06
6:1511046 C T 0.315183 7.8475e-06
6:1513622 G T 1.465325 2.7668e-05
6:1515725 T C 0.129070 9.3776e-06
6:1517293 C T 0.599644 7.1699e-06
6:1518973 T C 0.297081 -3.1799e-06
6:1524010 T C 0.736426 -1.9331e-05
6:1524065 T C 0.240402 3.3598e-06
6:1527438 A G 0.467009 -1.5398e-05
6:1527587 A G 0.024717 6.1597e-06
6:1529098 G T 1.576520 1.8363e-05
6:1530174 A C 0.158140 -1.5709e-05
6:1531117 C T 0.032851 -4.4382e-06
6:1533328 T C 0.068792 -1.9432e-05
6:1535857 C T 0.052186 9.4823e-06
6:1535998 G A 0.631579 -2.0990e-05
6:1536788 A G 0.609839 -2.1949e-05
6:1539528 T C 0.419387 -4.1467e-05
6:1540483 G A 1.287470 -4.0932e-05
6:1541781 T C 0.372666 -3.7674e-05
6:1543616 T C 0.071275 1.7051e-05
6:1545262 A G 0.169065 2.2973e-05
6:1545554 C T 0.876204 -6.0314e-05
6:1555379 C T 0.318205 -1.8498e-05
6:1555810 G A 0.266210 -1.0598e-05
6:1558640 C T 1.477101 1.4193e-05
6:1562296 A T 0.066500 -1.3830e-05
6:1563071 T C 0.034438 -1.8340e-05
6:1565528 G A 0.031192 -4.2294e-05
6:1573306 T C 0.048093 1.6956e-05
6:1573756 A G 0.533828 7.2509e-05
6:1574101 A G 0.567215 -1.8141e-05
6:1574309 A G 0.028476 6.8968e-06
6:1577283 C G 1.194776 7.6336e-06
6:1580403 T C 0.060077 5.3794e-05
6:1580604 C T 0.141599 2.0531e-05
6:1580838 T C 0.263214 9.6410e-06
6:1581803 A G 1.472475 2.5209e-05
6:1582162 A G 1.761078 6.8565e-05
6:1582559 C T 0.357852 2.2026e-05
6:1582647 G C 0.163194 2.9613e-05
6:1583600 A G 0.341756 1.6252e-05
6:1584974 C T 0.546191 -3.9097e-05
6:1585160 C T 1.386659 3.6778e-05
6:1589002 C T 0.819428 7.0524e-05
6:1590288 G A 0.184730 3.3506e-05
6:1590446 G A 0.199560 -6.0783e-06
6:1591011 T G 0.663395 4.3125e-05
6:1591713 T C 0.056620 -9.0545e-07
6:1593865 A C 0.079244 7.7532e-06
6:1598086 G T 0.226159 8.7399e-06
6:1598227 A G 1.164073 8.5760e-06
6:1598942 T C 0.317575 -8.4637e-06
6:1601094 T C 0.047555 8.1131e-06
6:1602702 G C 0.305851 1.4024e-05
6:1606774 T C 0.191559 3.1661e-05
6:1607116 C T 0.660805 -1.2796e-05
6:1608631 C A 0.215779 -1.7573e-05
6:1608845 A C 0.048032 -8.8491e-06
6:1614367 G T 0.970862 1.0549e-05
6:1616395 G A 0.248909 4.7147e-07
6:1617327 C T 0.266119 2.1142e-06
6:1618966 A C 0.879307 2.6923e-05
6:1618997 G C 0.023344 1.3554e-05
6:1623575 C T 0.039950 -3.2896e-05
6:1623990 T C 0.290888 1.6398e-05
6:1625804 T C 0.203383 -1.5154e-05
6:1626907 G C 0.200628 6.8082e-06
6:1627632 T C 0.349494 3.3706e-05
6:1628902 G A 0.171656 1.0490e-05
6:1630555 T C 0.410169 -6.6781e-06
6:1630937 A G 0.094979 -2.4098e-05
6:1637150 A C 0.176553 1.4674e-05
6:1640551 G A 1.030767 -5.7904e-05
6:1641375 C T 0.292134 -6.1898e-06
6:1656487 T C 1.891680 2.3765e-05
6:1662234 T C 0.020738 -7.0334e-07
6:1667031 C G 0.025856 -1.6545e-06
6:1667197 T C 0.069237 -3.8008e-05
6:1673761 G A 0.041030 -1.6334e-05
6:1678538 A C 1.799538 6.7746e-06
6:1680843 C T 0.784730 2.0513e-04
6:1683847 A G 0.392933 -9.3718e-05
6:1684561 G A 0.737176 -1.0331e-04
6:1694649 C T 0.069139 1.7088e-06
6:1695439 A G 1.241301 6.4444e-07
6:1696816 G C 0.196110 1.5224e-06
6:1697776 A G 0.127999 -1.2525e-05
6:1698198 G A 1.191617 -6.9225e-06
6:1704819 A G 1.802268 -1.7542e-05
6:1705438 C T 0.195357 -5.7228e-06
6:1706112 G A 1.836388 -1.9471e-05
6:1707443 C T 0.369359 -2.2239e-05
6:1708235 T C 0.115649 -2.8211e-05
6:1709965 T C 0.436421 -4.2787e-05
6:1712232 A C 0.040654 7.1968e-06
6:1713390 C T 0.212271 1.6269e-05
6:1717428 G T 0.087287 -7.3335e-06
6:1717716 A G 0.050229 -2.5688e-05
6:1723356 T G 1.510052 -1.5010e-06
6:1729986 C T 1.488416 -2.4594e-06
6:1735174 T C 1.783818 -1.0179e-06
6:1741381 A G 0.222940 2.8811e-05
6:1741476 T C 0.176307 1.8352e-05
6:1752334 T C 0.035220 1.4392e-05
6:1758012 G T 0.864695 3.2875e-05
6:1758025 T C 0.064715 -1.6343e-05
6:1759740 C T 0.180491 4.3990e-06
6:1760556 A G 1.040832 4.5302e-05
6:1764507 T C 1.835145 4.4085e-05
6:1764878 A G 0.024668 1.5474e-05
6:1765867 A G 0.039615 -2.7128e-05
6:1766973 A G 1.063790 1.9750e-05
6:1767580 C T 0.134598 1.1336e-05
6:1769245 C T 0.614643 -2.9683e-05
6:1775863 A G 0.570415 4.5357e-06
6:1777055 A G 0.722433 5.2902e-05
6:1777423 C G 0.247790 2.1426e-05
6:1778667 A G 0.087855 1.7070e-05
6:1782040 T C 0.541878 1.6649e-04
6:1782147 C T 0.333986 -1.0349e-05
6:1782935 A G 0.020303 2.5691e-05
6:1784096 G A 0.782890 3.4417e-05
6:1784852 G A 0.243057 4.0369e-05
6:1787659 C G 0.212748 2.9245e-05
6:1788154 A G 0.109336 2.7649e-05
6:1792381 G A 0.774402 -2.4542e-06
6:1794788 G T 0.046685 -1.0999e-05
6:1800573 C T 0.042076 -8.8578e-06
6:1801390 C T 0.371417 -1.9873e-05
6:1810381 C A 0.133897 2.0400e-05
6:1810893 G C 0.219655 1.2055e-05
6:1814346 A G 0.031773 1.4227e-05
6:1815691 A C 0.842730 -3.9795e-06
6:1816632 A G 0.214676 5.9692e-07
6:1823732 T C 0.977691 -1.0100e-05
6:1824835 C G 0.792650 -1.6230e-05
6:1825105 A G 0.364753 1.3736e-05
6:1830831 A G 0.184136 8.8641e-06
6:1833041 G C 0.499520 -6.8043e-06
6:1834156 A G 0.168948 8.2904e-06
6:1835189 A G 0.020728 2.7035e-05
6:1835348 A G 0.060785 -9.1374e-06
6:1837419 C T 0.029595 -1.2121e-05
6:1837828 C T 1.268326 -2.7579e-05
6:1841040 A G 0.082561 1.0350e-05
6:1845493 C A 0.080743 7.4209e-06
6:1846219 T G 0.082668 -1.5809e-06
6:1848205 T C 0.112156 1.4737e-06
6:1849086 C T 0.325913 -3.7724e-06
6:1850512 T C 0.095090 -1.3235e-05
6:1860965 T C 0.123913 -1.7173e-05
6:1862908 C T 1.932753 -2.1850e-05
6:1871901 C T 0.134004 1.8650e-05
6:1880195 G A 1.962465 5.1095e-06
6:1880964 C T 0.594496 1.1009e-05
6:1901247 C T 1.225634 -1.6972e-05
6:1904188 T C 0.109540 -3.7422e-05
6:1906530 G A 1.962663 3.9138e-06
6:1906928 A G 1.933256 1.8383e-05
6:1906999 C T 0.028190 6.2021e-07
6:1908113 G A 0.125081 -2.0346e-06
6:1908597 T C 0.092659 1.0677e-05
6:1909383 T C 0.034237 3.4709e-06
6:1910716 T C 0.666732 1.3010e-05
6:1921444 C T 0.144942 -2.2554e-05
6:1922787 T C 0.936080 -1.4300e-06
6:1927947 C T 0.064125 -8.9638e-06
6:1931679 G C 0.031634 9.6393e-06
6:1940587 G A 0.032147 2.4570e-05
6:1941762 G A 0.045682 1.3012e-07
6:1943389 G T 0.248776 -6.6836e-06
6:1944345 A G 0.120605 2.5976e-05
6:1946510 A G 1.206746 2.2770e-05
6:1949812 G A 0.689329 5.0724e-06
6:1968927 G A 1.233927 3.0144e-05
6:1977205 A G 0.077231 1.2188e-05
6:1988385 C T 0.081405 -8.4111e-06
6:1988782 T C 0.207561 1.4245e-05
6:1993773 A G 0.075933 -8.1306e-06
6:1996658 T C 0.757595 8.4864e-06
6:2009988 C A 0.034007 -5.5042e-05
6:2037175 T C 0.889090 7.8666e-06
6:2038207 C T 0.071687 -1.8934e-05
6:2041171 C T 0.476205 1.2083e-08
6:2048740 G A 0.088442 3.0916e-05
6:2053131 A C 0.070155 -2.8182e-05
6:2071138 G T 0.035263 -1.4075e-05
6:2078742 C T 0.144494 -2.2611e-05
6:2086909 T C 0.037343 -5.1897e-06
6:2097686 T C 1.105843 -9.9447e-07
6:2122454 C T 0.196668 -5.5908e-06
6:2150082 A G 0.109342 -3.3144e-05
6:2161192 A C 0.391450 3.4504e-05
6:2168857 C T 0.070730 -5.1285e-06
6:2170060 A G 0.033169 -1.0697e-06
6:2175663 G A 0.075225 -1.8582e-05
6:2185694 A C 0.117522 -7.9141e-06
6:2187556 T C 0.345616 -1.5525e-05
6:2189312 T C 0.828348 -3.2560e-05
6:2197935 C A 0.101020 4.3294e-05
6:2198327 A G 1.248221 -1.6174e-05
6:2204274 G A 1.207425 -7.0117e-06
6:2205806 A G 0.263727 1.1870e-05
6:2207111 T C 0.032380 -1.5857e-05
6:2208328 C T 1.904083 -5.8787e-06
6:2208822 C G 0.623575 4.5520e-05
6:2214345 A G 0.060645 -1.0641e-06
6:2220248 A G 0.040602 -1.9048e-05
6:2227188 T C 0.284081 -5.0400e-05
6:2231061 G C 0.115795 7.7799e-06
6:2235633 A G 0.209336 4.8073e-05
6:2237223 T C 0.050151 9.1302e-05
6:2238639 T C 0.081853 3.9923e-05
6:2247074 G T 0.021487 -1.9065e-05
6:2248426 A G 0.242366 -4.7844e-06
6:2248897 G A 0.119758 4.2721e-05
6:2252711 C T 1.971213 1.7719e-05
6:2268253 A G 0.110942 -3.4671e-05
6:2271034 C T 0.503217 -2.3535e-05
6:2295931 T G 0.931805 7.4334e-06
6:2319174 C A 0.039430 -6.5041e-06
6:2326765 C T 0.304666 6.5081e-05
6:2346269 A C 0.365876 -2.1436e-05
6:2352613 G A 0.114448 2.4902e-05
6:2355218 G A 0.033536 -1.7623e-05
6:2356825 C T 0.252077 -4.8934e-05
6:2362742 G A 0.710761 -4.2624e-05
6:2371666 A G 1.625675 -4.3606e-05
6:2377585 T C 0.022130 5.6192e-06
6:2383618 G A 0.046438 -7.6372e-06
6:2385395 T C 0.128139 1.9381e-05
6:2391629 A G 0.022412 -1.5118e-06
6:2395054 C T 0.684885 1.5989e-05
6:2395218 T C 0.380505 2.7602e-05
6:2397575 G A 0.032634 1.0649e-05
6:2410856 T C 0.038593 1.3305e-05
6:2411279 C G 0.236303 2.7654e-06
6:2413588 A G 0.280102 -8.7089e-06
6:2415783 A C 0.035237 -5.7200e-06
6:2432764 G A 0.071171 -5.8819e-06
6:2436493 T C 0.139149 5.0652e-06
6:2438841 G A 0.057620 6.1202e-06
6:2440948 G A 0.440199 2.7654e-05
6:2449183 T C 0.754106 1.3950e-05
6:2449408 C A 0.263146 -7.2355e-06
6:2449872 A G 0.809798 3.0260e-05
6:2452216 A G 0.024152 2.7278e-05
6:2455129 C T 0.513908 7.2955e-05
6:2459105 T C 0.038518 1.0717e-05
6:2460168 A G 1.323245 -1.3998e-06
6:2461567 C T 0.091042 -9.3731e-06
6:2463420 G A 0.178741 1.9658e-05
6:2466708 C T 0.053417 6.7599e-05
6:2467125 C T 1.000114 -1.6925e-05
6:2474161 G A 0.826803 6.1493e-06
6:2479189 C T 0.964620 2.6860e-05
6:2480482 C T 0.090503 4.5712e-06
6:2482764 T C 0.049333 3.3038e-05
6:2501118 T C 0.246086 -1.4543e-05
6:2501628 T C 0.746715 8.8323e-05
6:2503120 G A 1.030680 8.7808e-06
6:2507392 C T 1.041826 7.6051e-06
6:2510782 A G 0.044971 -7.1391e-06
6:2511559 C G 0.465997 -2.5363e-05
6:2511565 A G 0.069886 -1.3199e-05
6:2511660 A G 0.181185 -1.7022e-05
6:2512120 T C 1.678309 3.4260e-06
6:2513947 C A 0.767855 -2.2199e-05
6:2514911 A G 0.534367 -1.0062e-05
6:2517914 G A 1.349975 -1.6574e-05
6:2517948 T C 1.967574 -1.3280e-05
6:2519241 T C 0.318403 4.7183e-05
6:2523195 G T 1.564215 -2.9856e-06
6:2527432 T C 0.054841 1.4360e-06
6:2534141 C G 0.030163 -2.3366e-06
6:2536138 C T 0.947690 -2.7038e-05
6:2536202 G T 0.185898 7.1674e-06
6:2554534 T C 0.040453 3.3397e-05
6:2557724 G A 0.645783 -2.3678e-05
6:2561902 C A 0.045591 -2.2165e-05
6:2562901 C T 1.453221 -2.8388e-06
6:2572420 C T 0.104162 -9.7498e-06
6:2584910 T C 1.036259 2.4952e-05
6:2595358 T C 0.781702 -4.4075e-06
6:2599121 C G 0.076829 -2.8028e-05
6:2600247 C T 0.554510 1.2126e-05
6:2600287 G A 0.081327 -2.1594e-05
6:2603333 G A 0.118800 -1.3249e-05
6:2603392 C T 0.369206 4.6818e-06
6:2604645 T C 0.132245 2.5228e-05
6:2607039 T G 0.079578 2.4726e-05
6:2607099 T C 0.133248 -1.5861e-05
6:2607267 A G 0.707502 1.7741e-06
6:2608952 C T 0.061333 7.8773e-06
6:2618021 T C 1.013029 -3.0210e-06
6:2621887 C T 0.423564 4.3279e-05
6:2624053 A T 0.425538 1.4315e-06
6:2624457 T C 0.238795 1.4318e-05
6:2628399 T C 0.596102 4.8174e-07
6:2633033 A C 0.022107 6.9766e-06
6:2634939 G C 0.497942 1.9827e-05
6:2639470 G A 0.648448 3.4461e-05
6:2641103 T C 0.026921 8.1187e-06
6:2642505 T C 0.320353 2.0593e-05
6:2662678 T C 0.083385 -1.4402e-05
6:2666549 A G 0.815812 -1.3497e-05
6:2674493 T C 1.969038 -3.5014e-05
6:2677953 T C 0.314783 9.5341e-06
6:2682824 C T 1.961995 -3.0465e-05
6:2685775 A G 0.168189 1.0107e-05
6:2685904 C T 0.581172 2.7114e-05
6:2686878 A G 0.642764 -8.6879e-05
6:2693202 A G 0.151937 5.2478e-06
6:2693786 C T 0.428605 -2.8607e-05
6:2695607 C A 0.069337 1.9536e-05
6:2698238 T G 0.073391 1.3506e-05
6:2702128 T C 0.142021 1.3244e-05
6:2707403 C A 1.697229 3.1181e-05
6:2711404 C T 0.062524 -8.8166e-06
6:2716609 A G 0.346518 2.5873e-05
6:2719129 C T 0.231437 -3.7808e-05
6:2719979 A G 1.339734 2.4832e-05
6:2724525 T C 0.053306 -2.5953e-06
6:2728935 G A 1.829503 -5.9195e-06
6:2731454 T G 0.941786 1.0059e-05
6:2731572 G T 0.449180 -2.0719e-05
6:2732831 A G 0.195606 2.9206e-05
6:2737207 T C 1.648178 3.6621e-05
6:2741817 G A 1.823138 4.9026e-05
6:2743674 C T 0.121303 1.3706e-05
6:2744543 T C 0.047311 2.8654e-05
6:2744928 T G 0.031582 1.0307e-05
6:2745729 C T 0.262912 1.4651e-05
6:2749381 T C 0.283760 1.2085e-06
6:2752488 A G 0.028453 -2.3998e-06
6:2761485 A G 0.213708 -9.5501e-06
6:2763151 A G 0.039200 -2.4805e-07
6:2764066 T C 0.172178 1.4988e-06
6:2764415 G A 0.594677 2.6309e-05
6:2764889 G A 0.032040 2.4769e-06
6:2766727 G A 0.582655 7.3107e-06
6:2768965 G A 0.021530 1.4239e-06
6:2770766 G A 0.047016 1.4592e-05
6:2771304 T A 0.053634 4.3627e-05
6:2775080 C G 1.151781 9.8565e-06
6:2779882 T C 0.315835 -6.3415e-06
6:2782331 A G 0.092217 7.0337e-06
6:2783985 G T 1.131050 8.5834e-06
6:2784797 C T 0.406212 -7.1267e-06
6:2785659 A G 0.103000 -3.4814e-05
6:2786377 A G 0.032497 -6.1664e-06
6:2786532 T G 0.054640 1.9338e-05
6:2788064 T C 0.888227 -8.0274e-06
6:2790767 C T 0.031601 5.5272e-06
6:2796591 G A 1.236410 1.8952e-05
6:2798619 A G 0.160347 2.1762e-05
6:2800896 G C 0.040748 1.9563e-07
6:2803058 C T 0.023354 3.3226e-06
6:2806504 T C 1.051975 2.1056e-06
6:2810570 G T 0.091503 -2.0820e-06
6:2810769 C T 1.590114 7.3226e-07
6:2820714 C T 0.350997 8.0616e-07
6:2823016 C T 0.050508 2.4955e-05
6:2825082 G T 0.264921 -2.0474e-06
6:2825865 G A 0.850890 -1.5766e-06
6:2827609 G T 0.091153 1.4993e-05
6:2828203 C T 0.078211 -1.4540e-05
6:2831909 T C 0.141619 7.3610e-06
6:2832331 G A 0.644037 1.0054e-05
6:2832512 T C 0.078380 3.6066e-06
6:2836600 G T 0.255732 -3.3085e-05
6:2838102 A G 1.017878 3.0114e-06
6:2841040 C T 1.424395 -1.3469e-06
6:2842598 C T 0.836141 5.7804e-05
6:2843426 G T 0.771929 9.7703e-06
6:2844674 A C 0.767920 8.7226e-06
6:2848558 G A 0.338413 -7.3272e-06
6:2848959 T G 1.269465 1.8947e-05
6:2849599 C A 0.183876 -7.6537e-06
6:2855451 C T 0.029248 -1.0762e-05
6:2856200 T C 0.147120 6.6657e-06
6:2868284 G A 0.029219 -3.3765e-06
6:2869165 A G 0.021435 -4.8939e-05
6:2869288 G C 0.813316 2.3307e-05
6:2870553 T C 0.081918 5.7446e-06
6:2876581 T C 1.666566 4.6644e-05
6:2886067 C T 0.451193 2.3022e-05
6:2886795 T C 1.104110 8.6612e-06
6:2890190 G A 0.458002 2.4247e-05
6:2890283 G A 1.342873 -4.1687e-06
6:2891282 C G 0.108622 1.3768e-05
6:2894712 G A 0.058529 -1.8999e-05
6:2898596 G A 1.214968 1.6978e-05
6:2898624 C T 0.103444 -1.3495e-05
6:2899392 C A 0.088004 -2.1401e-05
6:2900940 A G 0.061476 -2.0707e-05
6:2908902 G T 0.210576 -2.2368e-05
6:2912277 A G 0.966364 1.9306e-05
6:2912822 T C 0.063978 -1.0199e-06
6:2917585 T C 0.049778 -6.1585e-05
6:2927705 C A 0.604928 3.1147e-05
6:2931354 A C 1.339111 1.1516e-05
6:2933139 G T 0.194318 -2.1370e-05
6:2935799 C T 0.051839 -9.4978e-06
6:2937490 G A 0.440900 2.2472e-05
6:2937734 T C 0.527073 2.3976e-05
6:2937836 A C 0.131430 -1.1800e-05
6:2940740 T C 0.441465 1.6842e-05
6:2940800 G A 1.333233 1.0487e-05
6:2941195 T C 0.088394 6.0654e-06
6:2944888 G A 0.026424 3.4369e-06
6:2945593 A G 0.059246 -2.4958e-05
6:2947783 G A 0.721586 1.0509e-06
6:2949387 A G 0.686583 1.4961e-05
6:2953252 C T 1.344304 6.1712e-06
6:2955802 C T 0.608956 1.7502e-05
6:2956700 T C 0.379466 -1.0285e-05
6:2957584 C T 0.040657 -2.7550e-05
6:2957783 C T 0.606677 2.0893e-05
6:2959513 T C 0.612056 -1.8602e-05
6:2959796 C T 0.163953 -9.1195e-06
6:2959974 C T 0.624646 -1.7737e-05
6:2966815 C T 1.639129 1.8459e-06
6:2969278 T C 0.213773 -1.3913e-05
6:2970689 C A 0.152998 -9.3950e-06
6:2973736 G A 0.846025 1.4812e-06
6:2977327 A G 0.109894 -2.4616e-05
6:2981851 T C 0.058801 4.0958e-06
6:2987060 G A 0.561064 8.7054e-06
6:2989894 G A 0.056559 -2.3357e-06
6:2992361 T C 1.557480 -6.1126e-08
6:2994779 T C 0.450053 7.2669e-06
6:2999248 T G 0.141758 8.8822e-06
6:2999328 G A 1.231275 -2.1496e-05
6:3010298 G A 0.073843 -2.1444e-05
6:3010337 G A 0.023523 2.1546e-05
6:3010390 T C 1.593369 7.7399e-06
6:3012778 A G 0.054871 3.9429e-06
6:3013488 T C 0.461209 5.1643e-06
6:3013605 C T 0.139090 -7.6082e-06
6:3014483 T C 0.801664 2.1957e-05
6:3015476 G A 0.074738 -1.6997e-05
6:3019654 C T 1.476114 1.2971e-05
6:3023467 G C 0.372744 -5.5890e-06
6:3023565 C T 0.082009 6.3354e-07
6:3023566 T C 0.131235 -9.3448e-06
6:3023718 A G 0.343019 -7.8980e-06
6:3024583 G T 1.632702 1.1421e-06
6:3027173 C T 0.043108 -3.4950e-07
6:3027682 T C 0.228438 -1.9652e-05
6:3029359 G A 0.021559 5.2323e-05
6:3032440 A G 1.649973 -2.2068e-06
6:3032663 T C 1.177784 -1.5199e-06
6:3038700 T C 0.319750 -6.0285e-07
6:3041467 T C 0.049288 -1.3948e-05
6:3043736 T C 0.113990 -4.2842e-07
6:3046884 G A 0.045364 -1.0065e-05
6:3049812 C T 0.295562 8.6260e-06
6:3050138 T G 0.185184 1.7632e-05
6:3057413 G A 1.688339 7.0028e-06
6:3067178 T C 0.055030 3.9326e-06
6:3071913 A C 0.411090 1.3468e-05
6:3072868 G T 0.080500 -2.9143e-05
6:3073058 G A 0.071074 -3.5197e-05
6:3074021 A G 0.607103 1.9041e-05
6:3074122 G C 0.061736 -1.1806e-05
6:3078266 A C 1.881596 -4.7414e-05
6:3081579 A G 1.027119 -5.7048e-05
6:3084349 A C 0.040527 -1.5215e-05
6:3085477 C A 0.029294 -1.5587e-06
6:3086489 T C 1.861225 -1.6022e-05
6:3088513 T C 0.050606 3.0736e-05
6:3088987 A G 0.071308 -6.6011e-06
6:3090895 A G 0.039778 -1.1997e-06
6:3090990 T C 0.047113 -2.4543e-07
6:3098930 T C 0.051609 -2.2558e-05
6:3105009 C T 0.049197 -2.2479e-06
6:3109741 T G 0.123913 2.0584e-05
6:3111166 T C 0.041160 -3.2409e-06
6:3112530 T C 1.894735 -9.3245e-06
6:3114457 T C 0.042744 -1.0270e-05
6:3133509 C A 1.938910 -2.4043e-06
6:3137045 G A 1.318860 -1.4536e-05
6:3144028 G A 1.389876 -1.6357e-05
6:3144063 G C 1.481408 -1.7767e-05
6:3149465 T C 0.048437 8.6228e-06
6:3150399 A G 0.046250 1.3849e-05
6:3150515 T C 1.475780 -1.7724e-05
6:3150783 T C 0.021195 -1.3789e-05
6:3152405 A G 0.093778 2.0499e-06
6:3155947 C G 0.029232 6.7283e-07
6:3155988 A G 0.075352 -7.2290e-06
6:3157399 G A 1.482950 -2.3635e-05
6:3161291 T C 0.050327 1.1536e-05
6:3162492 G A 1.415151 1.4143e-05
6:3164775 C T 1.745251 -2.6584e-05
6:3177869 A G 0.050031 3.2898e-05
6:3180666 C T 0.094236 9.8011e-06
6:3184896 C T 0.471287 -9.3957e-06
6:3189096 A G 0.392037 -1.8764e-05
6:3189756 C T 0.028502 8.0920e-06
6:3199441 C T 0.080561 4.5273e-06
6:3205325 A G 1.495031 -2.4704e-05
6:3205434 C T 1.492522 -3.2014e-05
6:3207258 A G 1.676521 -3.9016e-05
6:3211964 T C 0.056821 -3.9547e-05
6:3216710 A G 0.034523 -1.7106e-05
6:3219621 A C 0.078325 3.7803e-05
6:3223759 G A 0.099163 3.2162e-05
6:3224205 C T 0.032582 2.1637e-05
6:3227083 A C 0.055296 4.5411e-07
6:3236659 T C 0.096528 3.2147e-05
6:3243405 A G 0.028135 1.0374e-05
6:3245767 C T 0.029031 -1.3285e-05
6:3250324 G A 0.501947 -7.8014e-06
6:3253458 A G 0.082541 1.0713e-06
6:3254298 G T 0.050077 -3.0870e-06
6:3254830 G A 0.030167 1.8995e-06
6:3255340 C A 1.677394 -1.2192e-04
6:3258078 C T 1.668747 -9.8611e-05
6:3258148 C T 0.036814 5.0311e-05
6:3262190 T C 0.061671 2.1196e-05
6:3263642 T C 0.038629 3.1374e-05
6:3264502 C G 1.658403 -5.7422e-05
6:3264776 G C 1.521052 -3.0037e-05
6:3264915 A G 0.156932 1.9113e-05
6:3270064 C T 1.685392 -2.9358e-05
6:3271985 T C 0.035175 3.8683e-05
6:3274599 C T 1.894897 -3.9420e-05
6:3276108 A G 0.062482 -2.5819e-06
6:3277298 T C 1.726104 -2.3959e-05
6:3278659 T C 0.046727 -5.8247e-05
6:3282963 G A 0.233089 2.2788e-06
6:3283085 A G 0.070012 3.4772e-05
6:3285296 G A 0.048243 -1.1487e-06
6:3285470 T C 0.034445 2.9076e-06
6:3290583 T C 0.118833 2.0406e-05
6:3293039 A G 0.025291 1.5144e-05
6:3294002 C T 0.248014 2.4154e-05
6:3295297 G A 0.143689 1.1629e-05
6:3297090 T C 1.640048 -4.2188e-05
6:3297289 T C 0.045821 -3.4279e-05
6:3297851 A G 0.718778 -5.5032e-05
6:3307026 C G 0.102915 -1.8206e-05
6:3310279 G A 0.142661 -2.0505e-06
6:3310875 A T 0.090202 3.7518e-05
6:3311492 C A 0.091996 6.9716e-06
6:3315600 G A 0.705704 2.9361e-05
6:3319401 A G 0.131790 -2.4483e-05
6:3319763 G A 1.656751 -7.4125e-05
6:3320346 G A 0.764600 -4.5509e-05
6:3322606 G A 0.735533 -6.6195e-05
6:3328997 T C 0.222440 4.3727e-05
6:3330193 A G 0.071080 -1.2605e-05
6:3335283 A G 0.344356 2.3512e-05
6:3336618 G C 0.048512 -3.8634e-06
6:3340806 T C 0.071655 -8.3525e-06
6:3341899 T C 0.021731 -4.1696e-06
6:3348512 T G 0.050099 5.5324e-06
6:3350098 A G 0.040488 7.1012e-06
6:3351496 T C 0.021468 2.6801e-05
6:3354837 C T 0.024983 -1.2240e-05
6:3358935 T G 0.778498 -1.7054e-05
6:3359337 C T 1.866087 -1.7831e-05
6:3361349 G A 0.162346 3.9058e-05
6:3365124 C T 1.489824 1.2350e-05
6:3368375 C T 0.733440 1.3351e-05
6:3368956 T G 0.709787 -1.5280e-05
6:3374620 A G 1.011091 -1.5415e-05
6:3375616 A G 0.189728 9.3935e-06
6:3381301 T C 0.023016 1.4618e-05
6:3382273 T C 0.122426 -2.6236e-06
6:3393754 G A 1.712410 -1.6485e-05
6:3394051 A G 0.105668 -1.9910e-05
6:3395546 G A 0.641930 2.1070e-05
6:3397525 C T 0.098602 -9.4218e-06
6:3399778 G A 0.086965 3.4458e-08
6:3400853 T G 0.226663 -9.5075e-06
6:3402411 A G 1.585391 -1.8737e-05
6:3402520 C T 1.057344 -4.2136e-06
6:3402843 C T 0.795588 -7.8549e-06
6:3403084 A G 0.025610 -4.1370e-06
6:3405080 C T 0.048038 -2.0619e-05
6:3405558 A G 0.457726 -2.5338e-06
6:3406975 G A 0.073430 -1.0956e-05
6:3410247 C T 0.934535 -2.0923e-05
6:3410786 A G 0.026671 5.3130e-05
6:3411158 T G 1.583145 -1.2969e-06
6:3412392 C T 1.394040 -4.1773e-06
6:3413297 C T 1.017975 1.1856e-05
6:3414293 G C 0.032030 2.7057e-06
6:3415302 A G 0.807175 -8.2052e-06
6:3416606 A G 0.311577 -3.1874e-05
6:3419375 C A 1.918419 7.0373e-06
6:3419818 A G 0.034769 -1.8919e-05
6:3422802 G C 0.041543 9.1255e-06
6:3428725 A G 0.052115 4.2421e-05
6:3430439 C T 1.139661 -7.4451e-06
6:3433318 G T 0.729191 -6.1363e-06
6:3436936 G A 0.384760 1.6580e-06
6:3444912 T C 0.129242 1.0488e-05
6:3449071 C T 0.024396 2.0796e-05
6:3455046 T G 1.565851 2.9998e-07
6:3468224 C T 1.039602 -6.0606e-06
6:3469724 C T 0.131777 -1.1364e-05
6:3471259 A C 1.284529 -2.0911e-07
6:3474338 A G 0.108209 -2.9186e-05
6:3482679 G A 0.509682 3.6853e-06
6:3488224 A G 0.095937 2.2895e-05
6:3492127 C T 0.950404 2.5082e-05
6:3494775 C T 0.414274 1.6955e-05
6:3498194 C G 0.503288 3.7481e-05
6:3503685 G T 0.522571 2.6231e-06
6:3506531 A G 0.201053 -3.8052e-05
6:3508423 G C 0.031433 -1.3225e-05
6:3509740 G C 0.545438 5.2476e-05
6:3510083 T G 0.362942 4.4130e-05
6:3511380 C T 0.056250 1.4068e-05
6:3512621 A G 0.094577 -3.7631e-05
6:3513542 G A 0.035207 3.7813e-05
6:3514204 A G 0.050440 -1.3970e-05
6:3517628 A G 0.327069 3.5608e-05
6:3530323 T C 0.056990 2.7366e-05
6:3531629 T C 0.544581 -4.2818e-05
6:3535877 C T 0.283734 -5.3539e-05
6:3547303 G A 0.773305 -7.7475e-07
6:3550269 C T 0.286860 -5.3329e-05
6:3554466 T C 0.038070 5.0118e-08
6:3558339 T C 0.083528 -3.0114e-05
6:3559873 G A 0.197567 4.0598e-05
6:3560133 G A 0.490331 4.1836e-05
6:3560176 A G 0.125990 9.2893e-05
6:3564181 C G 0.036340 6.6997e-05
6:3569006 C T 1.172616 2.2297e-05
6:3569174 C G 0.876860 -1.6810e-05
6:3569421 T G 1.912398 9.3139e-07
6:3572371 G A 0.476825 5.2844e-05
6:3573197 T C 0.076400 -4.2028e-06
6:3573229 A G 0.059272 -1.7797e-05
6:3573808 A G 1.094652 -7.9504e-06
6:3574454 C T 0.644124 3.2518e-06
6:3574876 A G 0.547577 8.2047e-06
6:3577922 T C 0.103909 -1.2466e-05
6:3580235 T C 1.340721 4.2395e-06
6:3581438 C T 0.085128 -3.3333e-05
6:3584930 T C 0.064430 -2.2190e-05
6:3584947 G A 0.049470 -9.0945e-06
6:3585232 C T 0.036830 1.3549e-05
6:3586930 A T 0.097433 3.7673e-06
6:3589564 C A 0.088523 -3.1530e-05
6:3594177 C T 0.057451 1.4857e-05
6:3603809 C T 0.837488 4.6194e-05
6:3605699 A G 0.067409 5.7724e-06
6:3610381 T C 0.364662 -3.7742e-05
6:3615725 G A 0.043819 2.7458e-07
6:3619044 C T 0.259410 -3.1453e-05
6:3621377 T C 0.031231 2.1352e-05
6:3621539 T G 0.049905 4.0676e-07
6:3623236 G A 0.332272 -4.2668e-05
6:3627687 G A 0.740967 1.5170e-05
6:3631514 G A 0.034896 5.2869e-06
6:3633684 G A 0.026642 -8.7786e-06
6:3636411 C T 1.140203 -6.1070e-05
6:3644341 C T 0.243453 -2.5901e-05
6:3644429 C T 0.039823 -1.6886e-05
6:3645074 A G 0.085352 4.3507e-06
6:3662113 A G 0.165187 -1.5528e-05
6:3665225 A G 0.042851 -1.2428e-05
6:3667417 G A 0.296886 -4.1768e-05
6:3669390 C T 0.448054 -9.0062e-05
6:3682860 C T 0.238279 -2.2425e-05
6:3687276 T C 0.438670 6.7777e-05
6:3700541 T C 0.305604 -2.4636e-05
6:3701644 T G 0.889483 -3.1812e-05
6:3704915 A G 0.468941 -3.4268e-05
6:3705355 A G 0.408377 1.6101e-05
6:3705667 T C 0.047714 -2.5354e-05
6:3706040 T C 0.065033 -1.1959e-05
6:3710587 C T 0.471151 -5.3076e-05
6:3714333 T C 1.353039 -3.9886e-05
6:3715327 T C 1.117609 -1.2390e-05
6:3716440 T C 0.235303 -2.6259e-05
6:3717203 G A 0.104912 1.9703e-05
6:3719590 A G 1.206749 -1.0732e-05
6:3723332 A C 0.241954 -3.1492e-05
6:3724961 T C 0.103344 -9.4514e-06
6:3727811 G C 1.315410 -2.0124e-05
6:3729051 G A 1.554867 -5.2739e-05
6:3734805 G A 0.073956 -4.7941e-05
6:3739128 G A 0.024668 -3.5203e-05
6:3739356 T G 0.025227 4.3866e-05
6:3742987 T C 0.035805 2.4340e-05
6:3744847 T C 0.211638 -7.4258e-06
6:3745472 A G 1.129930 5.3262e-05
6:3747705 G T 0.044137 2.4859e-05
6:3748234 C T 0.078111 8.9709e-06
6:3748511 G C 1.948054 2.7567e-05
6:3755846 G C 1.579558 1.8006e-05
6:3756212 A G 0.032195 -6.7677e-06
6:3758185 A C 0.068698 2.1426e-05
6:3760255 T C 0.547717 -8.1947e-06
6:3762344 T C 0.048097 4.0169e-05
6:3768775 C T 0.106625 -2.2446e-06
6:3773119 G A 0.596677 1.8487e-06
6:3773255 T C 0.046269 -4.7997e-05
6:3773654 A C 0.379528 -5.8383e-06
6:3777796 G A 0.048399 1.4358e-05
6:3777977 G T 0.081847 8.1795e-05
6:3783468 G A 0.787645 1.7880e-05
6:3786515 G A 0.060161 6.4733e-06
6:3788171 G A 0.112114 -2.3445e-05
6:3789181 T C 0.435668 6.5284e-05
6:3797630 A G 0.604902 -7.5837e-06
6:3799956 T C 0.193604 -5.9524e-06
6:3805055 G A 1.538726 -2.0682e-05
6:3812634 T C 0.507809 -1.3285e-05
6:3812644 A C 0.198021 1.2121e-05
6:3818641 G A 0.811888 -5.2556e-06
6:3824924 T C 0.440179 -8.5120e-06
6:3830849 A G 0.675142 7.7710e-06
6:3832033 C G 0.075547 -1.9409e-06
6:3839513 T C 0.349014 1.2136e-05
6:3842609 A G 0.042563 -3.0182e-06
6:3843839 C G 0.042303 1.8392e-05
6:3843985 A G 0.964913 -7.7507e-06
6:3846444 C T 0.543897 5.8555e-05
6:3849305 C T 1.378194 -4.0489e-05
6:3851568 C T 0.032731 -8.0888e-06
6:3854039 C A 0.906390 1.5707e-06
6:3856354 C T 1.959667 4.2608e-06
6:3857153 C A 0.074011 -7.9380e-08
6:3857572 A G 1.387227 -1.2092e-05
6:3858623 C G 1.299158 9.3918e-06
6:3859056 A G 0.892375 5.5214e-06
6:3864693 C T 0.123601 -3.9818e-05
6:3866131 A G 0.347008 -3.0916e-05
6:3868043 A C 1.708963 -7.9677e-06
6:3868952 A G 1.353730 1.3884e-05
6:3872962 T C 0.051823 1.9153e-05
6:3877721 C T 0.106924 2.6512e-05
6:3878484 C T 0.704743 -1.6630e-05
6:3878610 T C 0.596966 -3.1790e-05
6:3879461 G C 0.590156 -1.9873e-07
6:3883046 G A 0.049009 6.2689e-05
6:3883146 T C 0.383920 3.3019e-06
6:3885376 C T 0.537041 -3.6918e-05
6:3886591 C G 0.066101 1.9184e-06
6:3887022 G C 0.544468 -5.1183e-05
6:3887179 G T 0.045286 -7.1828e-06
6:3887339 A C 0.061132 3.1582e-05
6:3887765 G A 0.085119 6.5237e-05
6:3890204 C T 0.340860 -1.2127e-05
6:3890626 T C 0.491798 -3.0057e-05
6:3898035 G A 0.423593 -9.5761e-06
6:3899880 A G 0.331905 -2.0913e-05
6:3902597 G T 0.820808 -1.0174e-05
6:3903538 T C 0.047516 -4.4839e-05
6:3905683 C G 0.596888 2.0371e-05
6:3905809 C G 0.426709 -5.4764e-06
6:3906914 G C 1.120842 -2.5634e-05
6:3910784 G A 0.104613 3.5899e-05
6:3911274 A G 0.294406 -8.7296e-06
6:3912759 C A 0.057367 -1.6220e-06
6:3913630 C T 1.030222 -7.5203e-06
6:3919109 A C 0.072930 -2.5967e-05
6:3921059 T G 0.568088 -2.5835e-05
6:3928533 A G 1.334310 -1.7226e-05
6:3933535 A G 1.035746 1.5412e-05
6:3943690 C T 0.062505 6.5583e-05
6:3947218 A G 1.445431 -1.0208e-06
6:3949455 G A 0.967688 2.9343e-05
6:3951440 T C 0.154167 -2.0358e-05
6:3956160 G A 0.398964 -6.0241e-05
6:3958054 A G 0.045980 -1.5564e-07
6:3958190 G T 0.704789 4.3508e-05
6:3958481 G A 0.826972 2.1706e-05
6:3958597 A G 0.040660 3.7210e-05
6:3958637 C A 0.452841 2.1707e-05
6:3958780 T C 0.082421 2.0307e-05
6:3963630 T A 0.160078 -1.4638e-05
6:3967586 A C 0.337082 7.7225e-05
6:3976133 A G 1.047970 -5.4173e-06
6:3976719 A G 0.102558 -6.9242e-05
6:3978221 A G 0.080094 3.7624e-07
6:3978257 C A 1.143998 8.9185e-06
6:3978888 A G 0.105986 -2.5568e-05
6:3979751 C T 1.036009 -7.2831e-06
6:3980966 C T 0.827182 -4.8793e-05
6:3984667 C A 0.361809 6.0961e-05
6:3985834 C T 0.039904 1.0932e-07
6:3988246 A G 0.049483 -2.7904e-06
6:3988620 G T 1.131612 -2.2246e-05
6:3990143 C A 0.022883 2.2952e-05
6:3991198 G A 0.077182 -5.7959e-05
6:4009352 G A 1.792387 -2.1680e-05
6:4012385 C T 0.894874 -3.6902e-05
6:4018332 C T 0.212537 -3.0408e-05
6:4021396 C T 0.033416 -4.9665e-06
6:4022099 T C 0.088695 -2.7271e-05
6:4023873 A G 0.027252 -1.1503e-05
6:4025836 C A 0.240194 8.7702e-06
6:4031998 G A 1.338316 -2.2434e-05
6:4039475 A G 1.509001 -7.0129e-07
6:4042397 A G 0.091721 -9.7928e-06
6:4044109 A G 0.049142 -1.0917e-05
6:4044942 G A 0.106522 2.1381e-05
6:4057428 T C 0.028602 3.2847e-05
6:4066120 A G 1.838322 -8.7580e-06
6:4066807 G A 0.165988 5.3696e-05
6:4067046 T C 0.287304 2.6498e-05
6:4069166 T C 1.454302 -6.1489e-06
6:4069685 T C 0.375607 -4.1619e-07
6:4070028 T C 0.030855 1.0758e-06
6:4078240 G A 0.056231 6.7196e-06
6:4080154 G A 0.376354 1.1028e-06
6:4087934 C G 0.374760 -1.9968e-07
6:4093722 C A 0.188716 2.6909e-05
6:4096678 C A 0.707321 1.5937e-05
6:4103597 A G 0.096193 8.0532e-05
6:4103751 T C 0.177793 -6.1420e-06
6:4104567 A G 0.296496 3.4928e-05
6:4122249 A C 0.652281 1.6222e-05
6:4123046 A G 0.113594 3.8921e-05
6:4126017 T C 0.029547 3.1821e-06
6:4129919 T C 0.041222 -1.4476e-05
6:4133855 T C 0.537837 -6.9091e-06
6:4134768 G A 0.333778 3.5207e-05
6:4135262 C T 0.548337 -1.9497e-05
6:4135342 T C 0.146536 8.0899e-05
6:4145534 C A 0.697181 8.1729e-06
6:4146704 C T 0.141992 7.2471e-05
6:4153297 G A 0.183129 1.5269e-05
6:4155451 A G 0.038112 -2.9200e-05
6:4155675 T C 0.375162 -2.1405e-05
6:4156166 T C 0.191637 -2.7006e-05
6:4157676 T G 0.094733 2.6362e-06
6:4158024 G T 0.887354 3.8723e-05
6:4158369 G A 1.054001 -2.6887e-05
6:4177055 A G 0.054666 -1.9869e-06
6:4179398 C T 0.114380 2.8576e-05
6:4184644 G A 0.023513 -2.5379e-05
6:4190717 C T 0.259669 -2.1160e-06
6:4192375 A G 0.080652 -4.6632e-06
6:4196360 A G 0.029148 3.5761e-05
6:4210858 T C 0.779034 1.3750e-06
6:4211080 T A 0.059337 -9.9688e-07
6:4221686 T G 0.276875 -3.3450e-05
6:4245958 G A 0.223939 -8.5912e-06
6:4250656 T C 0.220463 7.1551e-06
6:4256954 A G 0.215559 2.5576e-05
6:4265380 T G 0.071272 7.3141e-06
6:4265475 A G 0.206334 1.2920e-05
6:4281654 A C 0.082908 -1.8444e-05
6:4285223 G A 0.436950 1.4395e-05
6:4295843 G A 0.079425 -2.9956e-06
6:4297924 T C 0.053202 -2.6700e-05
6:4302387 C T 0.452608 1.9995e-05
6:4306353 T C 0.033526 3.5385e-05
6:4306519 T C 0.177131 1.3816e-05
6:4307395 T C 0.041144 2.4306e-05
6:4313851 T C 0.040599 -3.2619e-05
6:4314880 A G 1.586147 7.7838e-05
6:4317398 A G 0.844687 -1.9985e-05
6:4319573 C T 0.390447 -4.1337e-06
6:4321199 T C 0.038476 2.1636e-05
6:4340784 G A 1.038570 1.7537e-05
6:4341135 A C 0.228876 1.1322e-05
6:4343753 G A 0.215325 -4.9530e-06
6:4348484 C A 0.103681 -3.3685e-05
6:4348856 A G 0.110637 3.0559e-05
6:4349893 C T 0.422470 -3.2382e-05
6:4350416 A G 0.054442 9.1626e-06
6:4363846 A G 0.029365 -1.5109e-05
6:4375064 C T 0.180280 -1.9368e-07
6:4382809 T G 0.737598 4.7875e-05
6:4383269 T C 0.055299 4.0950e-06
6:4391475 A G 0.039015 3.0513e-05
6:4391550 G A 0.766641 -3.0678e-06
6:4391872 G A 0.228584 3.7090e-07
6:4395504 G A 1.204117 -1.1232e-06
6:4396867 T C 0.946856 6.1019e-05
6:4397059 C T 1.234534 2.1564e-05
6:4399612 G T 0.949277 7.2297e-05
6:4400945 T A 0.038473 1.0288e-05
6:4403017 C G 0.052709 4.1686e-05
6:4415015 G A 0.948580 4.7274e-05
6:4421055 A G 0.035688 -2.2014e-05
6:4421814 G A 0.096349 -2.0580e-05
6:4426839 A C 0.644180 -2.6911e-05
6:4436319 T C 0.041891 -1.9710e-05
6:4442688 C T 0.042365 -6.6377e-06
6:4447242 G A 0.314290 -4.5275e-05
6:4448759 C T 0.041553 -6.3236e-06
6:4451501 C T 0.058389 8.7286e-06
6:4452666 T C 0.399691 -3.3915e-05
6:4462298 G A 0.037025 -3.6776e-05
6:4464320 T C 1.047285 -1.4749e-04
6:4465796 T C 0.038629 1.3745e-05
6:4472934 G A 0.479866 -5.6243e-05
6:4476153 A G 0.326527 -2.2059e-05
6:4481152 T C 0.546266 -1.2145e-05
6:4483666 C A 0.052995 -1.6404e-05
6:4487335 T C 0.215503 -1.1218e-05
6:4488516 A G 0.139648 2.0707e-05
6:4492079 G A 0.435574 2.4251e-06
6:4495054 T C 0.886468 2.7239e-05
6:4498025 T C 0.065637 -2.4100e-05
6:4499375 A G 0.050979 -8.1380e-06
6:4499772 T C 1.422506 6.3548e-05
6:4500039 A G 0.390914 -7.0799e-08
6:4503368 G A 0.048798 1.2033e-06
6:4508960 G A 0.301492 6.0004e-05
6:4509263 G A 0.554348 -5.8948e-05
6:4514161 C T 0.497786 -3.6504e-05
6:4515551 G A 0.882258 1.1473e-04
6:4516133 A G 0.238422 5.5975e-06
6:4523207 C T 0.034068 2.0759e-05
6:4544439 T C 0.841626 4.9140e-06
6:4545613 G A 0.030397 -1.9126e-06
6:4546421 G T 0.137516 -3.1673e-06
6:4547573 A G 0.631323 9.5094e-06
6:4547690 C A 0.237202 5.5829e-06
6:4548600 C T 0.062862 -3.6690e-06
6:4550766 C T 0.053822 -8.0272e-06
6:4559210 C T 0.293673 1.5479e-05
6:4565932 G A 1.493375 3.0332e-05
6:4575125 G A 0.430578 2.3126e-05
6:4579698 T C 0.257709 9.4618e-06
6:4584215 G T 0.233144 7.0235e-06
6:4588909 G C 0.078306 -1.8358e-05
6:4593822 T C 0.284756 2.0746e-05
6:4599166 C T 0.598235 9.0271e-06
6:4600668 T G 1.865129 2.7335e-05
6:4602587 T C 0.062008 4.7876e-05
6:4605824 A C 0.060246 8.5726e-06
6:4607508 A G 0.046996 2.4563e-05
6:4608253 T C 0.592912 1.3952e-05
6:4612351 T C 0.405647 -2.5474e-05
6:4616390 G T 0.689313 1.0434e-05
6:4617141 G A 0.136513 -2.2026e-05
6:4617817 C T 0.577517 -1.6316e-05
6:4617864 G A 0.423882 -9.4437e-06
6:4620188 C T 0.131044 -2.2952e-05
6:4621578 T C 0.076686 -4.1508e-05
6:4627754 A G 0.067653 -3.4013e-05
6:4632955 G A 0.165264 6.2196e-05
6:4635435 G A 0.037580 3.4793e-06
6:4638024 G A 0.243353 1.9344e-05
6:4641348 C T 0.075345 -4.1655e-05
6:4644601 A G 0.146322 -8.0039e-05
6:4647600 A G 0.152323 6.8713e-06
6:4649539 T C 0.106570 7.8433e-05
6:4651958 T C 0.219765 2.5695e-05
6:4653046 G A 0.718068 -7.6507e-06
6:4656055 C T 0.715477 -3.6678e-06
6:4659107 C T 0.048528 9.2603e-06
6:4660847 C T 1.886218 1.1180e-05
6:4662666 G A 0.345343 -1.5996e-05
6:4662823 A G 0.025600 2.4580e-05
6:4663022 C G 0.537308 -1.0892e-05
6:4666878 C T 1.274925 -1.4767e-05
6:4674712 G A 0.390752 1.5516e-05
6:4674858 T C 0.956340 1.0371e-06
6:4675797 G A 0.115402 -2.3620e-05
6:4680228 A G 0.051294 3.4443e-06
6:4688861 C A 0.293916 -1.6941e-05
6:4694899 T C 1.242629 -5.1758e-06
6:4694959 A G 0.047301 2.0290e-05
6:4699974 C T 0.618301 2.7177e-05
6:4700757 C A 0.689595 -1.9018e-06
6:4702632 G T 0.286162 -9.4130e-06
6:4703136 G A 1.877642 2.6349e-06
6:4705883 C T 0.075079 -1.1417e-05
6:4706225 A G 0.147815 -3.3796e-05
6:4710981 C T 0.046925 9.5981e-06
6:4715297 C T 0.697379 -1.1092e-06
6:4716150 T C 0.425521 4.6491e-06
6:4724106 C G 0.042754 -7.2656e-06
6:4724709 T C 0.156536 2.1341e-05
6:4727628 G A 0.188716 -4.5591e-07
6:4730429 C T 0.141362 -1.2572e-05
6:4733020 G A 0.032049 -6.3654e-07
6:4733170 G A 0.184736 5.2998e-07
6:4735071 G C 0.518076 2.0033e-06
6:4736022 G T 0.136747 -1.2589e-05
6:4738722 G A 0.053861 -1.2762e-05
6:4740282 T C 0.453835 3.5648e-06
6:4745869 A G 0.036275 1.0070e-05
6:4748071 G C 0.122952 1.1081e-05
6:4749042 G A 0.095502 -2.4781e-05
6:4762000 A C 0.173152 7.7285e-06
6:4767972 A G 0.182630 1.4455e-05
6:4768691 C T 0.380213 2.5058e-05
6:4772530 C T 0.225234 -4.9922e-06
6:4773241 A G 0.032929 3.5826e-07
6:4778878 C T 0.059029 2.5072e-05
6:4782192 G A 0.132400 -1.6329e-05
6:4784729 A G 0.105583 -2.8261e-05
6:4787500 G A 0.149386 -4.5626e-06
6:4800291 A G 0.068347 4.0992e-05
6:4803641 C T 1.889207 -2.8165e-05
6:4804374 A G 0.036886 1.9089e-06
6:4806957 A G 0.239350 1.7658e-05
6:4836726 G C 0.052112 -1.1083e-05
6:4843271 T C 0.043640 -2.0309e-05
6:4846023 A G 0.137763 -3.3016e-06
6:4846166 C T 0.029703 3.6579e-05
6:4848935 G A 0.024308 -4.8097e-06
6:4853391 G A 1.947190 -7.2333e-06
6:4862687 A G 0.166287 -1.9348e-06
6:4864059 T C 0.022594 6.1251e-06
6:4864183 T C 0.305666 -1.2755e-05
6:4874386 A G 0.044429 8.7621e-06
6:4874759 G C 0.109216 -1.8807e-05
6:4889923 C T 0.672045 -2.5030e-05
6:4892081 T C 0.070976 3.0951e-05
6:4904563 C T 0.056003 -3.8605e-05
6:4913994 G A 0.138402 5.6016e-06
6:4914069 C A 0.072622 -1.4185e-05
6:4914190 T G 1.711904 -9.8074e-06
6:4915028 A G 1.057149 1.2526e-05
6:4919832 T C 0.161915 -1.8195e-05
6:4923411 A G 0.114464 3.2742e-05
6:4923912 C T 0.063384 1.0081e-05
6:4925960 G A 0.039323 -2.9692e-06
6:4926533 A G 0.053679 -3.2218e-05
6:4927004 G A 0.345554 -1.7827e-05
6:4927620 G T 0.069613 -3.7138e-05
6:4929389 C T 0.429368 5.5841e-06
6:4932118 C T 0.114643 -3.9214e-06
6:4932188 G A 0.083895 1.5385e-05
6:4934679 A G 1.470622 -1.5522e-05
6:4935373 T G 0.153579 -3.4403e-05
6:4940729 A G 0.057029 8.8002e-06
6:4941241 A G 0.263464 1.2607e-04
6:4947492 G C 0.141570 3.3206e-05
6:4947550 G A 1.294763 -3.4727e-05
6:4950866 T C 0.075225 1.3090e-05
6:4952163 T C 0.042079 -9.3808e-06
6:4952972 C T 1.591471 -4.0820e-05
6:4961165 G A 1.115220 5.7215e-07
6:4961947 C A 1.711024 4.7950e-06
6:4968047 G A 1.343204 3.7888e-06
6:4971494 A G 0.034698 1.8447e-05
6:4979069 G C 0.324677 -1.2987e-05
6:4982379 T C 0.228941 -2.5699e-05
6:4991725 G A 0.460135 -1.9036e-05
6:4995116 C A 0.076053 5.9542e-05
6:4995132 G T 0.388684 -2.6506e-05
6:4995464 T C 0.053822 -1.6994e-05
6:4996543 T C 0.060749 1.2135e-05
6:5001274 C T 0.107839 1.5756e-05
6:5013341 A G 1.731171 -8.0259e-07
6:5016137 C T 0.061015 7.0678e-06
6:5024363 A G 1.658153 -7.0250e-06
6:5032999 G A 0.088407 5.3080e-06
6:5039861 A G 0.448722 1.5631e-05
6:5047450 G C 0.033260 -2.8751e-05
6:5049539 C T 0.173476 2.1423e-05
6:5057399 G A 0.335677 -9.4224e-05
6:5058528 C A 0.056438 -1.9902e-05
6:5058584 A G 0.022399 4.6939e-06
6:5063174 C G 0.062466 9.3998e-06
6:5063445 G A 0.260163 2.7909e-05
6:5067324 A C 1.298668 -1.1956e-05
6:5067641 T C 0.032922 -2.0255e-05
6:5069201 A G 0.049638 -6.7736e-06
6:5070299 T C 0.522938 1.6304e-05
6:5075864 C T 1.801524 -2.8722e-05
6:5080264 T C 1.540488 -6.0353e-06
6:5082246 A C 1.646474 -5.0904e-06
6:5083260 T C 0.046068 -1.5151e-04
6:5086721 A G 0.026450 1.6662e-05
6:5092238 G A 0.406277 1.4160e-05
6:5101064 C T 1.383261 8.0701e-05
6:5104160 G A 1.856294 -2.5330e-06
6:5104459 G A 0.021101 1.5322e-05
6:5106289 G A 0.204117 -4.9242e-05
6:5108391 A G 1.420000 8.2978e-06
6:5111056 C T 0.203354 6.9485e-06
6:5111352 A G 0.380498 1.1019e-05
6:5115596 A C 1.036308 4.1545e-05
6:5116366 T C 1.001435 5.4970e-05
6:5119705 C T 0.074570 9.6427e-06
6:5122729 T C 0.161752 -1.2754e-05
6:5128348 A C 0.050580 9.2053e-05
6:5130064 T C 0.610280 -3.3198e-05
6:5135795 A G 0.187976 -6.9597e-05
6:5148163 C T 0.196155 4.6305e-06
6:5148281 T C 1.856976 7.0966e-06
6:5151908 C T 0.126214 -4.8680e-05
6:5152591 T C 0.090260 -4.6334e-06
6:5155115 T C 0.116431 1.0464e-07
6:5157255 A G 0.041167 -2.2580e-05
6:5157471 T C 0.597823 -1.2048e-06
6:5160059 G T 0.100049 1.4657e-04
6:5174487 A C 0.493401 -2.6784e-05
6:5177307 G A 0.096774 -2.8768e-05
6:5177763 G T 0.167907 1.1061e-05
6:5183814 T C 0.495521 -2.6086e-05
6:5187437 C T 0.049703 8.5894e-05
6:5195534 C T 0.061012 -6.9649e-06
6:5203952 T C 0.831065 3.9383e-05
6:5208192 G A 0.055500 1.2779e-05
6:5214141 C T 0.083924 -4.9113e-07
6:5216100 G A 0.096408 -7.2533e-07
6:5230756 T C 0.046620 -1.3892e-05
6:5245090 A G 0.034935 -6.8151e-06
6:5246932 T C 0.324641 -7.8308e-06
6:5248118 C T 0.041228 3.1614e-05
6:5255154 T C 0.357180 8.3629e-06
6:5260694 T C 0.184321 1.2420e-05
6:5260936 C A 0.496173 -6.4279e-07
6:5263180 G A 0.030374 4.7969e-07
6:5272223 T C 0.074430 1.4903e-05
6:5282415 G A 0.396078 -3.0350e-05
6:5282758 T C 0.068740 2.4378e-05
6:5284235 G T 0.084661 -2.4186e-05
6:5284852 G A 0.055286 -2.0455e-06
6:5294886 G A 0.980593 -5.6811e-07
6:5306104 C G 0.070804 3.2274e-06
6:5306399 C G 1.481411 3.3395e-06
6:5315443 A C 1.943610 -1.4733e-05
6:5316399 T G 0.179066 -1.1042e-05
6:5317228 A G 0.050768 -1.4518e-05
6:5332534 A G 0.094158 -5.9768e-07
6:5333836 T C 1.208366 2.1970e-05
6:5336213 A G 0.098193 3.2754e-06
6:5348409 G A 0.032978 2.3691e-05
6:5348909 T C 0.169335 -1.7166e-05
6:5351288 A G 0.593811 4.9727e-05
6:5356400 A G 0.394816 -2.0269e-05
6:5374352 A G 0.065368 -2.4837e-05
6:5377315 T C 0.423168 8.0071e-06
6:5379185 G T 0.102071 -1.5706e-05
6:5383056 G A 0.831211 -4.4727e-06
6:5385985 A G 0.384767 1.6946e-05
6:5386517 A G 0.054033 1.2517e-05
6:5390604 C G 0.576387 2.0975e-06
6:5391537 T C 0.027817 1.7126e-05
6:5394016 A G 0.083677 -4.7103e-06
6:5397055 T C 0.037496 2.4075e-05
6:5400266 C T 0.053111 -1.3886e-05
6:5413959 T G 0.547353 -7.7487e-07
6:5414002 A G 0.086735 -1.8679e-05
6:5416874 A G 0.129009 1.6539e-05
6:5429738 A G 0.062609 -2.0696e-05
6:5431340 G A 0.359702 4.1781e-06
6:5431809 A C 0.052024 -1.3752e-05
6:5436127 T C 0.120884 -1.8733e-05
6:5436520 T C 0.904417 3.9115e-06
6:5437294 T C 0.086193 -2.2038e-05
6:5442974 G T 0.120307 -1.1779e-05
6:5445347 A C 1.651846 2.2005e-05
6:5445494 G T 0.073112 3.1830e-07
6:5446023 G C 0.096992 2.7172e-05
6:5450120 T C 0.096891 -1.3681e-05
6:5453696 A C 1.431218 1.3593e-05
6:5454152 T G 0.026398 -1.5758e-05
6:5457827 A G 0.814004 2.0510e-05
6:5459029 T C 0.061823 3.2176e-05
6:5460262 T G 0.070694 -1.2936e-07
6:5460662 G A 0.075511 2.4462e-05
6:5465669 C T 1.652710 4.9832e-05
6:5467761 A G 0.516502 -2.8364e-05
6:5469928 T C 0.020484 2.9334e-06
6:5473162 T C 0.117635 1.0117e-05
6:5479877 G A 0.106879 4.8044e-05
6:5481452 T G 0.190017 -9.0722e-06
6:5481833 A G 0.076001 -2.3093e-05
6:5482333 A G 1.259085 1.4314e-05
6:5482428 A G 0.040443 3.4805e-05
6:5482503 C T 0.933035 5.5169e-06
6:5483064 G A 0.107797 2.0440e-06
6:5484829 G A 0.502350 2.9575e-05
6:5488004 G A 0.371306 9.6003e-07
6:5489228 G C 0.333739 3.5958e-06
6:5490920 A G 0.451868 1.0544e-04
6:5492312 G C 0.079487 -1.0668e-05
6:5493151 T C 0.207311 -2.1308e-07
6:5493731 T C 0.069412 7.6524e-06
6:5495738 G A 0.037194 -6.2126e-06
6:5496116 T C 0.079386 1.2341e-05
6:5496482 T C 0.142699 -1.1688e-05
6:5496553 T C 1.609910 8.1717e-07
6:5501264 A T 0.280323 -4.2112e-06
6:5507182 G A 1.237020 2.7683e-06
6:5511420 G A 0.260822 -1.2986e-05
6:5520850 T C 0.243885 1.3864e-05
6:5521722 A G 0.097268 -3.0418e-05
6:5523437 C T 0.029618 1.6813e-05
6:5526321 T G 0.034854 -2.3592e-06
6:5531648 T C 0.041790 3.6269e-05
6:5532008 T C 0.670334 7.5409e-06
6:5532396 A G 0.253307 -4.3694e-06
6:5539805 G T 0.079604 -5.4066e-06
6:5540089 A G 0.970437 1.9373e-05
6:5541104 A G 1.328637 -1.1042e-05
6:5545046 G T 1.302446 4.9003e-05
6:5545654 T C 1.817783 5.8317e-05
6:5552879 A G 1.523188 -1.1865e-05
6:5557350 T C 0.048213 5.1114e-05
6:5557774 T G 0.101283 -6.5042e-05
6:5558018 C G 0.044007 -4.2896e-05
6:5558173 T C 1.223985 1.8136e-05
6:5560766 A G 0.142346 2.2602e-05
6:5561678 G A 0.100948 -5.1008e-07
6:5562276 A G 0.349751 -1.6469e-05
6:5571672 A G 0.109556 -8.6624e-06
6:5572010 C A 0.095440 -1.5547e-05
6:5575967 C T 1.235874 -1.6753e-05
6:5577148 G A 0.087903 -6.8626e-06
6:5581224 G A 0.329309 1.8035e-05
6:5592872 C T 0.084486 -2.4002e-05
6:5594080 G A 1.611689 1.2864e-06
6:5594224 G C 0.304475 4.1139e-06
6:5594897 G C 0.082726 5.0510e-05
6:5596783 A G 1.585768 1.0597e-05
6:5596838 G A 0.039898 3.9701e-05
6:5602451 C T 0.087933 -7.2054e-06
6:5604113 A G 0.443273 3.9970e-05
6:5606776 C A 0.091656 7.0698e-05
6:5608482 C T 0.061440 -7.6996e-06
6:5608698 G A 1.877022 -3.3017e-05
6:5611220 C G 0.087670 -8.6507e-08
6:5611577 A G 1.543374 1.1315e-06
6:5616042 T C 0.034678 4.9191e-06
6:5618987 A G 0.364172 6.9848e-06
6:5622514 A G 0.915602 5.0935e-05
6:5623410 C A 1.063774 6.2554e-05
6:5624556 G T 0.482025 1.3380e-05
6:5626832 G T 0.023127 -1.9961e-05
6:5636236 G A 0.049979 1.4180e-05
6:5641264 G A 0.047886 -3.5233e-05
6:5642155 A G 0.399675 5.9623e-05
6:5642938 A G 0.030027 -4.6514e-05
6:5644378 T C 0.025116 -7.6681e-06
6:5645472 C T 0.077858 -4.1345e-05
6:5646255 A G 0.077316 8.8795e-06
6:5646316 C A 1.472972 -8.0455e-06
6:5650642 A G 0.024094 1.1266e-05
6:5651184 C T 1.212358 -5.7407e-06
6:5651243 C T 0.856531 -2.4179e-06
6:5653308 T G 0.025493 1.5312e-05
6:5653711 T C 0.644741 -7.9769e-06
6:5660099 T C 1.417433 -2.0757e-05
6:5664464 T C 0.934256 -3.4257e-05
6:5665088 C T 1.848959 6.0856e-06
6:5665387 C T 0.900616 1.8973e-05
6:5666064 T G 0.940757 -8.2736e-06
6:5670250 A T 0.040430 7.2908e-06
6:5673040 G A 0.028034 -2.4741e-05
6:5678956 T C 0.157630 1.5937e-05
6:5679414 G A 0.063044 -7.8104e-05
6:5680006 A G 0.849679 1.9325e-05
6:5684517 A C 0.126448 2.5228e-06
6:5684890 G C 0.997403 2.6809e-06
6:5694713 C T 0.188394 6.1137e-05
6:5696156 A G 1.900240 -6.1217e-06
6:5699290 G A 0.020023 7.9568e-07
6:5705326 A G 0.707993 4.2666e-05
6:5707786 A G 0.691890 4.9213e-05
6:5709827 A G 1.155293 -8.5868e-05
6:5711652 G A 0.114292 -2.1125e-06
6:5712915 T C 0.960401 -3.5537e-06
6:5713563 A G 0.127110 -1.5142e-05
6:5715331 G A 0.077835 9.2008e-06
6:5718682 C G 1.182006 -3.0529e-05
6:5720251 T C 0.155939 1.7102e-05
6:5720826 C T 1.913729 -2.4027e-05
6:5722730 G C 0.065621 -2.8139e-06
6:5723414 A G 0.387600 -3.0143e-05
6:5726808 G A 1.884491 -2.2982e-05
6:5728655 T C 0.025571 -8.8823e-06
6:5729030 C T 0.394339 -5.6625e-05
6:5730123 G A 0.124296 -1.9067e-05
6:5735207 A C 1.151940 1.5522e-05
6:5739822 T C 1.087047 4.1930e-06
6:5739834 G A 0.054634 2.4518e-06
6:5741099 A G 0.041125 -3.5652e-06
6:5744992 A G 0.238812 4.2706e-06
6:5747198 G A 0.243570 3.3502e-06
6:5749228 G A 0.083109 -5.4300e-06
6:5750865 A G 0.060652 2.1114e-05
6:5754685 T C 0.048652 -1.1857e-04
6:5754940 A G 0.065147 -5.5451e-06
6:5763760 A G 0.051304 1.3084e-05
6:5769514 C T 0.064326 -4.4553e-06
6:5769707 A G 0.159367 3.9091e-05
6:5772948 A G 0.024782 -3.1661e-06
6:5777131 G A 0.259439 -2.1331e-05
6:5783185 T G 0.191663 -1.0676e-05
6:5785644 A G 0.117509 -5.4075e-06
6:5787678 A G 0.255644 -8.1751e-06
6:5788383 G C 0.025288 4.2375e-06
6:5795292 G A 0.333836 -2.0202e-06
6:5799968 G A 0.325641 7.6106e-06
6:5808852 C T 0.371585 5.9558e-06
6:5818239 C A 0.036266 -1.0853e-05
6:5822192 T C 0.652635 -4.1070e-05
6:5827500 T C 0.269598 1.8289e-05
6:5833429 T C 0.886779 -1.5773e-05
6:5842924 G T 1.144329 -5.5642e-05
6:5849176 A G 0.046269 -3.2936e-05
6:5852150 C T 0.586654 -1.4064e-04
6:5858057 A C 0.535558 1.0436e-05
6:5863644 G A 0.042894 -1.4866e-05
6:5866309 T C 0.075686 9.2165e-05
6:5866769 T C 0.057915 -3.5134e-05
6:5872294 T C 0.026402 1.7106e-05
6:5874036 T C 0.589481 -8.0680e-06
6:5879417 G A 0.125364 1.7232e-05
6:5883549 G A 0.251678 -4.5801e-08
6:5884806 T A 0.313677 6.7067e-06
6:5892965 A G 0.023389 3.3313e-05
6:5894608 T C 0.283374 7.9766e-06
6:5894968 G C 0.022360 2.0605e-05
6:5895806 C T 0.085508 1.7226e-05
6:5896220 A G 0.767352 2.3207e-05
6:5901136 G A 0.139941 6.0151e-05
6:5902885 C G 0.024892 -1.2023e-05
6:5908215 A G 0.661288 4.9350e-05
6:5908345 T C 0.450511 1.9716e-05
6:5910788 G A 0.072577 -1.9291e-05
6:5923692 C G 0.765337 -3.0066e-05
6:5924301 G A 0.391930 2.1140e-05
6:5924758 A G 0.026350 -2.1736e-05
6:5925909 C T 0.026405 -1.8503e-05
6:5929725 T C 0.075056 9.3370e-05
6:5930174 G A 0.757271 -3.3718e-05
6:5930316 C T 0.047155 -1.1540e-05
6:5931065 A C 0.076111 -1.1828e-05
6:5939201 G A 1.588686 2.9122e-05
6:5946312 T C 0.178939 1.8245e-04
6:5949146 G A 0.023646 1.3039e-05
6:5951138 A G 0.614195 -1.8279e-05
6:5952941 A C 0.042069 -3.2184e-06
6:5960278 C T 1.210054 1.8820e-05
6:5961043 T C 0.028284 3.5368e-05
6:5967427 G A 0.065280 3.6034e-06
6:5969617 G A 1.310424 3.1580e-05
6:5969658 C A 0.031858 -2.3233e-05
6:5972881 T C 0.020601 -1.9317e-05
6:5974948 T C 0.129677 -5.5821e-06
6:5977346 C T 0.106164 -9.4263e-06
6:5979237 G A 0.076663 -6.2719e-06
6:5981591 T C 0.286087 -1.4385e-05
6:5982345 T C 0.047201 -6.7525e-06
6:5983776 T C 1.347193 -1.4793e-06
6:5990824 G A 0.139872 5.6493e-06
6:5992490 A G 1.351461 2.6445e-05
6:5996523 A G 0.357550 1.8352e-05
6:5997002 A C 0.254710 1.1649e-05
6:6000512 T C 0.057870 -1.1006e-05
6:6000645 A G 0.663833 -9.9226e-06
6:6003100 G T 0.067120 -8.2011e-06
6:6008062 T C 0.484050 -1.7753e-05
6:6010380 G A 1.076835 2.9694e-05
6:6014583 T G 0.028739 1.9212e-06
6:6020072 T C 0.375221 1.6650e-05
6:6023041 T C 0.042705 -1.6901e-05
6:6024649 T C 0.750867 4.9613e-05
6:6025359 C G 0.098387 4.0639e-06
6:6025461 T G 0.047301 -6.8489e-06
6:6026042 C T 1.516018 3.5962e-06
6:6027779 T C 0.042556 -7.7469e-06
6:6034281 C A 0.412755 5.3741e-05
6:6035593 G A 0.326033 1.8691e-05
6:6035896 G A 0.053712 -8.5832e-06
6:6037045 A G 0.578325 3.9470e-06
6:6040213 C T 0.473689 -2.5997e-05
6:6043198 A C 0.038398 -1.5965e-05
6:6047249 C T 0.360059 1.7253e-05
6:6050801 G C 0.484751 -1.8849e-05
6:6051514 T C 0.061573 -2.9738e-05
6:6052014 C A 0.159549 2.4822e-05
6:6052055 G T 0.629301 2.9697e-05
6:6060192 T C 0.156280 -2.1820e-05
6:6064369 G A 0.490425 3.7764e-05
6:6074127 G A 0.091006 2.1060e-05
6:6080480 A C 0.066195 -1.9845e-05
6:6082831 A G 1.552868 1.8193e-05
6:6086901 A G 0.028346 -1.1798e-05
6:6087274 G T 0.115973 1.4982e-05
6:6090095 G T 0.285545 -3.8192e-05
6:6091596 T C 0.038677 2.5826e-05
6:6093220 G A 0.207785 -1.7075e-05
6:6119839 G A 0.503869 -4.3356e-06
6:6120869 A G 0.352357 1.7126e-04
6:6127181 A G 0.108696 5.7445e-06
6:6132286 C T 0.166095 8.8825e-05
6:6132752 C T 0.476487 -2.1266e-05
6:6140320 C A 0.349358 1.6476e-05
6:6147236 G A 0.150275 2.4622e-05
6:6148446 T C 0.062859 1.1454e-05
6:6150365 A G 0.899477 3.9616e-05
6:6151819 C T 0.212647 2.7774e-05
6:6152137 G C 0.465494 5.1170e-05
6:6152140 T C 0.109936 5.3689e-05
6:6153002 C T 0.122020 5.6266e-05
6:6153848 A G 0.034558 -3.2449e-06
6:6153989 A C 0.228516 -4.8711e-05
6:6161851 A C 0.065637 1.4643e-05
6:6162614 C T 0.067182 -2.8344e-05
6:6163088 A G 1.009354 -2.0118e-05
6:6163492 G A 0.259400 -5.3199e-06
6:6165834 C T 0.318828 5.0651e-06
6:6169656 C T 0.685668 -1.8892e-05
6:6170037 A G 0.021322 -2.0452e-05
6:6170756 T C 0.080513 4.1960e-06
6:6171632 A C 0.087933 2.9646e-06
6:6171672 C T 0.868609 1.8633e-05
6:6172302 C A 1.164716 6.6341e-06
6:6173370 C T 0.197599 -4.3162e-05
6:6174856 C T 0.191705 1.0852e-04
6:6174866 A G 0.426024 3.8173e-05
6:6175675 T C 0.714689 -7.1227e-06
6:6176144 C T 0.546730 -2.9506e-05
6:6176625 G A 1.330175 -1.2667e-05
6:6177370 T C 0.057831 -7.2422e-05
6:6178328 C T 1.672422 3.6411e-05
6:6179148 G A 0.145572 -4.0457e-05
6:6179882 C T 0.653369 -1.1829e-05
6:6180247 A G 0.263090 2.3026e-06
6:6180445 G A 0.057344 8.8247e-06
6:6182909 T C 0.045289 2.8665e-08
6:6183892 G C 0.043591 3.3023e-05
6:6184352 G A 0.195444 -2.4185e-05
6:6193010 T C 0.102571 5.8881e-05
6:6195060 G A 0.297710 -3.4114e-05
6:6195926 T C 0.681335 9.8292e-06
6:6201515 C A 0.296279 -4.1160e-05
6:6203401 G A 1.165122 1.4886e-05
6:6211530 A G 0.137811 1.2063e-04
6:6219885 C A 0.033004 2.6879e-06
6:6222382 G T 0.418760 6.3274e-05
6:6228090 A C 0.021565 3.5491e-05
6:6228406 A G 0.283211 2.4104e-05
6:6229348 G T 0.913846 -1.0849e-05
6:6232934 A G 0.088510 4.2044e-05
6:6242593 T G 0.396659 -4.0232e-05
6:6243797 C T 1.357450 -6.3162e-06
6:6243799 G C 0.025817 1.7114e-05
6:6244105 T C 0.099322 -8.2019e-06
6:6246261 A C 0.952484 -1.8524e-05
6:6246984 T C 1.128239 -3.0854e-05
6:6247999 C G 0.069594 1.8158e-06
6:6249067 C A 1.367483 -6.5211e-07
6:6250284 G A 0.791186 -7.4652e-06
6:6252111 G A 0.404148 1.0861e-05
6:6255851 G A 0.521627 -4.5422e-06
6:6257449 G A 0.057068 6.3666e-06
6:6258898 T C 0.051667 9.5815e-06
6:6267304 T G 0.393826 -3.5367e-05
6:6267451 A T 0.037593 2.4631e-05
6:6271335 A G 0.111916 2.3469e-05
6:6271591 T C 0.034097 2.3959e-05
6:6272186 C T 0.159393 2.5395e-05
6:6274161 G A 0.402223 1.2040e-05
6:6275096 T C 0.188842 2.4543e-05
6:6275457 T C 0.049872 -2.9370e-05
6:6275932 C T 0.683934 1.5144e-06
6:6280596 A G 0.134212 -2.6022e-05
6:6280839 A G 1.109131 2.0054e-05
6:6283666 T G 0.309003 -2.9906e-05
6:6290849 C T 0.361062 -4.6311e-05
6:6291110 C T 0.441900 -4.8394e-06
6:6293023 T C 0.138071 -1.0366e-05
6:6301498 C T 0.059730 3.1675e-05
6:6303246 C T 0.128463 -3.5629e-05
6:6304531 A G 1.381894 -1.1912e-05
6:6304580 C T 0.084742 3.4377e-05
6:6305477 A C 0.278112 3.4480e-06
6:6310433 A G 1.358096 -4.9546e-05
6:6315542 C A 0.027794 -1.8601e-05
6:6316135 G T 0.218541 3.7453e-06
6:6318795 A C 0.518050 -4.5679e-06
6:6319359 T C 0.766333 -3.6373e-05
6:6322875 G T 1.538762 -2.5763e-05
6:6326996 T C 0.023961 -1.4592e-05
6:6328146 G A 0.134501 -1.1947e-05
6:6331873 C T 0.974368 -4.0106e-05
6:6334644 A G 0.649581 -1.4750e-05
6:6335342 C T 0.064712 7.6372e-07
6:6337849 G A 0.080412 1.7626e-05
6:6339905 A G 0.083096 -2.2480e-05
6:6342377 T C 0.106982 -6.0674e-06
6:6342805 A G 0.031514 -2.9071e-05
6:6342851 C T 0.667154 1.9105e-05
6:6348954 C T 0.411535 1.7790e-05
6:6350139 T G 0.741434 5.8362e-07
6:6354103 T C 1.795821 -2.0518e-05
6:6356747 C T 1.299827 -1.7502e-05
6:6356749 A G 0.119969 3.5831e-06
6:6358454 A G 0.079052 1.1993e-06
6:6359937 A G 0.175369 -1.6132e-05
6:6367829 G A 0.098154 -2.4043e-05
6:6369055 C T 0.498098 9.4423e-06
6:6370574 T C 0.065313 -8.0858e-06
6:6376547 C T 0.827098 -8.6711e-06
6:6382422 A G 0.038719 1.2949e-05
6:6384278 T C 0.129414 4.2987e-05
6:6386396 C T 0.190303 -5.4803e-05
6:6389848 G A 1.258442 -7.6039e-06
6:6393103 A G 1.729386 -6.3834e-05
6:6395922 G A 0.405787 -1.9642e-05
6:6409845 T C 0.913784 3.6622e-05
6:6412663 T C 0.067974 1.5987e-05
6:6419710 A C 0.146663 -9.9323e-05
6:6422781 C T 0.097154 1.2312e-05
6:6423356 G T 1.404232 2.8596e-05
6:6431169 C T 0.057039 -9.1382e-06
6:6433911 T C 0.119937 -1.9301e-05
6:6440668 A C 0.133764 7.8225e-06
6:6453072 A G 0.069136 1.7482e-05
6:6456020 C T 0.392388 -1.0096e-05
6:6458376 C T 0.043559 -7.0478e-06
6:6471192 A G 0.715893 -2.1942e-06
6:6472935 G A 0.180371 2.8442e-05
6:6475243 T C 0.088095 1.6849e-05
6:6479161 A G 0.781111 -5.1436e-06
6:6482982 T C 0.063018 2.1627e-05
6:6489275 G A 1.911126 -1.5426e-06
6:6489624 G A 1.464335 8.3439e-06
6:6492644 C G 0.047155 1.9812e-05
6:6497761 A G 0.053264 1.7256e-05
6:6499222 T C 0.380930 1.0047e-05
6:6505294 A G 0.248958 2.8747e-05
6:6511615 A C 1.493515 -1.7959e-05
6:6515013 C T 0.061590 1.2034e-05
6:6516722 G A 0.032825 1.9032e-05
6:6527533 C T 0.637357 -8.4085e-06
6:6531470 T G 0.048665 3.7113e-06
6:6535021 C T 0.122660 1.3314e-05
6:6546483 T C 1.546149 -1.9410e-05
6:6554774 C T 0.069792 2.0238e-05
6:6554921 C T 0.040242 9.0052e-07
6:6564947 C T 0.696613 4.6799e-08
6:6566619 A C 0.783656 -4.7511e-06
6:6567251 A G 0.072775 4.6409e-05
6:6577363 A G 0.060116 -1.1006e-05
6:6580673 T C 0.034941 6.7608e-06
6:6586171 T C 1.453916 -8.8991e-05
6:6588494 G T 0.605324 -5.2662e-05
6:6590425 A C 0.715331 1.4931e-05
6:6590801 G A 0.071230 1.1130e-05
6:6593049 A G 0.839627 -4.2280e-05
6:6594485 T C 0.031708 1.0187e-05
6:6597111 A G 0.047749 -2.2324e-05
6:6597326 C G 0.958116 6.6589e-06
6:6597653 G A 0.063232 -1.4624e-05
6:6601298 T C 1.659331 2.4460e-05
6:6605541 A G 0.022425 4.5438e-06
6:6605730 T C 1.832188 1.8399e-05
6:6606262 A G 0.044977 4.4619e-05
6:6607412 T C 0.025152 1.5296e-06
6:6608285 A G 0.162564 -3.9460e-05
6:6609442 G A 0.115175 -3.2512e-05
6:6612048 T C 0.457622 -3.3721e-05
6:6612197 A C 1.078172 7.1987e-06
6:6612325 C T 0.065371 4.6856e-05
6:6612467 C G 0.125175 1.4840e-05
6:6614255 T C 0.050070 6.1817e-06
6:6616562 C T 0.473874 1.2311e-05
6:6616780 A G 1.205208 -8.4635e-07
6:6618549 G T 0.731622 -1.5485e-05
6:6621508 T C 0.957175 -6.9841e-05
6:6621962 A G 1.169172 -2.1272e-05
6:6622322 T C 0.090481 -7.8175e-05
6:6623677 T C 0.681662 3.6648e-05
6:6625418 C T 0.389314 -7.6701e-05
6:6630225 G A 0.324394 3.2702e-05
6:6631022 A G 0.066877 3.1984e-05
6:6633264 T G 0.255966 -4.4547e-06
6:6639390 G T 0.093035 2.0907e-05
6:6639546 C G 0.146530 6.6936e-05
6:6640324 T C 0.070451 2.9627e-05
6:6643657 G A 0.486429 4.6026e-05
6:6644193 G A 0.045373 -1.0155e-05
6:6645209 C T 0.033588 5.3580e-06
6:6653139 G A 0.478094 2.2323e-05
6:6655522 C T 0.644566 7.8219e-06
6:6655893 G A 0.326059 1.0167e-05
6:6656198 G A 0.592094 8.1479e-06
6:6659295 C T 1.068438 2.6834e-05
6:6662939 G A 1.293728 1.8354e-05
6:6664030 C T 0.232976 -1.1381e-05
6:6664069 C T 0.036097 1.9773e-05
6:6666844 C T 0.160217 5.6594e-06
6:6668181 A C 0.272847 1.7407e-06
6:6672600 G A 1.285737 9.5571e-06
6:6673519 A G 0.249276 6.0651e-07
6:6675654 A G 0.142550 3.1525e-05
6:6684448 G A 0.675632 1.2782e-05
6:6684818 T G 0.136792 3.2947e-05
6:6686888 C T 0.051881 -6.9738e-06
6:6688955 A C 0.046474 -4.3562e-05
6:6703516 A G 0.321674 -7.1131e-06
6:6706469 C G 0.050346 -6.0928e-06
6:6710476 G C 1.751360 -6.7337e-05
6:6710500 G A 1.466000 -2.9156e-05
6:6722425 C A 1.420906 -4.3949e-05
6:6723647 C T 1.256751 -1.5863e-05
6:6726266 C T 1.063316 5.4923e-06
6:6728197 T C 0.064261 1.1850e-05
6:6735607 C T 0.263736 -1.3828e-05
6:6743149 G T 1.213351 -1.2892e-04
6:6743530 T C 0.030968 -1.3585e-05
6:6745430 C A 0.028638 -1.6117e-05
6:6748576 C T 0.087498 -2.1357e-05
6:6751984 T C 0.032500 -5.7766e-06
6:6752267 G A 0.076657 1.4502e-05
6:6754054 T C 0.031082 -1.5158e-06
6:6755091 C T 0.804053 1.9936e-05
6:6756899 C A 0.126405 -2.0622e-05
6:6757571 T C 0.732388 -3.7730e-05
6:6762116 T C 0.032656 -3.4501e-06
6:6763446 T C 0.583165 -2.4947e-05
6:6769546 A G 0.069074 -2.7183e-05
6:6770386 T C 0.034578 8.2675e-06
6:6780524 C T 0.526892 -1.4396e-05
6:6780870 A G 0.064264 2.2161e-05
6:6782298 G A 0.727234 1.4800e-05
6:6787428 G A 0.273146 3.0920e-05
6:6788339 G A 0.067929 -2.0293e-05
6:6794452 G A 0.072414 9.2705e-06
6:6795661 G A 0.281205 -9.7478e-06
6:6798604 C T 0.139155 1.2342e-05
6:6800027 G A 0.316117 1.2950e-05
6:6800062 A C 0.408312 -1.7635e-07
6:6801959 A G 0.861218 1.5041e-05
6:6803438 T G 0.746329 1.6704e-05
6:6804002 A G 0.280689 -3.6602e-06
6:6805059 G A 1.524555 5.1227e-07
6:6806285 G T 0.469619 -1.0082e-05
6:6806970 T G 0.912424 -4.0412e-05
6:6807922 A G 0.669377 1.4169e-05
6:6809853 T C 0.159912 1.0373e-05
6:6811806 G T 0.945941 1.3342e-05
6:6812031 T C 0.124325 -1.1327e-05
6:6815302 C G 0.139165 -2.3668e-05
6:6815354 G A 0.066734 -4.1004e-06
6:6816138 C T 0.030845 -9.7316e-06
6:6817791 G A 0.530189 -7.2439e-06
6:6818562 T C 0.541465 2.0665e-05
6:6819029 G A 0.945704 -1.4209e-05
6:6821091 G A 0.087404 4.6170e-06
6:6822597 T G 0.048093 -1.2961e-05
6:6823042 G A 0.271624 -1.1668e-05
6:6823862 T A 0.029969 -4.0199e-06
6:6824153 A G 1.064894 2.5454e-06
6:6824407 G A 0.129291 -2.3851e-05
6:6829950 A G 1.287729 -6.4399e-05
6:6832464 T C 0.094697 -3.7280e-05
6:6832614 A G 0.023328 2.6409e-05
6:6833378 A G 0.140392 4.9523e-06
6:6836689 G A 0.054653 3.3344e-05
6:6838536 G A 0.080513 -8.7889e-07
6:6838864 T C 0.028391 7.4068e-06
6:6840142 A G 0.845401 -2.0881e-05
6:6840702 C G 0.056763 -1.4054e-05
6:6842775 T C 0.064186 -5.3198e-05
6:6846862 G T 0.653424 -1.3041e-05
6:6849164 T G 1.371858 -1.7747e-05
6:6853596 A C 0.046578 2.9880e-05
6:6854992 G A 0.043231 2.3464e-05
6:6855609 A G 0.239493 -6.8040e-06
6:6858592 G A 0.102802 5.4150e-05
6:6858953 A T 0.047746 5.4558e-05
6:6861720 A G 0.062988 -1.5334e-05
6:6862223 G A 0.038956 -2.1493e-05
6:6865002 A G 0.027197 -2.0860e-05
6:6865509 T G 0.248896 -6.5891e-05
6:6868584 C T 0.642297 1.8948e-05
6:6870229 A G 0.068172 -5.0823e-05
6:6873698 T C 1.129414 2.7928e-05
6:6876931 A T 1.850614 -7.1974e-06
6:6876980 G C 0.069827 -1.4687e-05
6:6877630 C T 0.078994 -2.1196e-05
6:6879246 T C 0.061012 2.5374e-05
6:6879755 G A 0.026054 -1.6784e-05
6:6883578 G A 1.954675 1.7907e-05
6:6886326 T C 1.597852 6.3908e-06
6:6889818 G A 1.759014 -3.2744e-06
6:6892601 T G 0.488302 1.7861e-05
6:6894224 A G 1.411993 3.9503e-05
6:6896088 A G 0.193786 -1.0147e-05
6:6896853 C G 0.142161 -5.1803e-05
6:6897384 A G 0.465344 6.9645e-05
6:6897960 G T 0.171483 -1.2383e-05
6:6899063 C G 1.033653 9.3702e-06
6:6899269 C T 0.215757 -7.3557e-06
6:6899374 C T 0.056916 3.3404e-05
6:6899412 T C 0.582898 -4.0666e-05
6:6900727 C T 0.058061 1.9169e-06
6:6901007 G T 1.567328 -1.4590e-05
6:6901659 G A 0.724313 -8.9954e-06
6:6904100 T C 0.079588 2.0646e-05
6:6904825 G T 0.148873 -1.5744e-05
6:6906936 C T 0.582934 1.0554e-05
6:6909471 C T 0.568857 1.2251e-05
6:6916618 A G 0.042189 -1.4738e-05
6:6918126 C T 1.764418 -2.5636e-05
6:6921743 C T 0.070107 -6.4056e-06
6:6923834 C T 0.384929 -8.1675e-06
6:6923849 A G 0.946768 -1.3172e-05
6:6926448 T C 0.074803 2.6991e-05
6:6926912 T C 0.073398 3.4824e-06
6:6928616 T G 0.041433 -1.2358e-05
6:6928750 C G 0.755547 -1.2659e-05
6:6930236 G C 0.105051 3.3806e-05
6:6930808 C T 0.599942 1.5291e-06
6:6934416 T C 0.070967 1.1614e-05
6:6941680 A G 0.024769 8.1643e-06
6:6942481 G A 0.254895 2.2135e-05
6:6942918 A G 0.854357 -1.0367e-05
6:6943168 C T 0.557412 -1.8861e-05
6:6951915 C G 0.060307 -2.0947e-05
6:6953855 A G 0.035422 5.6891e-05
6:6953951 G A 0.061762 -1.9116e-05
6:6954290 C T 0.139707 -3.0492e-05
6:6954522 G A 0.828624 -3.9125e-05
6:6957642 C T 0.053202 -8.2190e-06
6:6960310 G A 0.983612 3.2895e-04
6:6963018 A G 0.045555 6.5447e-05
6:6965427 T C 0.086615 5.1116e-05
6:6973630 G A 1.024292 -2.7183e-05
6:6973689 A G 0.082707 -1.6754e-05
6:6985996 C T 0.177657 -2.2763e-05
6:6986454 A G 0.187265 -3.9787e-05
6:6986617 G A 1.896939 -5.0075e-05
6:6988375 G A 0.261386 2.8295e-06
6:6988480 A G 0.255395 2.5593e-05
6:6994388 A G 0.210206 3.3985e-05
6:6997161 T C 1.074784 -7.2582e-05
6:7000116 T C 0.125104 1.2026e-05
6:7007191 T C 0.046123 -2.7441e-05
6:7011562 A G 0.262558 3.2643e-05
6:7011934 G A 1.469168 -3.1084e-05
6:7018576 G A 0.032104 8.6407e-06
6:7018820 T C 0.110043 3.1465e-05
6:7019656 A G 1.719243 -3.3509e-05
6:7019828 A G 1.608888 -6.1377e-05
6:7022625 C T 0.545545 6.8734e-05
6:7026277 A G 0.106583 3.1442e-05
6:7042541 T C 0.290495 -2.3123e-05
6:7043336 A G 0.057185 -3.4763e-06
6:7048089 C A 0.207558 1.5133e-05
6:7063271 A G 0.270913 2.1880e-05
6:7063350 C T 0.196048 -3.3098e-05
6:7075782 A G 1.926414 -2.0838e-05
6:7078397 C T 0.033912 -1.3591e-05
6:7083145 C T 0.082739 -1.5701e-05
6:7084857 T G 1.255615 6.3085e-06
6:7088961 T C 0.088140 3.6393e-05
6:7095390 T C 0.030595 -1.7347e-05
6:7098256 G A 0.161610 4.9902e-06
6:7102084 C T 1.462245 8.9305e-06
6:7106316 C G 1.111893 8.1731e-07
6:7107697 C G 1.685061 -5.8564e-06
6:7118990 G A 1.272185 -2.2128e-05
6:7125529 G A 0.161178 -6.6732e-06
6:7130295 T C 0.028589 -1.3501e-05
6:7140380 T C 0.129616 -1.1148e-05
6:7142756 A G 0.044721 -2.0932e-05
6:7146107 G A 0.025210 6.7618e-06
6:7152176 A G 0.039041 -1.2143e-05
6:7162570 T C 0.275467 -3.4166e-05
6:7166356 T C 0.116882 5.9860e-05
6:7167170 G A 0.402979 4.5997e-06
6:7168023 T C 0.135666 1.0828e-05
6:7186801 A G 0.151661 -7.9424e-06
6:7194411 C T 0.741340 -6.7362e-06
6:7205796 A G 0.908935 1.0754e-05
6:7211818 A G 0.853065 5.1188e-06
6:7213782 T C 0.088575 3.6319e-06
6:7213907 C A 0.381381 2.9595e-05
6:7218337 C T 0.050262 -9.8352e-06
6:7229346 C T 0.646403 -8.8420e-06
6:7229619 A G 0.597459 -1.1299e-05
6:7230680 T G 0.638843 -1.0056e-05
6:7232186 C T 0.770653 -2.2014e-05
6:7232776 G C 0.199216 6.6898e-06
6:7240876 A G 0.246313 -2.4884e-06
6:7247248 C T 1.311327 -1.1479e-05
6:7248990 A G 0.049853 -1.4743e-05
6:7253731 T G 1.079701 -4.2048e-06
6:7256025 T C 0.066439 -1.9032e-05
6:7257023 C G 0.077942 1.0138e-05
6:7257272 T C 0.094239 -2.2495e-06
6:7258314 C T 0.097427 -3.5945e-09
6:7260403 G A 0.020267 2.8492e-08
6:7261881 T G 0.865503 5.5501e-06
6:7262723 C T 0.107031 3.4001e-05
6:7265067 G A 1.080075 1.1109e-05
6:7265196 A G 0.318107 3.6461e-05
6:7266055 T G 0.542400 -9.6764e-06
6:7267582 G A 0.752895 -1.2018e-05
6:7269220 G A 0.069957 3.6263e-05
6:7269298 T C 0.048016 5.2605e-06
6:7275203 A G 0.041579 2.1749e-07
6:7281654 G A 0.820808 4.3030e-06
6:7282297 A G 0.149623 -1.1733e-05
6:7282451 A C 0.430354 -6.7736e-06
6:7288911 C T 0.033276 -3.5176e-05
6:7290360 T C 1.409013 9.0158e-08
6:7297674 C T 0.071648 2.4482e-07
6:7307215 G A 1.277690 1.9262e-05
6:7307261 C A 0.028641 1.4036e-05
6:7307342 T C 0.628742 9.1633e-06
6:7307555 G T 0.151609 1.0118e-05
6:7307699 C T 0.408815 2.8995e-05
6:7310259 G A 0.539485 3.0118e-05
6:7313338 C G 0.115039 3.9609e-06
6:7313758 C T 0.100906 5.7761e-07
6:7314678 T C 0.179923 -1.2646e-05
6:7324486 A G 0.025652 -1.2408e-06
6:7327846 C T 1.113958 1.2068e-05
6:7330169 C T 0.083242 1.7442e-05
6:7332845 G A 0.404761 -4.6493e-06
6:7333521 T C 0.035659 -9.8643e-07
6:7343591 G A 0.890797 4.3985e-06
6:7344049 G T 0.042786 9.8635e-07
6:7345283 T C 0.060463 -4.5434e-06
6:7345492 A C 0.050852 3.0745e-05
6:7374207 G T 0.309373 -1.3219e-05
6:7374968 C T 0.138795 9.6630e-06
6:7380267 G A 0.889830 -1.4595e-05
6:7383930 C T 0.525882 1.7878e-06
6:7387236 A G 0.692448 9.1871e-06
6:7390077 T C 0.687937 2.8238e-05
6:7391492 G T 1.859865 -2.0707e-05
6:7394820 G A 0.058483 2.8911e-05
6:7395350 A G 0.025087 3.4486e-06
6:7411750 T A 0.050132 9.6524e-06
6:7412219 A G 0.042653 -2.4197e-05
6:7414583 A G 0.020822 2.6945e-05
6:7423537 T G 0.055328 -1.0403e-05
6:7427500 G A 0.032848 -8.2220e-06
6:7430310 A G 0.042913 -1.0332e-05
6:7432630 T C 0.066786 6.1032e-06
6:7433177 C T 0.083755 -5.6850e-06
6:7434752 T C 0.071418 2.3564e-05
6:7443219 T C 1.143926 -4.1481e-05
6:7443257 G C 1.867687 -1.5821e-05
6:7443281 T C 0.139694 -4.4771e-06
6:7445191 C T 1.138532 -3.0139e-05
6:7453713 C T 1.137474 -3.2395e-05
6:7466972 C G 0.085271 -8.3438e-06
6:7473439 A G 0.044390 -2.5773e-06
6:7476800 C A 0.309525 -1.0021e-05
6:7477882 A G 0.182727 2.7562e-05
6:7478803 T C 0.105343 1.9341e-05
6:7479705 G A 1.322778 -6.2083e-06
6:7489953 C T 0.022935 -3.6281e-05
6:7493849 C G 0.305945 -1.3863e-05
6:7496677 G T 0.923126 -2.1983e-05
6:7500605 T C 0.315923 6.4767e-05
6:7503423 C T 0.745605 2.1215e-05
6:7505543 G A 0.720109 1.2079e-05
6:7515296 T G 0.062719 -1.0185e-05
6:7517239 A G 0.287460 1.7161e-06
6:7526190 C T 1.078413 7.8630e-06
6:7529685 A G 0.495310 2.6478e-05
6:7530033 A G 0.960407 2.4098e-05
6:7532966 G T 0.067059 -1.2827e-05
6:7542840 C T 0.192393 -3.3784e-06
6:7543468 G A 0.556370 2.7917e-05
6:7544160 A G 0.749156 2.5987e-05
6:7552020 G A 0.483089 2.5082e-05
6:7557048 C T 0.319185 -4.1004e-06
6:7563756 A G 0.521997 -1.1432e-05
6:7565727 T A 0.085690 -5.7008e-06
6:7565885 A G 0.580464 2.5680e-05
6:7572262 G A 1.528628 1.2598e-05
6:7574852 C T 0.107463 4.0234e-06
6:7576527 A G 1.582840 3.9299e-05
6:7580958 G A 0.076858 -2.1937e-05
6:7581032 T C 0.035091 1.1218e-05
6:7581196 A G 0.039833 8.6813e-06
6:7581636 A G 0.262078 -1.1592e-05
6:7583885 C T 0.036483 -4.5902e-06
6:7588353 A G 0.065381 6.5725e-06
6:7590624 T C 0.716360 1.0303e-06
6:7591754 A G 0.474426 3.2205e-06
6:7595717 A G 0.099923 1.5808e-05
6:7604106 A G 0.173301 -6.1360e-06
6:7606255 A G 1.274068 -9.7813e-06
6:7611118 G A 0.117281 4.3640e-05
6:7615480 C T 0.209784 1.0754e-05
6:7616320 C A 0.340818 -2.0157e-05
6:7620198 T C 0.061638 3.3953e-05
6:7620647 A G 0.530916 -1.5911e-05
6:7628967 T G 0.196097 -1.8082e-05
6:7638095 G A 0.532900 7.8695e-06
6:7643070 C A 1.356755 1.6832e-05
6:7648238 C A 0.448145 3.3962e-05
6:7652173 C T 0.331211 -5.2398e-05
6:7654163 C T 0.225040 -1.8351e-05
6:7659116 G A 0.788745 -7.6076e-07
6:7668709 G A 0.128515 3.1094e-05
6:7668780 G T 1.447223 6.4981e-05
6:7668809 A G 0.492103 -2.9229e-05
6:7671022 T C 0.364279 3.1064e-05
6:7671369 C G 0.235063 2.2187e-05
6:7673539 T G 1.001493 -3.6020e-06
6:7674875 G A 0.170221 3.1439e-05
6:7676087 T G 1.744148 1.0678e-05
6:7676267 C T 0.432506 5.1304e-06
6:7678797 G C 0.143826 -1.1026e-05
6:7679092 C A 0.348884 -2.8876e-05
6:7690024 T C 0.046240 -5.5250e-05
6:7690758 G A 0.217662 -2.1240e-05
6:7692278 G A 1.879765 8.0767e-06
6:7696058 A G 0.052034 -5.0187e-06
6:7707320 T C 0.364185 -2.3348e-05
6:7707651 G T 0.164365 -1.4668e-06
6:7713704 G A 0.042650 1.1157e-05
6:7720059 A G 0.958872 1.5540e-05
6:7729614 T C 1.453682 -1.6518e-06
6:7730830 T G 1.074482 -9.5019e-06
6:7730836 G A 1.850741 -1.1836e-05
6:7732967 A C 0.284841 -3.5376e-05
6:7735788 G A 0.374711 -2.1420e-06
6:7736743 T C 0.468804 1.3222e-05
6:7738585 C T 1.855262 2.0457e-05
6:7743663 A G 0.521805 8.4611e-06
6:7745066 A G 1.536740 2.4622e-05
6:7754307 T C 0.045464 -3.5418e-05
6:7758245 T C 0.037866 -2.8851e-06
6:7761728 C T 0.315338 1.2577e-05
6:7765452 A G 1.638668 1.0282e-05
6:7767741 G A 0.183376 1.1456e-05
6:7777879 T C 0.097917 -6.2170e-07
6:7780062 C T 0.108365 -6.1875e-06
6:7789943 G A 0.357765 -8.1387e-06
6:7791277 A C 0.810301 1.7594e-07
6:7792095 A C 0.677216 1.0505e-05
6:7792955 A G 0.130719 -2.3542e-05
6:7798264 G T 0.031556 -3.0782e-05
6:7798423 C T 1.123939 1.7803e-06
6:7801112 C T 0.315228 5.5856e-06
6:7811148 G T 1.445843 -9.7783e-06
6:7811326 T G 0.070048 -6.4450e-06
6:7815618 A G 0.087024 2.2185e-05
6:7815654 G T 0.042868 -1.0469e-05
6:7820496 C T 0.053290 -9.2730e-07
6:7823911 A G 0.554517 1.2569e-05
6:7825024 G C 0.033633 1.2059e-05
6:7827026 G A 0.217571 -1.1284e-05
6:7829280 A G 0.047775 6.2223e-06
6:7829486 G T 0.035581 3.1641e-05
6:7835289 C T 0.068958 4.6426e-06
6:7847843 G A 0.841591 1.7006e-05
6:7852860 G A 0.180078 1.1599e-05
6:7852987 G T 0.100559 -4.4549e-06
6:7853794 C A 0.070399 -6.9103e-06
6:7854236 A G 0.771293 2.3420e-05
6:7857732 A C 1.594892 9.6167e-06
6:7859216 G A 0.197349 -2.5960e-05
6:7859338 T C 0.022941 2.7196e-05
6:7868956 A G 0.217198 -1.3808e-05
6:7870544 A G 0.020919 -1.5353e-05
6:7874554 G A 1.974881 -7.3292e-06
6:7876339 A C 0.043754 -3.4255e-06
6:7883468 T C 0.021390 2.6232e-05
6:7883865 T C 0.035896 -2.4067e-05
6:7884135 T C 0.083720 -3.1284e-06
6:7886905 G A 0.216987 2.9409e-05
6:7887945 A C 0.763178 8.4311e-06
6:7892233 C A 0.025730 -1.9717e-05
6:7897891 T C 0.033189 7.2762e-06
6:7898147 G A 0.179364 2.2855e-05
6:7909459 A G 0.423016 3.9932e-05
6:7911982 A G 0.114198 2.9465e-05
6:7913546 G A 0.203147 -6.7657e-06
6:7915707 C T 0.940199 5.3146e-06
6:7916054 T C 0.073346 2.1595e-05
6:7917086 A G 0.520718 -2.7230e-06
6:7917833 T A 0.045334 -9.6483e-06
6:7918311 A G 0.634734 -4.2080e-06
6:7922291 G A 1.258326 1.2334e-05
6:7923886 G A 0.089909 1.6878e-05
6:7924126 A C 0.304962 7.8637e-06
6:7924879 G A 0.154310 7.2363e-07
6:7936441 A G 0.048168 -1.2583e-05
6:7950433 G A 0.896754 3.8280e-05
6:7950465 A G 0.075482 -4.8798e-05
6:7952104 A G 0.262052 -7.4560e-06
6:7956571 A G 0.368255 -3.3131e-05
6:7963603 G A 0.154852 -2.8383e-06
6:7967573 A G 0.104321 -6.1459e-06
6:7967687 A G 0.022623 -1.6345e-05
6:7970210 G A 0.167653 3.1649e-06
6:7970777 C T 0.104788 1.2949e-06
6:7972920 A G 0.034156 2.1428e-05
6:7975831 T C 0.027495 8.8110e-06
6:7976745 A G 1.296532 -9.2250e-06
6:7999506 G A 0.181341 3.3335e-05
6:7999843 C T 1.670425 2.4457e-05
6:8002471 G C 0.043942 -1.5386e-05
6:8002502 T C 0.070593 7.3898e-06
6:8002600 C T 0.607028 3.5862e-05
6:8002757 T C 0.539167 3.3112e-05
6:8005381 T C 1.300573 9.8205e-06
6:8010520 A G 0.338455 4.1783e-05
6:8016089 T C 1.639551 5.4919e-05
6:8016157 G T 0.323953 -1.9146e-05
6:8026925 T C 0.370612 -7.5062e-06
6:8028980 A C 0.933126 1.4228e-05
6:8066286 G T 0.539482 2.4425e-05
6:8068584 G A 0.106184 1.0397e-05
6:8070685 T G 0.158776 1.7079e-05
6:8071728 T C 0.058899 1.2438e-06
6:8072033 T C 0.026045 1.9752e-05
6:8074377 T C 0.127272 3.6694e-05
6:8081021 A G 0.665368 1.3891e-05
6:8086500 T C 0.528443 1.4551e-05
6:8095042 G A 0.063839 3.1732e-05
6:8096304 A G 0.933564 -9.1452e-06
6:8100871 C T 0.337968 -3.4904e-05
6:8111791 T C 0.734027 -1.5907e-05
6:8113692 G A 0.049911 5.8593e-06
6:8122563 G A 0.082541 -4.8874e-06
6:8125408 A G 0.882910 -1.7438e-05
6:8129090 G T 0.143495 -1.0982e-04
6:8133745 A G 0.053439 -2.4883e-05
6:8140480 A G 1.356869 -2.3546e-05
6:8146990 G A 0.177079 5.0921e-05
6:8150758 T G 0.116080 -1.6971e-05
6:8154254 T C 0.080587 6.1251e-05
6:8155914 T C 0.070097 1.6488e-05
6:8157968 A G 0.470057 -5.4517e-06
6:8160452 A G 0.068153 9.6453e-06
6:8162337 G A 0.034029 -3.5728e-05
6:8165986 C T 1.420081 -2.3232e-05
6:8166573 G A 0.075112 -4.5222e-06
6:8169096 G A 0.031390 1.2830e-05
6:8180472 T C 0.066640 5.4712e-06
6:8188102 T C 0.025278 3.2959e-06
6:8188866 T C 0.066676 8.5692e-06
6:8189626 G A 0.223131 3.8904e-05
6:8192418 C A 1.037421 -1.7414e-05
6:8195365 A G 0.063569 -2.4669e-05
6:8199644 A G 0.051784 9.1778e-07
6:8209207 T G 0.110501 1.3895e-07
6:8213137 G C 0.022481 -1.8360e-05
6:8218007 G A 0.041663 -3.7064e-05
6:8233002 C T 0.489743 -1.2460e-06
6:8236482 G A 0.619158 1.7940e-07
6:8239817 C T 0.045114 1.4546e-05
6:8243248 A G 1.095914 3.7377e-05
6:8243523 C T 0.083729 2.5953e-05
6:8244588 C T 1.179945 1.0320e-05
6:8247572 T C 0.067211 2.6055e-05
6:8250783 G T 0.055166 -2.5080e-05
6:8251023 G A 0.249448 -8.1594e-06
6:8255627 G T 0.062369 1.3858e-05
6:8256926 G C 0.417170 -1.1485e-05
6:8257684 A G 0.090214 -1.5479e-05
6:8258235 C G 0.183730 1.5831e-05
6:8258458 A C 1.967775 -2.3282e-05
6:8260055 G A 0.741090 -9.3373e-05
6:8260336 G A 1.444454 -2.0165e-06
6:8260464 T C 0.028667 -2.1604e-06
6:8263195 T C 0.039687 5.7815e-05
6:8264514 T G 0.109589 8.3955e-06
6:8264609 A G 1.006310 1.8804e-05
6:8267895 T C 0.050070 -4.1663e-05
6:8269415 A G 1.015405 1.2226e-05
6:8273271 T G 0.092662 -3.1837e-05
6:8276095 T C 0.610874 -1.9330e-05
6:8279028 T C 0.054530 -3.5050e-05
6:8283678 G A 0.192516 4.9939e-05
6:8287182 G A 0.055569 3.5132e-05
6:8295542 C A 0.376078 2.1081e-05
6:8318923 G A 0.937226 1.2764e-05
6:8322587 A G 0.049395 1.0601e-05
6:8329434 C A 0.990441 -1.6662e-05
6:8336328 A G 0.048126 -3.3892e-05
6:8337299 G A 0.579880 -2.0082e-05
6:8344037 C T 0.036201 -8.3799e-06
6:8348773 G A 0.816715 -1.8153e-05
6:8350917 T C 0.992853 5.5364e-05
6:8353148 T C 0.743025 2.8462e-05
6:8354216 G A 0.307023 -5.7928e-06
6:8354480 G A 0.249766 2.0127e-05
6:8361130 T G 0.021020 -4.3183e-06
6:8362985 G A 0.409013 -1.1417e-05
6:8363240 G C 0.644108 9.1770e-06
6:8371359 C T 0.038453 -2.2418e-05
6:8375672 A G 0.135302 -6.7635e-06
6:8378609 C T 1.026074 7.6460e-06
6:8379808 G A 1.804897 -2.0140e-06
6:8380642 G A 0.419254 3.2187e-05
6:8382320 G T 0.626756 -6.0476e-06
6:8389754 T C 0.082895 -5.2091e-05
6:8413036 T C 0.026226 -2.0046e-05
6:8413412 G A 0.069386 -4.2880e-06
6:8413640 T C 0.040385 -1.6282e-05
6:8428853 G A 0.331766 -1.4984e-05
6:8430396 A G 0.037914 2.5326e-06
6:8433422 T G 0.812427 3.2913e-05
6:8438623 G A 0.092470 -8.6705e-06
6:8438674 T C 1.007764 -3.3213e-05
6:8448902 G A 0.341763 -4.0657e-05
6:8468407 C T 1.153891 -3.2987e-05
6:8468983 T C 0.028927 -2.6850e-05
6:8471090 G A 0.022938 -1.1001e-05
6:8477423 A G 0.020244 2.2174e-05
6:8486659 T G 0.510280 -1.4003e-05
6:8498972 A G 1.491463 3.6287e-06
6:8505401 T C 0.313566 7.8562e-05
6:8508034 A G 1.461086 1.4622e-05
6:8514143 A G 0.020407 4.2290e-06
6:8535434 C T 0.029819 -1.6571e-05
6:8541433 C A 0.073976 -1.2181e-05
6:8555071 C T 1.861621 -2.5207e-05
6:8556979 T G 0.265895 -1.3937e-05
6:8580730 C A 0.043741 -8.9235e-06
6:8589775 A G 1.421016 -3.2566e-05
6:8603459 G A 0.530202 -4.5217e-06
6:8606093 A G 0.029070 2.1554e-06
6:8607128 G A 0.886701 -1.9382e-05
6:8607995 G A 0.090364 -2.5649e-06
6:8611545 T C 0.029063 3.8018e-07
6:8623113 G A 0.033150 1.6924e-05
6:8634111 T C 0.065611 6.6909e-06
6:8638630 G A 0.095943 9.7286e-06
6:8652162 C T 0.741165 -1.8457e-05
6:8655797 T C 0.047824 -2.0127e-05
6:8659112 A G 0.052206 -3.1508e-05
6:8665287 G A 0.063063 1.7553e-05
6:8672579 T G 0.082175 -1.4177e-06
6:8674783 A G 0.057162 -4.7256e-05
6:8677061 A G 0.069448 -1.9024e-05
6:8685804 C A 1.193227 3.3286e-05
6:8688087 G T 1.725137 2.8006e-05
6:8692848 G A 0.030858 1.6751e-05
6:8696566 G A 0.529177 -5.1388e-06
6:8711903 T C 0.037041 1.8135e-06
6:8711986 T C 0.146069 -2.8884e-06
6:8715470 C G 0.027567 -2.5281e-05
6:8716385 G C 1.773279 1.8847e-05
6:8717621 T C 0.059100 3.4801e-05
6:8724195 T G 0.053124 -4.6153e-06
6:8730954 T G 0.127960 2.6452e-05
6:8745358 G A 0.380132 2.2125e-05
6:8748340 T A 0.095327 2.6057e-05
6:8752491 C T 0.128071 3.1410e-05
6:8754897 T C 1.425995 -1.5007e-05
6:8755035 T C 0.021906 7.2901e-07
6:8765236 T G 0.032098 -2.5859e-05
6:8778583 G A 0.041030 1.5834e-05
6:8783766 A G 0.069756 -2.1701e-05
6:8790444 A G 0.226929 -2.6572e-05
6:8790806 A G 0.031631 -1.6430e-05
6:8791235 C T 0.050460 6.7416e-05
6:8791867 A G 0.028891 2.7416e-05
6:8794058 C T 0.063378 -1.0859e-05
6:8794122 T C 0.531968 -1.7302e-07
6:8794764 T C 0.038447 -7.5613e-06
6:8796344 T C 0.093139 -5.2521e-06
6:8796375 C T 0.024853 2.7699e-05
6:8803288 A C 0.242249 1.4714e-05
6:8807048 T C 0.064696 -1.6649e-05
6:8807636 C T 0.051125 -3.6211e-05
6:8810930 A G 1.280806 -5.9811e-05
6:8818363 G T 0.754538 4.7722e-05
6:8819774 T C 0.170714 2.7282e-06
6:8819791 G A 0.108592 -2.7770e-05
6:8821350 G T 0.153781 5.1035e-07
6:8821935 G A 0.081009 2.7949e-05
6:8822888 A G 0.063621 9.5283e-05
6:8826401 T C 0.202974 7.4706e-06
6:8828519 G T 0.031514 1.5609e-05
6:8828609 A G 0.048752 1.1621e-05
6:8828793 T C 0.115941 6.8944e-06
6:8837238 A G 0.070178 -1.8086e-05
6:8837555 T C 0.045468 -3.2210e-06
6:8841246 G A 0.095895 8.0536e-06
6:8844901 G A 0.924103 9.2784e-05
6:8844908 A C 0.063203 -3.3591e-05
6:8846514 C T 0.183629 -8.1036e-06
6:8847299 A G 0.149237 1.3901e-06
6:8848886 G A 0.110767 -1.7622e-05
6:8849442 C A 0.176566 2.7333e-05
6:8851236 G A 0.295247 7.7244e-05
6:8851904 G A 0.021101 9.5831e-06
6:8852984 T C 0.087654 -1.8355e-05
6:8854783 G A 1.350893 3.2022e-05
6:8859572 G A 0.253570 -4.0395e-05
6:8859635 G T 0.221216 -1.6009e-05
6:8860179 T G 0.034214 -1.0821e-05
6:8861331 G A 0.023331 2.7613e-05
6:8861859 T A 1.407020 -1.6228e-05
6:8863325 T C 0.055559 -1.6177e-05
6:8865954 G A 0.839439 -1.3003e-05
6:8867663 A G 0.117181 1.4774e-06
6:8870769 C A 0.889671 -1.4770e-05
6:8870997 G A 0.179043 3.3903e-05
6:8871624 A G 0.790836 -1.1489e-05
6:8874902 T C 0.051674 -1.5580e-05
6:8875794 C T 0.100036 3.2195e-05
6:8876107 A G 1.958976 1.2443e-05
6:8876257 G A 0.026470 7.0022e-06
6:8879782 T C 0.046162 -6.4192e-06
6:8888836 C G 1.662272 -1.7405e-05
6:8893293 T C 0.041228 -5.1332e-06
6:8896028 A G 1.047123 1.6430e-05
6:8901856 A G 0.086819 -1.6553e-06
6:8905402 G A 1.766203 2.7179e-05
6:8905431 C T 0.047954 3.7717e-05
6:8906088 T G 0.129074 5.2761e-06
6:8911284 G A 0.226166 -1.8922e-05
6:8921457 C T 0.082074 -4.5276e-06
6:8924822 T C 0.040073 5.4774e-05
6:8942466 A G 1.297668 1.0313e-05
6:8943687 A G 0.038732 -6.0426e-05
6:8953030 T G 0.483777 -3.6083e-05
6:8968781 T G 0.123306 2.4986e-05
6:8973373 C A 0.800538 2.1573e-05
6:8980288 G A 0.374718 -1.1098e-05
6:8982464 C T 1.939280 -4.3494e-06
6:8983860 A C 0.157958 2.6951e-05
6:8990207 C T 0.763357 2.1516e-05
6:8995233 A G 0.602659 3.2652e-05
6:9003456 A G 1.028164 2.7311e-05
6:9005610 A G 0.072596 -3.0097e-06
6:9006665 A C 0.299707 2.3000e-06
6:9016749 A G 0.139846 -1.9514e-05
6:9020424 G A 0.940472 -4.2520e-05
6:9021418 G A 1.294900 -1.1477e-05
6:9023443 G A 0.095495 -3.7680e-05
6:9025942 G A 0.065919 4.5005e-06
6:9026844 C G 0.780069 -3.1692e-05
6:9030336 A G 0.576030 2.0185e-05
6:9030393 A G 0.065637 3.5157e-05
6:9036923 T C 0.045380 -1.2210e-05
6:9041953 T G 0.041323 -4.9053e-06
6:9051633 C A 0.031689 9.0682e-06
6:9056678 G A 0.085420 -5.0463e-06
6:9060163 G A 0.531893 -5.1072e-08
6:9065016 G A 1.569652 -7.2150e-06
6:9068180 A G 0.158770 3.9597e-05
6:9069778 A C 1.038573 -7.9437e-06
6:9075993 G A 0.068977 2.7511e-06
6:9092612 T C 0.160194 -1.2633e-05
6:9102386 A G 1.103480 -3.2233e-05
6:9106892 A C 0.791761 -1.4912e-05
6:9118205 G A 0.101477 1.8574e-07
6:9122755 T C 0.109686 7.3312e-07
6:9131484 T C 0.074141 -1.2988e-05
6:9131931 G T 0.057208 -2.5993e-07
6:9132352 C G 0.042699 -1.0007e-05
6:9133779 C A 0.038074 -2.7162e-05
6:9138264 G A 1.152145 6.6789e-06
6:9138310 G T 0.040255 -8.7963e-06
6:9175057 A G 0.476799 -8.5608e-05
6:9176657 C T 0.031277 -1.0169e-05
6:9178954 C T 0.444276 -8.4523e-05
6:9188356 T C 0.494391 8.0092e-06
6:9189039 A G 0.141508 -8.6723e-06
6:9193276 G A 0.083729 1.0472e-05
6:9199207 T C 1.402281 2.5069e-05
6:9210402 T A 1.290891 2.3700e-05
6:9222347 G A 0.029871 -2.1310e-05
6:9239290 A G 1.219775 -2.1596e-05
6:9255500 C T 0.179196 -3.3949e-05
6:9269394 T C 1.129869 9.4025e-07
6:9275594 T C 1.478977 -3.0799e-07
6:9275783 C A 0.145390 -2.4549e-05
6:9277157 G A 0.312083 -1.2698e-06
6:9278486 A G 0.046006 1.2428e-05
6:9282739 T G 1.926515 1.0981e-05
6:9282801 A C 1.623241 -1.4707e-05
6:9283168 T C 0.076777 -1.2780e-05
6:9284429 C T 0.051557 -2.3063e-05
6:9299372 T G 0.096450 5.6706e-06
6:9303228 C T 0.032549 -4.2392e-06
6:9308127 G A 0.052151 1.2059e-05
6:9313277 T C 0.192497 -2.5674e-05
6:9313621 C T 0.064962 -2.7558e-06
6:9314807 A G 1.552024 -4.1902e-07
6:9329793 C T 0.884520 2.6998e-05
6:9334479 T C 0.055565 4.9896e-05
6:9337569 A C 0.197294 -1.2348e-05
6:9340866 T C 0.774061 -1.2272e-06
6:9348912 T G 0.431890 6.1993e-06
6:9349878 A C 0.077254 6.9279e-05
6:9351546 G A 0.052057 3.1256e-07
6:9352058 A C 0.072424 -2.0041e-06
6:9367611 G A 0.040901 -5.7343e-06
6:9371582 T G 0.084599 -1.6489e-05
6:9384993 A G 1.346700 -2.2299e-05
6:9389312 C T 0.105960 7.8046e-06
6:9393003 T C 0.915667 4.2236e-05
6:9393253 A G 0.081717 -3.6271e-06
6:9395415 A G 0.105619 -1.0391e-05
6:9398094 C T 0.269933 -1.1925e-05
6:9398815 T C 0.140830 2.7704e-05
6:9413509 T C 1.273909 9.2744e-06
6:9419669 T C 0.032478 -3.0040e-06
6:9423728 A G 0.042949 -1.8547e-05
6:9427793 A C 0.025373 -7.7309e-06
6:9451197 A T 0.324599 -1.0972e-05
6:9461585 C T 0.104512 3.2407e-05
6:9466182 A G 0.095437 5.5127e-07
6:9471415 A G 0.146510 -4.5144e-06
6:9475919 A G 0.093775 2.4305e-06
6:9487676 A G 0.088644 -4.0280e-06
6:9506817 A G 0.863169 -4.5730e-06
6:9507852 G A 0.106155 -7.2885e-06
6:9512507 T C 0.153482 -1.5567e-05
6:9517257 C T 0.203666 2.9504e-05
6:9519341 C T 0.026353 1.1949e-05
6:9521761 C A 0.190572 3.8815e-06
6:9522705 G T 0.088231 4.5623e-06
6:9542566 G A 1.399396 -1.1761e-05
6:9545130 G A 0.431263 5.2974e-05
6:9545184 A G 0.057880 -1.3935e-05
6:9556396 T C 1.182740 -3.8818e-06
6:9564765 T C 0.062933 1.2482e-05
6:9582818 C T 1.104876 2.6592e-05
6:9586813 A G 0.099238 1.8955e-06
6:9595871 T C 0.021773 2.4584e-05
6:9597901 A G 0.038593 3.2170e-05
6:9608918 G A 0.042215 -9.0986e-07
6:9612196 T C 0.210661 6.6059e-06
6:9623881 T C 0.021124 2.0647e-05
6:9635962 G A 0.193824 4.6870e-05
6:9648749 G A 0.061739 1.1969e-05
6:9660254 G A 1.890035 2.2913e-05
6:9662073 T C 0.503243 -4.0554e-05
6:9663057 G T 0.137633 -1.6103e-05
6:9674573 C T 0.118612 3.8708e-05
6:9699819 T C 0.046977 -3.6923e-06
6:9702092 A G 0.175070 7.4687e-05
6:9705483 A G 0.113162 -3.2206e-06
6:9707805 A C 0.044088 1.2515e-05
6:9708121 A C 0.051979 3.1890e-05
6:9708174 T C 0.080656 4.3586e-06
6:9734481 T G 0.125695 1.3722e-05
6:9751165 G T 0.599485 1.7789e-05
6:9755112 G A 0.068010 3.8994e-06
6:9763940 A G 0.048967 2.3565e-05
6:9765893 T C 1.537158 -4.4088e-05
6:9770871 T C 0.031150 -6.5013e-06
6:9771858 G C 0.300437 1.8894e-05
6:9772529 G A 0.303468 -2.9840e-05
6:9775660 T C 0.035652 4.7627e-06
6:9776058 A G 0.030365 -6.0141e-06
6:9776194 G A 0.325021 -5.2322e-06
6:9782801 A G 0.045682 1.9392e-05
6:9785801 C T 0.142625 -1.9398e-05
6:9788600 C T 1.005716 4.5799e-05
6:9789093 A C 0.242872 -5.2994e-05
6:9800997 C T 0.201897 1.3515e-04
6:9803296 C T 0.393975 -7.2280e-06
6:9804726 C T 0.200560 -2.8304e-05
6:9805059 A G 1.724994 -1.4310e-05
6:9821302 A G 0.320412 -2.9833e-05
6:9821935 G C 0.820678 -4.7566e-06
6:9822368 A G 1.476796 3.8782e-05
6:9823155 T C 0.151025 5.5323e-06
6:9826181 G A 0.381057 7.1481e-06
6:9828518 T C 0.659529 -3.0341e-05
6:9845294 G A 0.309418 8.3780e-06
6:9848393 T C 0.459391 5.2436e-05
6:9848771 T C 0.043770 -6.8331e-07
6:9852464 G T 0.200384 2.3663e-05
6:9873912 A G 1.737536 1.0230e-05
6:9877876 A G 0.271598 -3.6772e-05
6:9879633 G A 0.307363 1.1951e-05
6:9889439 C A 0.029556 -2.5401e-05
6:9901631 G C 0.107012 -4.0626e-05
6:9903504 G A 0.231927 1.1549e-05
6:9903626 T C 0.228909 6.8609e-06
6:9913210 T C 0.344502 -1.4420e-05
6:9914419 A G 0.162333 -2.0318e-05
6:9923023 C T 0.335920 -7.1253e-06
6:9933492 A G 0.045474 -5.9261e-06
6:9942221 T C 0.358183 -1.0746e-05
6:9949293 A G 0.041624 -1.1549e-05
6:9949384 A G 1.763162 1.4963e-05
6:9952011 A G 0.124909 -2.5144e-05
6:9975778 T C 0.056529 -4.3383e-05
6:9976215 T C 0.652038 4.1695e-06
6:9977413 T C 0.187550 1.2585e-05
6:9983924 G T 0.043721 3.5902e-05
6:9985007 G A 0.031076 1.9822e-05
6:9985600 C T 0.132728 -9.3236e-06
6:9987474 T C 0.229454 2.1309e-06
6:9993424 G A 0.160759 -1.4079e-05
6:10000870 A G 0.124763 1.0150e-04
6:10007664 G C 0.328620 1.0511e-05
6:10014934 G A 1.481590 1.5772e-05
6:10016627 G A 1.801086 4.7180e-05
6:10020243 G A 0.690533 1.2705e-05
6:10020945 C T 0.244975 -4.6456e-05
6:10025117 C T 0.041637 -7.8780e-06
6:10032373 G T 0.065381 1.2889e-05
6:10034107 G T 0.535461 -6.8730e-06
6:10036652 T C 0.035094 -2.9765e-05
6:10039382 G C 0.300229 2.1297e-05
6:10040579 C T 0.056594 -3.3924e-05
6:10044516 T C 0.632329 8.5937e-06
6:10048422 G A 1.361540 2.7141e-05
6:10048851 T C 0.991814 2.0481e-05
6:10053682 T G 0.579562 9.5545e-06
6:10065843 G A 0.536564 -6.8241e-05
6:10073893 T C 0.514123 1.6622e-05
6:10091425 C T 0.229165 1.8758e-05
6:10091869 A G 0.648484 3.6364e-05
6:10095619 C T 0.261753 1.3920e-05
6:10098626 A G 0.238422 1.6693e-05
6:10099016 A C 0.210797 -1.6147e-05
6:10099925 G A 0.188732 3.8333e-06
6:10106326 G T 0.046568 4.6607e-05
6:10107264 A G 1.461047 1.0153e-05
6:10109641 A T 0.289690 1.1210e-05
6:10110372 G A 1.587634 5.6591e-07
6:10110470 A G 0.052073 1.3925e-05
6:10110675 C G 0.686320 1.5963e-05
6:10111700 G A 0.490068 9.7942e-06
6:10112607 T C 0.538200 -9.0806e-06
6:10114925 T C 1.894280 2.3462e-06
6:10116849 C T 0.550145 -2.0157e-06
6:10118125 T C 1.077160 2.3336e-05
6:10120947 G T 0.154300 -3.6801e-05
6:10122851 A G 0.644232 5.5963e-06
6:10126207 G A 1.301170 4.5900e-05
6:10128387 A G 0.071126 4.6371e-06
6:10137100 C T 0.645738 -9.9475e-06
6:10138017 C T 0.041566 1.0637e-05
6:10143651 T G 0.534026 -1.9977e-05
6:10148486 C T 0.598456 -2.8224e-05
6:10160723 G C 0.093733 1.4311e-05
6:10162200 C G 0.180218 -1.8736e-05
6:10162797 A G 0.393952 -8.0575e-06
6:10163968 G A 0.294101 -3.8618e-06
6:10166394 T G 0.573365 -3.3007e-06
6:10174370 G A 0.042374 -9.0830e-06
6:10176036 A G 0.077468 -1.8724e-05
6:10178094 C A 0.451050 -1.0773e-06
6:10179425 A G 0.036886 -6.0464e-06
6:10180750 G T 1.058039 -4.7285e-05
6:10184123 G A 1.973316 2.1119e-05
6:10185189 A G 0.027859 1.3190e-05
6:10188010 C T 0.435454 6.1368e-05
6:10191252 A C 0.206301 1.7375e-05
6:10191574 A G 1.569347 2.4066e-05
6:10192388 C T 0.056932 1.6847e-05
6:10198189 C T 0.067714 -4.0046e-06
6:10205811 G A 1.047094 -2.9491e-05
6:10210339 T C 1.895588 6.5113e-05
6:10215084 A G 0.254684 3.9113e-05
6:10218264 A G 0.067341 2.0020e-05
6:10223434 T G 0.074485 2.1219e-06
6:10225397 C T 0.032728 -1.1381e-05
6:10227916 G A 0.328711 1.7626e-05
6:10233927 C T 1.088429 -4.1638e-06
6:10236775 G A 0.431361 -3.1104e-05
6:10239788 C T 1.717175 -2.4497e-05
6:10243211 C T 0.280394 2.4188e-05
6:10246691 A G 1.618586 -6.3275e-06
6:10248106 T C 0.068610 1.6422e-05
6:10250712 C G 0.052628 3.7264e-05
6:10258205 A G 1.974673 5.0580e-06
6:10258797 C T 1.621650 -1.0809e-05
6:10259823 C T 0.886851 2.0913e-05
6:10262199 T C 1.660292 5.3883e-06
6:10268701 A G 0.090844 -3.1289e-06
6:10273963 C T 1.213238 2.9449e-05
6:10275673 C A 0.887824 2.7573e-05
6:10288367 A C 0.151330 2.5091e-05
6:10292049 A C 0.040936 -4.1032e-05
6:10293495 C T 1.208908 3.0564e-05
6:10296130 A G 0.334502 1.7061e-05
6:10297906 G A 1.095492 -2.6171e-05
6:10298301 G A 1.316111 -2.4763e-05
6:10313664 C T 0.625685 -2.2688e-05
6:10313803 A G 0.042390 6.2821e-06
6:10315503 C T 0.068562 1.6555e-05
6:10318550 T C 0.048145 2.1834e-05
6:10319002 A C 1.324787 -1.7224e-05
6:10323671 A G 0.081970 -2.1726e-05
6:10324531 A G 0.735582 -3.1478e-05
6:10333718 A G 0.136020 2.1172e-05
6:10337251 G A 0.618421 -1.9771e-05
6:10342773 T C 0.653677 -7.4422e-06
6:10344460 T C 0.039943 -6.1873e-06
6:10349672 T G 1.480908 -3.3736e-05
6:10353362 C T 0.074910 -1.2712e-04
6:10361465 T C 1.456876 -1.8796e-05
6:10363435 A C 0.095710 9.7350e-06
6:10364893 A C 0.030290 2.1299e-05
6:10366023 T C 0.049447 1.3161e-05
6:10375970 A G 0.654024 -2.1730e-05
6:10378670 T C 0.472196 -6.1058e-06
6:10379761 C T 0.079890 -2.7042e-06
6:10382559 A G 1.444727 -1.2668e-05
6:10383295 C T 1.503934 3.5840e-06
6:10383339 G A 0.104227 8.3439e-05
6:10384979 G A 0.056270 -2.7964e-05
6:10387251 T C 0.265940 -8.5493e-06
6:10388968 G A 1.176502 -2.9136e-05
6:10389338 G A 0.083405 -6.8959e-06
6:10390935 T C 0.052819 1.1867e-05
6:10391782 G A 0.116580 -7.0736e-06
6:10395572 G A 0.718759 -2.7234e-05
6:10401947 G A 0.233099 -3.8641e-07
6:10409786 A G 0.033938 1.7191e-06
6:10416134 T C 0.048343 -1.5188e-05
6:10417917 C T 0.183360 -3.3350e-05
6:10423532 G A 0.129593 -3.4873e-05
6:10424309 G C 0.826997 8.2685e-07
6:10424629 G T 1.938670 -9.5005e-06
6:10424933 C T 0.503473 2.6522e-05
6:10430171 C T 0.466425 3.3644e-06
6:10433404 G T 0.054806 -1.2680e-05
6:10433825 G A 0.426914 1.6091e-05
6:10435220 G A 0.273286 -7.0303e-06
6:10443889 T C 0.061648 -6.5649e-05
6:10452463 G A 0.888373 -4.9831e-05
6:10453056 A G 0.208778 -2.0560e-04
6:10458070 T C 0.027525 9.7179e-06
6:10458472 G T 0.140077 -4.2742e-05
6:10458667 A C 0.035383 -3.8995e-05
6:10458854 A G 0.149116 -5.5057e-05
6:10459068 T C 0.708239 -4.7005e-05
6:10460314 T C 0.043757 -6.3753e-05
6:10460693 C T 0.594824 -4.0411e-05
6:10464059 A G 0.910285 -6.2838e-05
6:10464791 T C 0.172194 -1.1378e-05
6:10466038 A G 0.682490 7.3238e-06
6:10468312 T C 0.568526 -9.4374e-06
6:10468971 C T 0.182860 -4.2776e-05
6:10469826 C T 0.477906 3.6064e-05
6:10476959 A G 0.745277 -5.0629e-05
6:10478106 T C 0.021072 2.1779e-05
6:10483813 G A 0.469626 -5.3685e-06
6:10485322 G A 0.656485 -3.6785e-05
6:10485353 G A 0.108631 9.5860e-06
6:10489099 T C 0.046260 -2.2241e-05
6:10490717 T C 0.079497 4.1012e-05
6:10491393 G A 0.186937 -5.5763e-05
6:10493771 C T 0.444840 -5.8292e-06
6:10493844 C T 0.096781 -1.4804e-05
6:10497404 T C 0.197226 1.1182e-05
6:10497744 G A 0.069600 -2.2558e-05
6:10503010 C T 0.324349 -1.5978e-05
6:10513762 A G 0.027781 5.2164e-05
6:10513838 C A 0.031893 -2.0018e-05
6:10514910 T C 1.077501 3.9385e-05
6:10518216 T C 0.147967 -2.4773e-07
6:10523902 T G 0.059713 -1.5098e-06
6:10526131 G A 0.190111 -8.6850e-06
6:10526798 G C 0.866528 7.3632e-06
6:10528434 G A 1.054105 6.2527e-06
6:10534811 C G 1.017949 1.2959e-05
6:10536236 T C 0.057837 -9.5179e-06
6:10539289 G T 1.097511 1.2202e-05
6:10542527 C A 0.220174 -1.3396e-05
6:10544051 C T 0.523870 1.7941e-05
6:10545446 T G 0.091510 1.7333e-05
6:10550149 G A 0.673749 3.4526e-06
6:10554610 T C 0.691591 -9.7016e-07
6:10555415 A G 0.033406 -8.3838e-06
6:10555982 T G 0.394913 1.5296e-05
6:10556986 A G 0.056364 -5.3235e-05
6:10566078 C T 0.146465 1.8101e-05
6:10569804 C T 0.061508 -2.2825e-05
6:10571128 C G 1.328611 -2.5644e-06
6:10576634 C T 0.325501 -2.4852e-05
6:10576878 G A 1.149003 4.3684e-06
6:10584671 A G 0.797684 -2.8316e-06
6:10587056 G A 0.317228 -1.9727e-05
6:10587836 G A 0.031825 2.2972e-05
6:10593463 C T 1.066916 -1.5695e-05
6:10596347 A C 0.308934 -1.6926e-05
6:10599534 A G 0.864276 -3.3288e-06
6:10600880 A C 1.080078 7.4829e-07
6:10601696 T G 0.073534 2.2316e-06
6:10602483 A G 1.201501 -5.5196e-06
6:10608093 G A 0.114350 8.8898e-06
6:10614118 T C 0.024055 3.7449e-05
6:10624071 G A 0.084245 -7.9161e-06
6:10628014 C T 0.212553 1.0819e-05
6:10642259 G T 0.982343 5.8881e-05
6:10643429 A G 0.032445 -2.7290e-08
6:10648672 A G 0.025636 3.2474e-05
6:10661364 T C 0.056234 -7.7449e-06
6:10661971 A G 0.039658 2.8098e-05
6:10664968 A G 0.049359 1.6781e-05
6:10671667 A G 0.046516 4.9645e-06
6:10683305 A G 0.051333 -6.3945e-06
6:10686061 T C 1.097862 4.6659e-05
6:10687746 T G 0.033513 2.7957e-05
6:10697296 C T 0.035399 1.4281e-05
6:10700922 T C 0.048360 -1.6097e-06
6:10702799 A G 0.025600 1.1103e-05
6:10702849 A G 0.072642 2.2899e-05
6:10705962 C A 0.061301 7.7047e-06
6:10709632 A G 0.026243 -3.8134e-05
6:10722033 T C 0.123854 -2.0321e-05
6:10723449 C A 0.278777 -4.6590e-05
6:10732533 G A 0.741921 6.8873e-05
6:10738813 T C 0.705610 6.2620e-05
6:10739432 G A 0.624536 1.2479e-04
6:10746227 C T 0.467493 3.1020e-05
6:10746644 A C 0.035733 2.3332e-05
6:10747254 A G 0.058665 -2.1423e-05
6:10747996 C T 0.043854 5.5537e-07
6:10755216 T C 0.048126 4.6499e-06
6:10757846 T C 0.039904 -9.5166e-06
6:10758323 T G 0.439491 2.7825e-05
6:10760086 G A 0.041112 1.1465e-05
6:10775446 C T 1.507235 2.7706e-05
6:10775600 A G 0.043939 -1.2245e-05
6:10779802 C T 0.061327 -3.8119e-06
6:10790751 G T 1.539547 3.3228e-05
6:10801242 C T 1.637133 1.4839e-05
6:10801596 G A 0.110819 -6.9371e-06
6:10810416 C T 0.107972 1.8933e-05
6:10811678 C T 1.218713 -6.0111e-05
6:10817574 C A 0.031235 4.8722e-06
6:10828970 T G 0.123247 -1.6175e-05
6:10829319 T C 1.357891 -8.4050e-05
6:10830066 T C 0.047704 1.8883e-05
6:10831171 T C 0.041722 4.7554e-05
6:10834641 A G 0.041985 5.1789e-05
6:10837271 A G 0.081727 -4.1908e-05
6:10838160 C G 1.594207 4.4731e-06
6:10839191 A G 0.064715 8.4123e-06
6:10843282 G T 0.071077 4.8373e-06
6:10848110 G A 0.082681 -5.5176e-06
6:10850468 C T 1.946879 2.5676e-05
6:10861551 A G 0.433298 -1.4581e-05
6:10865383 G A 0.746300 -5.3753e-05
6:10865872 G A 1.222105 -8.4190e-05
6:10869622 C T 0.027865 1.6012e-05
6:10872864 A G 0.080347 2.0928e-05
6:10875903 G T 0.299999 -6.0776e-06
6:10877971 T G 0.176060 -1.2027e-05
6:10887147 C G 0.040326 -1.0005e-05
6:10892220 A G 0.758705 -3.7983e-05
6:10894381 A G 0.139512 -1.9933e-05
6:10897153 C T 0.048850 -2.6725e-06
6:10897488 A G 0.996381 -2.8023e-05
6:10898308 T C 0.022010 -3.3352e-05
6:10899254 G A 0.560944 3.8727e-05
6:10904781 C A 0.076368 2.8125e-06
6:10906046 T C 0.288904 -6.0283e-06
6:10922552 A G 0.593811 -7.2331e-06
6:10922956 T C 0.480840 4.6421e-06
6:10925803 G A 0.413677 -3.1209e-05
6:10926412 T C 0.147315 -2.0756e-05
6:10942964 G A 0.108031 1.1143e-05
6:10952637 T C 0.538470 5.9431e-06
6:10958329 T C 0.033260 1.3324e-05
6:10962637 T C 0.040514 -1.4885e-05
6:10963847 A G 0.104236 7.8658e-06
6:10964015 A G 0.043955 -2.0604e-05
6:10965616 A G 0.033140 1.7193e-05
6:10968240 C T 0.049152 -1.7591e-05
6:10969141 T G 0.900976 3.6802e-05
6:10982359 A G 0.458927 5.8960e-06
6:10982973 C T 0.846050 3.8159e-05
6:10989942 A G 0.364892 -2.7414e-06
6:10995015 C G 0.836449 4.0678e-05
6:10997712 G A 0.034192 4.1128e-06
6:11003144 C A 0.377373 3.3035e-05
6:11003875 T G 1.557321 3.8197e-05
6:11005842 C T 0.856827 4.1606e-05
6:11008622 C G 0.850653 3.8980e-05
6:11030588 T C 0.025126 -7.4361e-07
6:11040423 G A 0.490366 1.5506e-05
6:11042909 A G 0.468243 1.1331e-05
6:11045014 T C 0.185350 -3.9527e-06
6:11045242 G A 0.038664 7.1307e-06
6:11052646 G A 0.040469 -2.2537e-05
6:11067011 A G 0.196859 -4.8550e-05
6:11074347 T C 0.850767 2.4716e-05
6:11076026 G T 0.836131 2.5540e-05
6:11079549 G A 0.080656 7.9715e-07
6:11084585 A G 0.054845 2.2511e-05
6:11086144 A G 0.365879 2.0230e-05
6:11088903 A G 0.450056 1.9692e-05
6:11089184 T C 0.285603 4.0898e-06
6:11092858 A C 0.341714 3.8824e-05
6:11104469 T C 0.047129 9.8775e-06
6:11105763 T C 0.317046 -3.8959e-06
6:11109727 A G 0.046347 -6.4137e-06
6:11122023 A G 1.397795 3.2450e-05
6:11123560 G T 0.073632 -1.9346e-06
6:11131136 T C 0.069691 1.7786e-06
6:11144293 G A 0.113507 -1.5763e-05
6:11146095 A G 0.039761 1.9790e-05
6:11158187 G T 0.082421 1.7202e-05
6:11161390 T C 0.042524 -1.5564e-06
6:11168822 C A 0.061956 -1.3255e-05
6:11170245 G A 0.798811 -1.8984e-05
6:11176025 C T 0.085972 1.7819e-05
6:11177069 T C 0.069746 1.8293e-05
6:11180912 A G 0.050210 -1.8012e-05
6:11184090 A G 1.115331 1.4973e-05
6:11185533 A G 1.107339 1.2290e-05
6:11186221 T C 0.262876 1.0197e-05
6:11190215 A G 0.045013 -1.9607e-05
6:11190626 G A 1.742716 9.1987e-08
6:11191434 C T 0.032257 -2.4475e-05
6:11193860 A G 0.388493 -2.0275e-05
6:11198498 T C 1.000798 -2.3639e-05
6:11210568 G C 0.718373 1.3177e-05
6:11211894 C T 0.559821 -6.4705e-06
6:11213347 G A 0.440507 -1.9132e-05
6:11213832 C T 0.844074 -2.3688e-05
6:11214216 G T 1.709557 1.2934e-07
6:11214705 A G 1.335531 -3.4956e-05
6:11217264 G A 0.058759 -1.9306e-05
6:11217843 A G 0.976831 1.3031e-06
6:11220172 T C 1.882637 -4.2216e-05
6:11221165 G A 0.028920 1.0961e-05
6:11221930 A G 0.075878 1.3566e-05
6:11224677 C G 0.194986 -1.8089e-05
6:11227328 T C 0.456084 -2.5053e-05
6:11227987 A G 1.068088 4.3978e-05
6:11231112 T C 0.286097 4.1183e-05
6:11232252 C A 0.070425 1.6627e-05
6:11232462 G T 0.034493 -3.2008e-05
6:11233801 T C 0.066507 1.1295e-06
6:11234014 C T 0.030595 1.4044e-05
6:11234035 T C 0.305539 -1.6394e-05
6:11236410 A G 0.780150 -1.6064e-05
6:11236469 T C 0.024970 1.0672e-05
6:11236781 A G 0.061207 1.6502e-05
6:11237042 A G 0.067429 7.4463e-06
6:11238023 G A 0.535844 3.0626e-05
6:11238292 T C 0.580419 -5.2256e-05
6:11239024 G A 1.084453 2.3005e-06
6:11239518 A G 0.817744 3.9027e-05
6:11241958 C T 1.791420 2.3940e-05
6:11242203 A G 0.589481 -2.0687e-05
6:11242686 A G 0.188988 1.9149e-05
6:11243136 A G 0.821064 8.2544e-06
6:11243891 A G 1.893099 6.3384e-05
6:11247387 A G 0.411697 1.4038e-05
6:11253990 A G 0.681724 -9.5209e-06
6:11255657 G A 0.253340 9.0647e-06
6:11255770 G A 1.033968 1.9929e-05
6:11255897 T C 0.818857 8.1165e-05
6:11261297 T C 0.064183 1.5638e-05
6:11265465 T C 0.322791 -4.4862e-05
6:11266765 G A 0.593064 -1.6296e-05
6:11266984 C G 0.043377 6.1296e-06
6:11267435 A G 0.028677 2.7440e-05
6:11270884 G A 0.610955 -3.6435e-05
6:11271231 G A 0.025915 8.5772e-06
6:11271736 A G 0.032173 -8.0856e-06
6:11277356 T C 0.021215 -1.3459e-05
6:11277906 C T 0.261549 3.7474e-05
6:11289034 C T 0.483521 -2.1798e-05
6:11289116 A G 0.027502 -3.7498e-06
6:11290558 T C 0.030228 3.2345e-06
6:11296040 G A 0.021091 -2.7644e-05
6:11296124 T C 0.181422 -1.0592e-05
6:11305230 G A 0.309262 -6.5256e-06
6:11310419 T C 0.273279 -1.0049e-05
6:11311851 G T 0.157458 -2.3197e-05
6:11314553 C G 0.930036 -6.9459e-05
6:11314769 G A 0.050424 -3.7301e-05
6:11315277 T C 0.244200 9.4042e-05
6:11317071 T C 0.025269 7.7852e-06
6:11317723 T C 0.060158 1.7327e-05
6:11318560 A G 0.065601 1.7261e-05
6:11322090 G A 0.274058 7.6964e-06
6:11323902 C A 1.936963 1.1324e-05
6:11326631 C T 0.208327 -2.2355e-05
6:11328897 T C 0.116119 2.4330e-05
6:11332333 G T 0.056851 -1.2076e-05
6:11333684 C T 1.231960 4.0434e-06
6:11334294 T C 0.111316 -2.5526e-05
6:11339769 C T 0.782267 8.9630e-05
6:11345774 A G 0.059765 6.9485e-06
6:11346719 T C 0.017636 2.4456e-05
6:11350265 C T 0.622799 3.9480e-05
6:11352094 G C 0.416969 -3.2348e-04
6:11356849 T C 1.039505 9.4518e-06
6:11356945 T G 1.216724 1.9541e-05
6:11360214 C T 0.060622 -1.1075e-05
6:11365119 G A 0.354649 3.7704e-05
6:11377382 T C 0.147137 -8.2617e-06
6:11391921 A G 0.836582 -8.2286e-05
6:11393074 T C 0.668721 -7.0216e-05
6:11394287 A G 0.103571 7.2055e-06
6:11397324 C T 0.364860 3.0385e-05
6:11397900 T G 0.045266 2.2959e-06
6:11398421 T G 0.067234 -5.4527e-06
6:11398891 G C 0.065377 -4.2974e-05
6:11401519 A G 0.247579 -7.1049e-06
6:11401908 A G 1.194944 -3.9720e-05
6:11405891 A G 0.060755 2.2258e-05
6:11412475 C G 0.023633 4.9821e-06
6:11413646 C T 1.355856 5.8607e-05
6:11416510 C T 1.117580 5.8177e-05
6:11418979 C T 0.061343 -9.8303e-06
6:11420453 G A 0.032695 1.7930e-06
6:11429737 C T 1.000247 2.7437e-05
6:11433813 G A 0.036084 1.9149e-06
6:11435656 C T 0.028768 -2.6864e-05
6:11437487 A G 0.023464 -2.1722e-05
6:11437766 G A 0.069672 -9.1375e-06
6:11437885 C T 0.084826 1.1262e-06
6:11440572 T C 0.058321 1.1862e-05
6:11441123 G A 0.030761 2.9386e-05
6:11446918 A C 1.016817 1.4401e-05
6:11447898 G T 0.414804 -1.2740e-05
6:11450468 A C 0.637435 1.1269e-05
6:11456554 T C 0.138451 7.6346e-06
6:11463219 T C 0.080182 1.3527e-05
6:11466011 G T 0.183542 -3.3775e-05
6:11467806 A G 0.115081 3.3510e-05
6:11467864 T C 1.581675 -3.4723e-05
6:11473575 A G 0.034805 2.4107e-05
6:11481086 A G 1.466948 -3.3307e-06
6:11481554 C A 0.060707 2.6099e-06
6:11490307 A G 1.969869 -1.2393e-05
6:11490537 C T 0.161603 3.8573e-06
6:11495196 C T 1.159604 -1.8877e-05
6:11509259 G A 0.047396 6.2369e-06
6:11514686 T C 0.023341 -7.4183e-06
6:11515363 C T 0.165910 2.5736e-06
6:11515799 C T 0.931419 2.6034e-05
6:11519651 T C 0.024775 -6.7564e-06
6:11540409 C T 0.222586 3.5671e-05
6:11557280 G A 0.105291 -9.9024e-06
6:11570477 T C 0.067565 8.5045e-07
6:11576175 C T 0.070249 3.8234e-05
6:11577085 T C 0.526869 8.1817e-06
6:11583741 G T 0.160198 -2.4432e-05
6:11585389 T C 0.034412 2.7537e-05
6:11590471 A C 0.031838 8.6770e-08
6:11596308 A G 0.326923 -4.2305e-05
6:11597295 G A 0.538619 1.9905e-05
6:11598931 A G 1.482615 2.8340e-05
6:11605243 A G 1.954055 -4.3909e-06
6:11610020 T C 0.023724 -1.7288e-07
6:11610581 T C 0.427628 -3.0531e-05
6:11613708 G T 0.030163 -2.8546e-05
6:11615305 A G 0.077186 -1.2567e-05
6:11615989 C T 0.453319 8.9576e-06
6:11616740 A G 0.105272 -4.3020e-06
6:11622104 G A 1.244148 -6.7461e-06
6:11623403 T C 0.155404 -2.2646e-05
6:11625927 G A 1.885617 -1.6791e-05
6:11630685 C T 0.774477 2.7590e-06
6:11633151 T C 0.035727 -6.9211e-06
6:11634722 T C 0.075452 -5.4221e-05
6:11635216 G A 0.838919 2.4260e-05
6:11636532 A G 0.051693 -6.3352e-07
6:11640004 G A 1.089880 1.3985e-05
6:11640104 G A 0.072752 -1.5987e-05
6:11640861 A G 0.226650 3.5766e-05
6:11643888 T G 0.028171 1.8596e-05
6:11646633 T C 0.039148 -5.0496e-06
6:11647960 G A 0.787447 5.9432e-07
6:11656064 G A 1.316491 4.1394e-06
6:11658168 A G 1.322067 1.0639e-06
6:11660245 T C 0.087764 9.6565e-06
6:11670662 A G 0.152207 -1.1061e-05
6:11691712 G T 0.829539 -5.2734e-07
6:11709707 G A 0.142196 -2.3568e-05
6:11710320 A C 1.967039 -6.5870e-06
6:11710405 G A 0.311268 3.4634e-05
6:11711539 C T 0.022406 1.0990e-05
6:11712343 T C 1.623900 8.4944e-06
6:11713593 T G 0.037519 -1.1652e-06
6:11717573 C G 0.021945 8.5196e-06
6:11719478 C G 0.130771 -1.7870e-05
6:11721221 A G 1.349764 4.7645e-06
6:11723636 T C 0.043176 1.5499e-05
6:11731887 C A 0.145137 -8.5031e-06
6:11732075 T C 0.029203 7.5854e-06
6:11732823 T C 0.887289 -8.4573e-06
6:11736145 G C 0.024938 -4.1867e-06
6:11740036 A G 1.619057 1.5693e-05
6:11741649 C T 0.871994 -2.1992e-06
6:11742589 G A 0.296607 -1.2358e-05
6:11751769 T C 0.070733 6.5598e-06
6:11754578 T C 0.388009 2.4000e-05
6:11761177 T C 0.314339 -2.9919e-05
6:11762546 C T 0.088001 2.7443e-05
6:11763008 A G 0.104590 1.5821e-05
6:11768932 T C 0.102951 3.3075e-06
6:11771259 C T 0.185804 -3.3992e-05
6:11773522 G C 0.971326 -2.8061e-06
6:11774583 G A 1.232190 2.4693e-05
6:11774792 T C 1.215948 2.2117e-07
6:11775456 C T 0.169718 -2.8255e-06
6:11775721 T C 1.477211 -1.3145e-05
6:11779088 T C 0.773032 2.5190e-05
6:11779157 T C 0.038395 1.2396e-06
6:11782972 T C 0.476361 1.8691e-06
6:11783247 T C 1.670218 -1.8623e-05
6:11786631 T C 1.688222 -1.6112e-05
6:11790023 G A 0.166592 1.8250e-05
6:11792273 A G 1.474838 -1.2505e-05
6:11798414 T C 1.139197 -3.0474e-06
6:11798478 T C 0.055585 -5.5409e-06
6:11802028 G A 1.250971 -1.0577e-05
6:11810211 G A 0.166930 4.4673e-05
6:11814857 A G 0.097070 4.3050e-05
6:11815702 C T 0.107690 5.3971e-06
6:11816048 G A 0.668906 2.6619e-05
6:11825096 T C 0.036804 -2.9089e-05
6:11825864 C T 1.675797 3.8997e-05
6:11825912 C T 0.558714 2.5609e-05
6:11828261 C G 0.039969 -1.2949e-05
6:11829240 G A 0.626227 3.6753e-05
6:11834477 T C 1.317981 4.9997e-05
6:11836685 A C 1.685294 2.7866e-05
6:11843627 T C 0.038272 -2.6415e-05
6:11846592 T C 0.118664 -4.4588e-06
6:11859627 G A 0.032864 4.3454e-05
6:11860270 G T 0.531033 -4.3881e-06
6:11860757 T C 1.309808 2.3145e-05
6:11868514 C T 0.180776 -1.2652e-05
6:11870256 T C 1.635215 1.8986e-05
6:11870567 T C 0.086407 2.9042e-05
6:11871008 A C 1.869547 2.6842e-05
6:11872268 T G 1.782685 1.5472e-05
6:11875071 G A 0.785600 -8.1219e-06
6:11876225 A C 0.117389 3.1219e-05
6:11878076 C A 0.049470 4.9190e-05
6:11878279 T C 1.057321 1.1881e-05
6:11878447 C A 0.022802 1.6706e-05
6:11879562 G A 0.042705 -8.4790e-06
6:11881875 C T 0.032770 2.2969e-05
6:11894076 G A 1.859254 1.4327e-05
6:11894739 C T 0.056935 1.6706e-05
6:11898420 T C 0.102218 2.7923e-05
6:11900486 A C 0.024441 -1.5430e-05
6:11901464 A C 1.860322 1.0456e-05
6:11902765 C T 0.036350 6.5991e-06
6:11908166 A C 0.978107 2.1756e-05
6:11912050 A C 0.064475 -1.8907e-05
6:11917633 T C 0.148535 -1.6155e-05
6:11918227 T C 0.039125 1.0475e-05
6:11919414 T C 0.446590 -1.5205e-05
6:11920400 C T 0.045221 3.2127e-05
6:11922452 C T 0.255424 -8.1337e-07
6:11924341 C T 0.050820 7.7542e-05
6:11924539 T C 0.131235 1.0940e-05
6:11931887 C A 0.341763 1.5215e-05
6:11932250 T C 1.882134 -4.7335e-05
6:11940593 G C 0.336936 7.2389e-06
6:11942760 T C 0.237679 1.7224e-05
6:11950844 T C 0.081425 1.1105e-05
6:11953887 A G 0.237302 9.8011e-06
6:11957086 T C 0.111604 -1.2239e-05
6:11958983 T C 0.146887 -1.8359e-05
6:11961970 A C 1.519618 -3.6070e-05
6:11972606 C T 1.453909 1.8963e-05
6:11976833 G A 0.029686 3.4047e-05
6:11978824 A G 0.226912 3.7708e-05
6:11979086 T C 0.076455 1.8273e-05
6:11988081 G T 0.306257 4.1283e-05
6:11999563 C T 0.091341 2.3173e-05
6:12001257 G A 0.405498 -3.1175e-05
6:12001579 A G 0.033903 1.6080e-06
6:12010839 A G 0.089302 5.1504e-05
6:12015296 G A 1.514853 7.1877e-06
6:12016836 A G 0.056036 -6.0223e-05
6:12020191 T G 0.088838 2.3751e-06
6:12027538 G A 0.041443 4.5122e-05
6:12029416 G T 1.184632 -1.5588e-05
6:12036657 T G 0.487715 -1.0287e-05
6:12043176 A C 0.381180 4.2310e-07
6:12043200 T C 0.073885 3.5282e-05
6:12048827 G A 1.535581 2.1360e-05
6:12049059 C T 0.509887 1.2054e-05
6:12058438 A G 0.129135 7.9439e-06
6:12063868 A G 0.106427 8.0134e-06
6:12064037 C T 0.466156 8.4028e-06
6:12066395 A G 0.070331 3.8404e-06
6:12078686 G A 0.635208 -4.1949e-05
6:12080585 C A 0.262013 1.5374e-05
6:12081146 C T 0.084327 1.3809e-06
6:12084150 G A 0.106486 -3.0810e-06
6:12085303 G A 0.052829 1.2947e-05
6:12090563 A G 0.113341 1.0032e-05
6:12092906 G A 0.046493 6.9596e-06
6:12093331 C T 1.617486 -2.4313e-07
6:12099738 T C 0.095418 3.0810e-06
6:12117555 A G 0.237624 -5.0682e-06
6:12122174 G A 0.707941 -8.1267e-05
6:12123249 G A 0.185518 1.2540e-06
6:12123538 T G 0.089471 8.1354e-07
6:12124587 G C 0.719652 8.6055e-05
6:12124855 A G 0.694733 -1.0194e-04
6:12125772 G A 0.202916 8.0871e-06
6:12153115 G A 0.054854 2.8732e-06
6:12158218 G C 0.149022 -1.8730e-05
6:12164612 G C 0.089627 3.1982e-06
6:12165363 T C 0.693127 6.0550e-05
6:12170830 C T 1.976948 -1.4591e-05
6:12173498 C T 0.095392 5.1681e-07
6:12174132 G A 0.114415 2.1260e-05
6:12179747 T C 0.237396 4.8081e-05
6:12182790 A G 0.166209 -4.6793e-06
6:12183050 A G 0.593444 -3.6623e-05
6:12183291 T C 0.084362 -1.8252e-05
6:12192188 C T 0.915820 -3.5256e-05
6:12197141 A G 0.040251 -2.1044e-05
6:12197213 A C 0.427530 1.0706e-05
6:12199517 C T 1.905394 8.0378e-06
6:12200277 A G 0.901197 2.8870e-05
6:12201780 G A 0.470674 2.0793e-05
6:12203769 T A 0.888619 1.3805e-05
6:12205124 C A 0.102838 3.1235e-05
6:12205259 A G 1.687683 1.1555e-05
6:12205356 A G 0.028479 6.8610e-06
6:12208819 T G 0.863633 4.4179e-05
6:12210721 G A 0.036077 4.9963e-06
6:12212265 A G 0.447379 2.3418e-05
6:12212792 A G 1.847544 5.9100e-05
6:12213495 G A 1.037704 4.7390e-05
6:12215535 T C 0.036973 1.3863e-05
6:12216459 G A 0.536928 1.3059e-05
6:12217120 T G 0.243197 1.0575e-05
6:12217786 A G 0.644121 1.3743e-05
6:12220993 T C 0.035039 2.4765e-05
6:12221764 G A 1.891930 1.0541e-05
6:12226277 A G 0.652304 8.7900e-06
6:12233261 C T 0.256398 3.2763e-05
6:12241673 A G 0.784724 -1.8493e-05
6:12258113 T C 0.076774 -2.9090e-05
6:12263693 G A 0.844126 8.8931e-05
6:12264625 C A 0.508248 3.5523e-06
6:12272060 A G 0.117379 -3.0608e-05
6:12273540 T C 1.135516 1.8944e-06
6:12278693 A G 0.033568 -2.6601e-06
6:12279686 C G 1.064754 -5.2950e-06
6:12286335 G A 0.066987 -3.3170e-07
6:12286622 A G 0.066309 1.7710e-06
6:12289639 C A 0.339205 -1.2959e-06
6:12291112 C T 1.085378 -4.7010e-05
6:12291188 A G 0.100708 9.2445e-07
6:12292772 T G 0.935223 -2.4536e-05
6:12292989 A G 0.071035 -1.5647e-05
6:12295876 G A 1.754729 -4.5884e-07
6:12296255 T G 0.437524 1.0285e-05
6:12297028 C T 0.130459 2.9357e-06
6:12298984 A G 0.876123 -3.1134e-05
6:12304829 C A 0.214036 -8.3275e-06
6:12308082 C G 0.450456 9.2389e-06
6:12313635 A G 0.043919 -3.4762e-06
6:12318072 C T 0.067740 -9.4175e-06
6:12326719 G A 0.703854 1.8413e-05
6:12327232 T C 0.271130 2.4051e-05
6:12338159 T C 0.368080 3.3315e-05
6:12339240 T C 0.413700 3.6015e-05
6:12341753 C T 0.299911 -1.2921e-05
6:12342789 A G 0.498384 2.2486e-05
6:12344262 T C 0.783166 2.2586e-05
6:12349334 T C 0.030868 1.8871e-05
6:12350026 G A 0.067309 -7.0515e-06
6:12354387 C T 0.500266 3.2252e-05
6:12354681 C T 0.379661 1.0668e-05
6:12355174 G T 0.177225 1.4163e-05
6:12357003 A G 0.543241 1.7105e-05
6:12357594 T C 0.020192 9.1660e-06
6:12358849 T C 0.752886 3.5886e-05
6:12359466 C T 0.152028 2.4319e-05
6:12361419 C T 0.340783 3.7842e-06
6:12366743 T C 0.611520 -5.3593e-07
6:12366819 T C 1.268758 1.8623e-06
6:12367580 G A 0.041167 -2.3757e-05
6:12368221 C A 0.101263 3.1862e-05
6:12368685 C T 0.939822 -4.0161e-05
6:12369148 G A 0.725085 -2.0414e-05
6:12373110 A G 0.091919 2.1397e-05
6:12376328 T C 0.053008 1.0599e-05
6:12376828 G A 1.115428 9.2656e-06
6:12377239 G T 0.056539 -3.0899e-05
6:12378907 T A 0.034159 7.0412e-06
6:12382966 A G 0.078435 1.5529e-05
6:12387889 A G 0.022763 5.2248e-06
6:12388165 T C 0.629969 4.3102e-06
6:12390572 T C 0.040488 -3.0959e-05
6:12390573 A G 0.168410 -3.7281e-05
6:12393751 G A 0.237633 3.9772e-05
6:12395494 A G 0.131131 7.6368e-06
6:12396939 C T 0.062726 1.6194e-05
6:12397127 T C 0.049083 2.1451e-05
6:12399213 G A 0.025321 -8.9590e-06
6:12402338 A C 0.069993 -1.1294e-05
6:12405482 G A 0.240509 -2.8571e-05
6:12406520 C T 0.708872 -9.2015e-06
6:12417093 T C 0.205396 -3.3084e-05
6:12421620 G A 0.678670 2.5003e-05
6:12430628 A G 0.174781 -5.1394e-06
6:12439699 A G 0.821765 2.6385e-05
6:12445921 G A 0.242215 1.0097e-05
6:12447141 G A 0.067974 1.8145e-05
6:12449203 A G 0.041485 8.3040e-06
6:12453599 C T 0.122144 -1.7488e-05
6:12457450 A C 0.036506 -1.1281e-06
6:12458796 T C 0.301917 -6.9415e-05
6:12462171 T C 0.380278 2.3321e-05
6:12463572 T C 0.107450 -3.1064e-05
6:12464705 C T 0.027002 2.0037e-05
6:12472012 T C 0.196827 1.1118e-05
6:12472256 C T 0.610345 -2.2363e-05
6:12477063 C T 0.337355 3.5086e-05
6:12478460 A G 0.415417 3.5567e-05
6:12504967 C T 0.546659 3.3213e-05
6:12510913 G A 0.051725 -2.9376e-06
6:12513795 A G 0.857226 -1.3374e-05
6:12516585 C T 0.925116 -1.3646e-05
6:12519432 G A 1.808519 -3.0584e-06
6:12520064 T C 1.960326 -1.2286e-05
6:12520288 C T 1.317805 3.1314e-05
6:12521061 T G 0.945197 3.4269e-05
6:12525672 A G 0.207139 -8.8798e-07
6:12527323 A G 0.050593 -4.3137e-05
6:12527537 T C 0.152810 7.4583e-07
6:12529581 A C 0.121309 1.5123e-05
6:12530835 T G 0.097122 2.9211e-05
6:12532296 T C 0.659613 1.7563e-04
6:12532617 G A 0.083255 1.4949e-05
6:12534864 C T 0.146656 -1.3208e-05
6:12534977 A G 0.073985 -1.9739e-06
6:12536108 G A 0.096300 -1.8076e-05
6:12544169 T C 0.583064 2.5558e-05
6:12544548 A G 0.046100 -1.9761e-04
6:12544779 A C 0.032877 -2.3684e-05
6:12546260 G T 0.100410 -3.2544e-05
6:12548283 T C 0.038070 -1.6010e-05
6:12569231 A G 0.225111 -3.6865e-05
6:12570866 T G 0.028359 3.1802e-05
6:12571289 G T 0.034383 -6.6583e-06
6:12575449 C T 0.368424 -2.2088e-05
6:12576211 C T 0.468175 2.4766e-05
6:12577203 C T 0.157442 5.2695e-05
6:12579537 A G 0.049544 -1.1283e-05
6:12580740 C T 0.501071 -5.9625e-06
6:12581864 C T 1.659727 -3.0569e-05
6:12586596 T C 0.023834 8.5486e-06
6:12592062 A G 0.071041 -2.5444e-05
6:12593460 G A 1.789609 1.8667e-05
6:12593554 C G 0.289002 1.5550e-05
6:12594668 G A 0.126003 3.3425e-05
6:12600368 T C 0.041569 -7.3078e-07
6:12603525 A G 0.432354 -1.6126e-05
6:12604081 T G 0.033912 -2.2685e-05
6:12619397 A G 0.069389 -2.4284e-05
6:12622800 A G 1.731379 -1.4291e-05
6:12623148 C A 1.574553 8.8429e-06
6:12629759 C T 1.176910 -3.7340e-06
6:12644940 A C 0.070762 -4.1156e-05
6:12651314 A G 0.041787 2.3296e-05
6:12659840 A G 0.503691 -2.6571e-05
6:12661039 T C 0.111546 2.1841e-05
6:12661041 T C 0.057253 -1.1441e-05
6:12665996 A G 0.227786 -1.9183e-05
6:12679594 G A 0.027794 5.5934e-05
6:12686089 G A 0.571256 -2.4623e-05
6:12686856 T C 0.770747 -2.7799e-05
6:12693886 T C 0.266989 -4.0022e-05
6:12696034 T C 0.116447 3.4252e-05
6:12702022 T C 0.054796 -1.5139e-05
6:12709639 G T 0.031566 -4.1942e-05
6:12711789 T C 0.215653 -2.3763e-05
6:12712516 A G 0.819925 -3.2898e-05
6:12713424 T C 0.068818 -2.3178e-05
6:12716743 A C 0.030452 4.4688e-06
6:12718493 T C 0.143375 -8.5120e-06
6:12719542 A G 0.753973 -6.5254e-05
6:12720811 A G 0.057678 9.2981e-06
6:12734571 G C 1.169121 -4.1818e-05
6:12743081 G A 0.164557 2.4953e-05
6:12752767 G A 0.121751 7.2378e-06
6:12753056 G A 0.042050 1.4256e-05
6:12753781 T C 0.098547 -1.5831e-05
6:12768218 T C 0.363779 1.7756e-06
6:12770194 C T 0.044189 2.8941e-05
6:12773481 C T 0.088264 -4.9053e-05
6:12777026 G T 0.094038 5.2634e-06
6:12779850 G T 0.060661 2.6133e-05
6:12785796 A C 0.020734 7.2727e-06
6:12787633 C T 0.033361 -4.7859e-07
6:12789112 G A 0.047856 7.5900e-05
6:12789322 C T 0.185249 7.8729e-06
6:12803116 G A 0.062424 -1.6451e-05
6:12803416 C T 0.690358 -3.0090e-05
6:12813944 G A 0.037613 7.2072e-05
6:12817590 G A 0.885166 -2.4251e-05
6:12826640 T C 0.021844 -7.1413e-06
6:12828547 G T 0.020556 -6.5065e-06
6:12828870 T G 0.023597 2.3526e-05
6:12838483 A G 0.023234 8.5016e-05
6:12843906 C T 0.048071 7.0486e-06
6:12844712 G A 0.321966 4.9905e-05
6:12850294 T C 0.913791 4.2370e-07
6:12855262 A G 0.056906 -8.3772e-05
6:12865503 G C 0.232843 -9.6728e-06
6:12873775 G A 1.010676 -9.8826e-06
6:12873791 T C 0.043601 2.4641e-05
6:12874672 G T 0.518443 -9.4823e-07
6:12878216 G T 0.087946 3.0299e-05
6:12881507 T C 0.091399 -4.6358e-05
6:12887465 A G 0.095544 4.0505e-06
6:12889004 T C 1.280887 -2.8699e-05
6:12899336 A G 0.062742 1.0375e-05
6:12901441 A C 1.274714 -2.2553e-05
6:12902731 C T 0.027388 -3.9429e-06
6:12903957 G A 0.810304 4.1179e-06
6:12904138 T G 0.119755 -9.0517e-06
6:12909467 A G 1.948077 -7.9659e-06
6:12913624 A G 0.048175 2.6273e-05
6:12927544 G C 0.664878 2.9396e-05
6:12930022 C T 0.054170 1.3051e-05
6:12944411 A G 0.021692 1.5498e-05
6:12950520 G A 0.120767 -5.9344e-06
6:12950685 G T 0.029203 5.6698e-06
6:12955104 T C 0.466503 -2.8791e-05
6:12963417 A G 0.050732 1.1032e-05
6:12965438 A G 0.041485 -7.8060e-06
6:12966224 A G 0.060135 -1.3271e-05
6:12972739 A G 0.061236 -9.7022e-06
6:12976314 G A 0.032286 3.7235e-05
6:12983504 C A 0.793549 -2.0451e-05
6:13007733 C T 0.805942 -1.0012e-05
6:13020282 A G 0.050268 3.1521e-05
6:13024536 A G 1.607651 -2.6050e-05
6:13025211 G A 0.105833 1.3346e-05
6:13025723 T C 0.049249 9.7591e-06
6:13037041 G A 1.134854 1.6880e-05
6:13041732 A G 0.053936 1.5964e-05
6:13043100 A G 0.068094 3.4681e-05
6:13047180 A G 0.023646 -6.7694e-05
6:13049461 A G 0.061801 -1.2711e-05
6:13049961 A G 0.029170 -1.1589e-05
6:13063361 G T 0.443841 -3.3841e-05
6:13066144 C T 0.110254 1.3252e-05
6:13067462 G T 0.498062 -4.0899e-05
6:13068959 G A 1.552018 -1.8624e-05
6:13073294 A G 0.110822 -5.0225e-06
6:13079735 T C 0.029420 -4.4450e-05
6:13080467 A G 0.033318 1.9011e-05
6:13089994 T C 1.551758 -1.3073e-05
6:13098302 A G 0.249847 -2.6946e-06
6:13119403 G A 0.555387 -3.2685e-05
6:13120079 G A 0.110877 8.8547e-06
6:13120625 T C 0.065984 2.2719e-05
6:13124567 C T 0.030667 1.7760e-05
6:13137913 T C 0.034811 1.3815e-05
6:13141664 A G 0.630106 2.3757e-05
6:13144340 G A 0.447557 -1.4652e-05
6:13146456 G A 0.353032 3.4283e-05
6:13149492 A G 1.158013 7.2010e-06
6:13159525 T C 0.030929 -2.0313e-05
6:13171426 G A 0.429660 -4.2003e-05
6:13175855 T C 0.047886 -9.7344e-06
6:13178610 G A 0.580357 -1.7078e-05
6:13181513 G A 0.078228 -6.3908e-06
6:13183570 T G 0.080113 -2.1769e-05
6:13191517 C G 0.135289 -2.2579e-05
6:13193110 G T 0.846609 1.3425e-05
6:13195470 G A 0.075452 -5.1242e-05
6:13202091 G A 1.547529 -1.2411e-05
6:13202215 C T 0.579838 1.9663e-05
6:13205035 T C 0.048434 1.8903e-05
6:13206385 A G 0.053514 1.7610e-05
6:13209099 G C 1.243314 2.2442e-05
6:13209822 G A 0.062239 -6.7646e-05
6:13211894 T C 0.031939 -2.8558e-05
6:13215483 C G 1.796792 2.1064e-05
6:13216058 G A 1.349910 2.7936e-05
6:13224079 T C 0.124455 1.2792e-05
6:13228008 C G 0.191247 5.2555e-06
6:13229080 A G 0.039307 -1.4797e-05
6:13238443 G A 0.123439 -6.4055e-06
6:13247499 T C 0.058590 -2.2602e-05
6:13259241 T G 1.253343 2.7355e-05
6:13266065 C T 0.201193 -1.7774e-05
6:13270111 C T 0.058616 5.6335e-05
6:13270945 C G 0.403784 6.3626e-06
6:13274123 C T 1.826235 2.6251e-05
6:13278262 C T 1.559373 2.3334e-05
6:13279507 A G 0.389811 2.9006e-06
6:13279906 T G 1.698787 3.0603e-05
6:13283964 A G 0.157533 7.1187e-06
6:13284204 T C 0.202231 -2.4993e-05
6:13295536 T C 1.762026 1.4247e-05
6:13302285 C T 0.218451 1.8916e-05
6:13302931 A G 0.541235 3.5771e-06
6:13311823 A G 0.550180 8.0108e-06
6:13320526 G A 0.035733 2.3141e-05
6:13328984 C G 0.035740 2.1769e-05
6:13329343 T A 0.027927 4.9688e-05
6:13332467 A G 0.516297 -1.6571e-05
6:13334608 T C 0.094434 2.3986e-06
6:13336030 G A 0.178689 2.2176e-05
6:13345402 G A 0.182101 4.5113e-05
6:13346023 A G 0.046905 2.8341e-05
6:13346138 T C 0.105486 5.1264e-06
6:13346660 T C 0.643453 -5.2924e-05
6:13351842 T C 0.055293 2.9725e-05
6:13353734 C T 0.211875 1.4853e-05
6:13356166 G A 1.101510 -1.6718e-05
6:13358705 C T 1.935233 1.8715e-05
6:13358885 G A 0.046006 -1.1387e-07
6:13359331 C T 0.047525 -1.0074e-05
6:13364712 G T 0.044948 -3.9131e-07
6:13365940 T C 0.045675 -3.4786e-05
6:13371707 A C 0.095343 -3.5905e-05
6:13374132 G A 1.917767 5.2966e-07
6:13378961 C T 0.032510 -3.4896e-06
6:13381056 A G 0.049356 -3.5971e-05
6:13381133 T C 0.236955 -5.0544e-06
6:13382058 T C 1.046587 4.4465e-05
6:13384746 C T 1.083593 2.8928e-05
6:13392268 T C 0.157315 -3.4264e-05
6:13397500 T C 0.070989 -9.1780e-06
6:13397998 A G 0.060093 2.5449e-05
6:13401346 A G 0.130872 2.1542e-05
6:13401442 A G 0.118184 1.7677e-05
6:13407734 T C 0.081811 1.4439e-05
6:13408672 C T 1.493973 -1.2604e-05
6:13413649 T C 0.053329 1.9563e-05
6:13415866 T C 0.421902 7.7001e-06
6:13418600 G T 1.922983 -1.6620e-05
6:13420174 A G 0.027622 2.3011e-05
6:13428041 T C 1.504275 -1.0103e-05
6:13429888 G A 0.084333 1.9080e-05
6:13438112 G A 0.083298 -1.1893e-05
6:13438399 T C 0.021864 -2.0591e-06
6:13446046 C A 0.640720 1.3261e-05
6:13454603 G A 1.123887 1.6952e-05
6:13456816 T C 0.075615 -3.8559e-06
6:13457347 T C 0.048399 1.0534e-05
6:13462198 C T 1.540057 -4.6944e-06
6:13462405 A G 0.300495 -5.4227e-05
6:13464172 A C 0.032348 2.7453e-05
6:13468085 G A 0.056322 1.8243e-05
6:13471445 T C 1.825530 -3.9794e-05
6:13483260 A C 0.299791 -3.6859e-05
6:13487174 T C 0.042579 1.5983e-05
6:13489554 A G 1.522555 1.2926e-05
6:13491335 A G 0.284058 -2.3739e-05
6:13491916 C T 0.073768 -2.7838e-06
6:13494003 A G 0.044487 -2.4975e-05
6:13498680 C T 1.452608 7.4155e-06
6:13502868 T C 0.042851 1.5164e-05
6:13509823 G C 0.029115 7.0977e-06
6:13512039 A G 1.496167 8.7105e-06
6:13513044 A G 0.077481 1.5561e-05
6:13513432 C T 0.108670 1.1040e-05
6:13513622 T C 0.220278 -2.3153e-05
6:13514073 G A 0.059064 4.8816e-06
6:13514297 G A 0.177339 -5.6898e-05
6:13514747 G A 0.035350 3.1654e-05
6:13516148 A C 0.060869 1.7015e-05
6:13516384 G C 0.146442 -6.4568e-05
6:13517912 G A 0.076277 -3.8385e-07
6:13519372 G A 1.386584 9.3054e-07
6:13521802 T G 0.089750 1.3153e-05
6:13529231 T C 0.046980 1.7133e-06
6:13542802 T C 0.042965 2.0014e-05
6:13544736 T C 1.353026 -1.5984e-05
6:13554535 A G 0.098336 1.8895e-05
6:13554592 G C 0.061726 1.0480e-05
6:13561029 A G 0.585537 -4.1534e-05
6:13564057 G C 1.268998 -1.8304e-05
6:13566383 G A 0.057062 -7.1252e-06
6:13567010 G C 1.367155 -1.5946e-05
6:13572442 T C 0.113734 -1.6882e-05
6:13587355 T C 0.027323 -2.2154e-05
6:13599303 T C 0.457600 -6.2599e-05
6:13604710 T A 0.040206 -1.4140e-05
6:13604918 C T 0.041706 -2.0100e-06
6:13612078 G A 0.111877 2.5807e-05
6:13613783 G A 1.154219 2.8882e-07
6:13623820 G A 0.055809 -2.7503e-05
6:13627151 G A 0.197171 4.5070e-06
6:13628357 G A 1.522188 1.5840e-07
6:13631555 C A 0.124886 -5.6995e-05
6:13636138 A G 0.067377 3.4761e-06
6:13640445 T C 0.107976 -1.9633e-05
6:13643835 G A 0.042517 7.9534e-05
6:13650814 A G 0.120995 -2.0955e-05
6:13652006 T C 0.753421 2.4145e-05
6:13657811 T C 0.042793 -9.7865e-07
6:13679167 T C 0.030647 2.1189e-05
6:13685283 T C 0.048282 -3.3738e-05
6:13705183 T C 0.320590 -1.1754e-05
6:13708149 C T 0.077984 1.1152e-05
6:13711279 G A 0.955039 8.7005e-05
6:13716170 A G 0.052206 2.3976e-06
6:13716592 G A 1.141846 3.6834e-05
6:13732267 T C 0.059321 2.2136e-05
6:13732840 T C 0.466315 1.1395e-05
6:13733992 A G 0.145196 5.3393e-05
6:13741201 A G 0.080165 -4.1274e-07
6:13744356 G A 0.093645 5.2846e-05
6:13749051 G A 0.036285 -3.7898e-05
6:13749161 T A 0.247692 -1.2816e-05
6:13751732 T G 0.617791 7.3568e-05
6:13754563 C T 0.052083 2.9377e-06
6:13755516 A G 0.479597 -1.5066e-05
6:13761169 T C 0.105385 3.7948e-05
6:13767716 A C 0.637694 -5.0634e-05
6:13771450 A G 0.601688 3.2340e-05
6:13773570 T C 0.105376 4.6409e-05
6:13774155 C T 0.336164 1.7860e-05
6:13787578 A G 0.493495 -1.5157e-04
6:13789002 G A 0.089322 1.3529e-05
6:13792600 A G 0.466178 2.8941e-05
6:13801615 C T 0.313628 -1.2942e-05
6:13805164 C G 0.242600 7.4565e-06
6:13805189 C T 0.990165 -3.7006e-05
6:13817359 C T 1.135374 -1.4711e-05
6:13823934 A G 0.193665 6.7591e-06
6:13824573 G A 0.067854 1.8305e-05
6:13830987 T C 1.151944 -3.2220e-05
6:13834212 A G 1.057260 -1.5309e-05
6:13835126 T C 0.081428 1.0341e-05
6:13836495 T C 0.217581 3.2339e-05
6:13836706 C T 1.127402 1.7134e-06
6:13837671 T C 0.029186 1.0363e-05
6:13838858 T G 0.790200 5.9230e-06
6:13842072 G C 0.389898 2.0248e-06
6:13847687 T C 0.732388 1.0130e-05
6:13854106 T C 0.040622 5.7493e-07
6:13855082 T C 0.256524 4.4455e-06
6:13860043 C T 0.043540 7.6312e-06
6:13861333 A G 0.095729 2.1365e-05
6:13862642 T C 0.102416 2.6342e-05
6:13862649 A G 0.274422 3.2409e-06
6:13868348 T C 0.040031 -2.7384e-05
6:13870944 C T 0.977545 2.1685e-05
6:13873302 C T 0.102464 2.8847e-05
6:13882458 G A 0.028842 -2.6321e-05
6:13897337 C T 0.309795 5.9935e-06
6:13897986 T C 0.601633 -7.7967e-06
6:13909717 T C 0.973027 -5.1780e-06
6:13920926 T C 0.717220 5.9123e-06
6:13924160 T C 0.058305 3.7049e-05
6:13925726 T C 0.411434 7.6789e-06
6:13943955 T C 0.285487 -2.6986e-06
6:13954294 A T 0.100111 -2.1869e-05
6:13956119 G A 0.061005 1.0514e-05
6:13957762 A G 0.042809 -3.7552e-07
6:13963098 T C 0.974871 -2.5440e-06
6:13977698 T C 0.087258 -2.3631e-05
6:13980891 G A 0.026025 9.9945e-06
6:13984373 C T 0.143410 -3.3066e-05
6:13989964 T C 0.038856 -8.0921e-06
6:13992056 G A 0.757095 1.9384e-06
6:14004818 C T 0.074475 1.0042e-05
6:14009291 T G 0.702299 1.6892e-05
6:14009619 G A 0.159263 -1.6107e-05
6:14016648 A G 0.035571 2.0215e-05
6:14019240 A G 0.661785 -2.3950e-05
6:14019645 G A 0.082652 4.1145e-05
6:14024234 G A 0.053855 5.3269e-06
6:14030871 A G 0.025911 -1.3969e-05
6:14033856 T C 0.656037 2.1325e-05
6:14033885 C T 0.076193 2.7757e-05
6:14034433 T C 0.151106 -2.2156e-05
6:14038791 C T 0.403508 1.4259e-06
6:14044928 A G 0.310505 -1.7401e-05
6:14049193 T C 0.649772 1.1001e-05
6:14056150 A G 0.083853 3.3539e-05
6:14058676 T C 0.103746 1.7277e-05
6:14060248 G A 0.088793 5.4002e-06
6:14064273 G A 0.978902 -1.1244e-05
6:14065168 C T 1.517631 -1.8300e-05
6:14071632 G A 0.810862 1.8938e-05
6:14078745 A G 0.047318 4.0119e-05
6:14082534 T C 0.106956 -1.5648e-05
6:14086264 T C 1.172181 2.5231e-05
6:14089561 G A 0.201566 -2.0412e-05
6:14092542 G A 0.348748 -2.6115e-05
6:14093319 T C 0.471524 -7.2788e-06
6:14096658 C T 0.092506 2.8307e-05
6:14100750 A G 0.132576 -1.5117e-05
6:14106020 T C 0.079948 -2.1975e-05
6:14106221 C G 0.548710 1.9374e-05
6:14108031 A G 0.054244 4.1374e-05
6:14109560 A G 0.434860 4.2196e-06
6:14120421 A C 0.036188 2.2144e-05
6:14120453 T A 0.028625 6.7432e-06
6:14126422 C T 0.559944 1.8006e-05
6:14131416 G C 0.022893 3.3790e-06
6:14131854 G A 0.063352 7.2086e-05
6:14132241 A G 1.085518 3.6011e-06
6:14142685 A C 0.131680 -2.9114e-05
6:14150230 G A 0.790342 -7.4603e-06
6:14151436 G T 0.036496 2.2911e-06
6:14155192 T C 0.089160 9.5772e-06
6:14158731 G C 0.377746 6.5476e-06
6:14162949 A G 0.164210 3.7897e-05
6:14165205 C T 1.533494 5.4136e-05
6:14173428 A G 0.424989 3.8109e-05
6:14176988 A G 0.426917 3.2097e-05
6:14189148 G A 0.036305 3.8687e-05
6:14194384 T G 0.059236 1.8171e-05
6:14194416 C A 0.139684 -1.1216e-05
6:14199950 C T 0.075501 -7.8822e-06
6:14203502 T C 0.376737 2.0838e-05
6:14205277 G A 1.668169 -4.9255e-05
6:14207570 A G 0.034273 2.2971e-08
6:14218624 C T 0.021189 1.0542e-05
6:14227001 G A 0.082872 -3.1294e-05
6:14228183 T G 0.050083 -5.2996e-06
6:14228977 C G 0.055812 2.0193e-05
6:14238900 A G 1.955987 -3.8515e-06
6:14242433 C G 0.138889 -6.1627e-05
6:14244449 G A 0.054692 2.2983e-05
6:14249640 G A 0.128041 -3.4416e-05
6:14250304 G A 1.765129 1.8019e-05
6:14259968 T C 0.045003 -3.8823e-06
6:14268324 C T 1.224179 -4.3966e-05
6:14270412 A G 0.060937 -1.3620e-05
6:14270862 A G 0.041125 1.2772e-05
6:14275210 C A 0.547207 3.9371e-06
6:14275555 C A 0.096326 1.9941e-05
6:14282657 A C 0.239328 -5.7937e-05
6:14285635 A G 0.145598 3.9273e-06
6:14291881 G A 0.066475 7.5346e-06
6:14307001 A G 0.042563 3.5798e-06
6:14310129 C T 0.382056 -5.3920e-06
6:14311488 C A 0.147546 3.0468e-06
6:14314883 T C 0.523620 -2.7759e-07
6:14325638 T C 1.067020 9.9793e-06
6:14327702 T C 0.048259 1.2401e-05
6:14327890 C T 0.106956 -3.1705e-05
6:14328155 C T 0.854954 4.2636e-05
6:14329647 T G 0.697177 -9.1931e-07
6:14333235 G C 0.455597 -3.7597e-05
6:14334854 C T 0.024094 3.6457e-06
6:14337193 T G 0.473534 6.6553e-06
6:14338545 A G 0.040826 -3.7226e-05
6:14340220 C G 0.066556 1.7083e-06
6:14343817 T C 0.038732 3.5007e-05
6:14348105 A C 0.756115 1.8548e-05
6:14350801 C T 1.128301 -9.9452e-06
6:14351583 A G 0.062778 -4.9277e-05
6:14355492 C T 0.914339 2.9357e-05
6:14358920 C T 0.804361 2.1512e-05
6:14359572 G A 0.034636 -2.8686e-06
6:14362028 T C 0.127892 1.3202e-05
6:14381433 T C 1.066695 4.4996e-05
6:14383584 C A 0.161512 -8.2530e-05
6:14390517 T C 0.023545 2.2192e-05
6:14405513 T C 0.029852 1.9692e-06
6:14409960 G A 0.052319 5.1139e-06
6:14412074 G A 0.100449 -8.3106e-06
6:14412151 C A 0.261046 -2.8891e-05
6:14425239 G T 0.441737 -2.5337e-05
6:14426867 A G 0.026278 8.3380e-06
6:14427384 A G 0.090507 3.8959e-05
6:14451276 C T 1.811616 -8.6445e-06
6:14458263 T C 0.072223 3.2102e-05
6:14459629 C T 0.123260 -2.4552e-05
6:14465620 C T 0.071291 -8.1921e-06
6:14466154 C T 0.815923 -7.6588e-05
6:14486578 T C 0.099001 -4.0798e-06
6:14501270 G A 0.821846 -5.7152e-05
6:14506419 C A 1.961969 -7.9799e-06
6:14508714 C T 0.041319 -1.7408e-06
6:14517033 A G 0.142930 -4.2371e-05
6:14524529 A G 0.035146 -2.0162e-05
6:14525006 A G 0.335936 -2.2223e-05
6:14527625 T C 0.060473 -8.4711e-06
6:14531989 C T 0.348728 -2.3585e-05
6:14536767 A G 0.119365 1.3928e-05
6:14551593 C T 0.225020 -4.2575e-05
6:14551687 C T 0.044539 -6.5290e-06
6:14559080 A C 0.455935 -5.4568e-06
6:14560233 G A 0.118281 1.8400e-05
6:14574161 A G 0.110783 1.3177e-05
6:14580385 T C 0.043221 -5.2336e-05
6:14582055 T C 0.048288 -2.1216e-05
6:14584208 C T 0.303202 2.2668e-05
6:14587003 G A 1.298369 2.5838e-06
6:14594217 A G 0.070194 -4.7568e-06
6:14596365 G A 1.624841 4.3299e-05
6:14598820 C T 0.410308 -9.1996e-06
6:14599084 C T 0.191656 -2.5647e-05
6:14599142 G C 0.083716 1.2658e-05
6:14599471 A G 0.081545 1.6294e-05
6:14599737 C T 0.120060 1.3254e-05
6:14603738 C T 0.092392 -2.9495e-05
6:14615057 T C 0.239399 -5.8058e-05
6:14615332 G A 0.044208 -2.0953e-05
6:14617592 A G 0.032715 -4.7264e-06
6:14619148 C T 0.206480 -4.4093e-05
6:14621293 T C 0.096836 -5.2598e-06
6:14624986 A C 1.686674 1.9498e-05
6:14625569 C T 1.508205 2.0123e-05
6:14640599 A G 0.246910 -1.0166e-05
6:14642101 A G 0.570094 2.3092e-05
6:14649283 T C 0.870167 -2.6658e-05
6:14650274 T G 0.071895 -3.3061e-05
6:14653169 A G 0.880482 5.6230e-06
6:14657861 G A 0.045562 1.2142e-05
6:14662922 C T 0.048434 -1.3517e-06
6:14663049 T G 0.076030 5.3351e-08
6:14663938 A G 0.027421 1.8403e-06
6:14665413 A G 0.345132 3.5415e-05
6:14666198 C T 0.769267 -1.6355e-05
6:14671159 T C 1.966821 7.9522e-06
6:14671614 G A 0.456327 -2.5171e-05
6:14680107 C T 1.975770 1.7857e-05
6:14681975 T C 0.071710 1.0552e-05
6:14683133 T G 0.261786 2.8167e-05
6:14684913 C A 0.046818 3.8189e-06
6:14693952 C T 1.733005 -1.0141e-05
6:14695783 T C 0.130537 1.4686e-05
6:14702667 T C 0.453990 1.0974e-05
6:14703223 T C 0.385413 -6.0899e-05
6:14704591 G T 0.741158 -3.1181e-05
6:14704668 C T 0.252908 4.8124e-06
6:14705475 G A 0.069594 1.1506e-05
6:14712493 T C 1.447950 2.1921e-05
6:14713138 T G 0.025158 -1.1495e-05
6:14716037 T C 1.616175 2.2400e-05
6:14717840 A C 0.021358 6.4864e-07
6:14719496 A G 1.610452 1.0940e-05
6:14720800 C T 0.029135 9.9464e-06
6:14724910 C T 0.377009 -2.1048e-05
6:14725018 T G 0.052284 1.7958e-06
6:14728872 G A 0.052612 -4.3157e-05
6:14730892 T C 0.059090 -3.3000e-05
6:14733033 C T 0.372153 -1.8278e-05
6:14736650 C T 1.668527 -1.0254e-05
6:14739809 A G 0.131021 6.8409e-06
6:14742228 G T 0.041624 -6.5791e-06
6:14742484 C T 1.796029 1.5524e-05
6:14742507 G A 1.795951 1.2221e-05
6:14756407 C T 0.044228 9.8074e-06
6:14757243 C T 0.120641 5.0124e-06
6:14758304 T C 0.059087 1.3346e-05
6:14763162 A G 1.695710 5.4175e-06
6:14765431 A G 0.069707 2.7355e-05
6:14766630 T C 0.091445 7.0864e-06
6:14767419 A G 1.707765 -1.4323e-05
6:14767912 T C 1.444341 1.4866e-05
6:14772668 C T 0.136000 4.2513e-05
6:14778082 C T 0.040505 5.3240e-06
6:14781758 T C 0.178501 5.6236e-05
6:14787728 G T 0.234839 8.9099e-05
6:14792476 C A 0.181565 3.8039e-05
6:14793092 A G 0.142216 3.4073e-05
6:14793507 T C 0.032163 1.7080e-05
6:14801077 G A 0.053144 3.9589e-05
6:14805569 A G 0.036035 1.0951e-05
6:14808811 G A 0.642255 3.6951e-06
6:14814367 T C 0.388876 -6.3391e-06
6:14821871 T C 1.725929 1.7123e-05
6:14831980 T G 0.112163 1.1575e-05
6:14832101 A G 0.617291 -3.0094e-05
6:14844740 C G 1.709158 3.3619e-05
6:14856357 T G 0.914813 -1.8683e-06
6:14859540 C T 0.182484 -3.2942e-05
6:14869412 A G 0.025188 -8.7260e-06
6:14869699 T C 0.025392 9.5604e-06
6:14874767 A G 0.084236 -1.4403e-05
6:14881729 C T 0.150723 -3.2007e-05
6:14883070 A G 0.067533 5.1192e-06
6:14904639 C T 0.042942 2.2355e-05
6:14906120 C A 0.222070 -2.2938e-05
6:14908749 T C 0.512010 -3.8007e-06
6:14913060 T C 0.073297 -1.8457e-06
6:14918945 C T 0.391281 9.5979e-07
6:14926320 G A 0.416206 1.3493e-05
6:14935466 A G 0.352659 -2.2923e-05
6:14945431 A G 0.032302 -1.2203e-05
6:14946025 A G 1.534584 -5.4460e-05
6:14947256 T C 0.302365 2.1296e-05
6:14949150 G A 0.145458 -8.0370e-05
6:14950198 A G 0.028855 -5.8983e-06
6:14954461 C T 0.470031 7.0499e-06
6:14957782 C A 0.080604 3.1137e-05
6:14964884 A G 1.911493 3.1440e-05
6:14977563 T C 1.544637 -2.3695e-05
6:14982161 C T 0.994235 -1.2042e-05
6:14984316 G T 0.044095 2.0110e-06
6:14986070 A G 0.025317 -7.7690e-06
6:14991430 A C 0.037739 -2.8172e-05
6:14991919 T C 0.090377 -1.7457e-06
6:15001664 G A 1.020699 -6.3184e-06
6:15008189 A G 0.023928 2.1325e-05
6:15012899 C T 0.245371 7.2218e-06
6:15014891 C G 0.891193 9.5428e-06
6:15017691 T C 0.374922 9.6471e-06
6:15024245 A G 0.051969 -4.6446e-05
6:15024760 T C 0.084930 6.0434e-05
6:15027286 C T 1.188401 4.3488e-05
6:15028425 G T 0.087624 3.3163e-05
6:15037252 T C 0.875636 3.3012e-05
6:15041943 A G 0.491840 3.4344e-05
6:15044804 C T 0.997893 2.2259e-05
6:15049550 A G 0.184795 1.7717e-05
6:15062971 T C 0.331746 5.9461e-06
6:15063444 C T 0.569084 2.4449e-05
6:15065843 T G 0.406861 2.4001e-05
6:15066103 T C 0.080974 -1.3620e-06
6:15066593 G A 1.682548 -1.2527e-07
6:15066724 C T 0.893517 5.7190e-06
6:15067032 G A 0.135695 7.2938e-05
6:15067521 T C 0.655280 3.9131e-05
6:15067667 C T 0.230755 -7.7814e-06
6:15069228 G T 1.942896 2.0265e-05
6:15081230 A G 0.047928 9.8169e-05
6:15089151 C T 0.805851 -2.5530e-06
6:15094935 A G 0.078147 -1.7919e-05
6:15112321 C T 0.185499 7.0176e-06
6:15127704 C A 0.206149 3.2102e-06
6:15129463 G A 0.143547 -3.6008e-05
6:15133366 G A 1.444120 -4.0292e-05
6:15135772 A G 0.072758 5.0044e-06
6:15138850 T C 0.056419 8.8022e-07
6:15138938 C A 0.426138 -7.7793e-05
6:15157289 G A 0.308863 -4.7098e-05
6:15160774 A G 0.363906 -8.9709e-05
6:15166191 T C 0.117836 -2.6770e-05
6:15171094 G A 0.093194 3.9590e-06
6:15171113 T C 0.054884 8.5278e-06
6:15172186 A G 0.060207 -8.8698e-07
6:15191842 T C 0.141154 -3.2203e-05
6:15194250 G A 0.394939 2.4128e-05
6:15202161 G A 0.060957 -3.7818e-05
6:15204855 A C 0.056507 4.1233e-06
6:15205861 A G 0.033744 -2.9062e-05
6:15207560 T C 0.073330 -2.1422e-05
6:15209194 A G 0.042082 -1.0109e-05
6:15210488 C G 0.025418 -3.9505e-05
6:15218671 C A 0.469817 1.5691e-05
6:15242005 A G 0.114370 -2.3959e-05
6:15243052 T C 0.591487 2.2183e-05
6:15244249 T C 0.200975 5.2152e-05
6:15246896 A C 0.291608 -5.3119e-05
6:15247332 C G 0.059593 7.2645e-05
6:15252696 T C 0.136227 -2.1365e-06
6:15252758 G A 0.269696 -1.9773e-05
6:15253012 C T 0.064086 2.3510e-05
6:15253167 A G 0.186911 -3.8090e-05
6:15255911 T G 0.092464 -7.1145e-06
6:15257945 G A 0.174213 -6.3707e-05
6:15259300 A G 0.075560 -2.6317e-05
6:15260506 T C 0.029946 -3.3428e-06
6:15269455 A G 0.179056 -2.5157e-05
6:15275305 G A 0.969116 -2.6364e-05
6:15283550 C G 0.224920 2.8603e-05
6:15296993 T C 0.120313 3.7677e-05
6:15300772 T C 0.050898 7.1980e-08
6:15301954 A G 0.709453 3.7759e-05
6:15305479 A G 0.076631 -4.9225e-06
6:15316259 T C 0.132865 -1.8045e-05
6:15320324 G A 0.176661 4.2036e-05
6:15329042 T C 0.044809 -1.7203e-05
6:15334789 C T 1.744193 -3.6384e-05
6:15358786 C T 0.095531 -4.2406e-05
6:15365714 T C 0.061895 5.1291e-06
6:15366460 T G 0.097505 -4.3311e-05
6:15367851 A G 0.034646 -9.0493e-06
6:15374428 C T 0.109706 -2.9174e-05
6:15375365 C T 0.029894 4.2599e-06
6:15381983 G A 0.053754 3.3053e-05
6:15385454 C A 1.047522 -1.9138e-04
6:15398879 T C 0.821739 -9.1658e-05
6:15401909 G C 0.259835 2.4839e-05
6:15403344 G A 0.104915 -1.7380e-05
6:15425497 G A 0.724134 -2.1182e-05
6:15430608 A G 0.082093 9.1517e-05
6:15441185 G A 0.033438 -1.0551e-04
6:15441643 C T 0.248212 4.4322e-06
6:15447181 A G 0.078309 -1.0543e-05
6:15463228 G T 0.044523 -1.2414e-05
6:15475704 T C 1.217052 -1.5418e-05
6:15480898 T C 1.519293 5.9967e-06
6:15496930 T C 0.029729 1.3177e-05
6:15501726 A G 0.310486 4.1371e-05
6:15503919 A C 1.350293 2.5019e-05
6:15513482 A G 1.522497 -3.5720e-06
6:15516633 A G 0.072087 4.2581e-06
6:15523448 A G 0.109725 -9.8053e-05
6:15524679 A G 0.041118 -6.3765e-06
6:15524698 C T 0.088699 1.3147e-05
6:15525157 T C 0.269767 1.9275e-05
6:15525176 T C 0.046860 -1.7445e-05
6:15525604 T G 0.027817 1.6120e-05
6:15528206 C T 0.053839 4.5401e-06
6:15533840 A G 0.040148 -8.7813e-06
6:15540177 T C 0.084372 4.4830e-06
6:15550949 G C 0.074446 -3.3728e-06
6:15552920 C A 0.125714 -5.4092e-05
6:15563831 C T 0.106161 -1.6937e-05
6:15598513 C T 0.096891 5.5916e-05
6:15598880 T C 0.085693 5.9636e-06
6:15620855 G C 1.059058 2.0868e-05
6:15623407 A G 0.469668 2.3999e-05
6:15624586 A C 0.186456 -3.2489e-05
6:15626691 G A 0.030569 2.0789e-05
6:15628102 C T 0.238951 -2.1621e-05
6:15660871 C T 1.264545 2.6952e-06
6:15665209 T A 1.126672 -4.4685e-06
6:15684445 T C 0.502551 -6.2308e-05
6:15687305 A C 0.636863 6.9754e-05
6:15694811 A G 1.036863 2.8504e-05
6:15703296 T C 1.146659 3.6080e-05
6:15722102 G A 0.034156 5.3745e-06
6:15733655 T C 0.130583 1.7113e-05
6:15734884 A G 0.070366 3.1425e-06
6:15735285 A C 0.031942 -1.8099e-05
6:15736433 A G 0.077218 2.1223e-05
6:15743433 G T 1.624783 -2.0134e-05
6:15747233 T C 0.025347 -4.7149e-06
6:15756006 A C 0.723855 7.3615e-05
6:15757982 T C 0.041624 2.1829e-06
6:15758346 G C 0.040807 -7.6902e-06
6:15766186 A G 1.972858 -4.2956e-06
6:15769508 T C 1.168621 3.5666e-06
6:15769538 A G 1.143563 6.2571e-06
6:15773083 G A 1.628405 -1.3829e-05
6:15780845 A G 0.043802 9.9410e-06
6:15788497 T C 0.022182 -2.5370e-05
6:15797687 A G 0.181296 -6.1822e-05
6:15801889 A G 0.382660 -7.4206e-06
6:15803550 G A 1.953786 -4.1379e-06
6:15803741 A C 1.154316 9.3234e-06
6:15805428 A C 0.058496 -2.0900e-06
6:15811775 T G 0.067068 7.7555e-06
6:15819270 A G 0.288285 -1.0466e-05
6:15819385 T C 1.162551 2.6019e-05
6:15819455 G T 0.855671 -1.7883e-05
6:15820237 T C 0.020871 1.3636e-05
6:15821380 A C 0.029901 -1.2947e-05
6:15830255 G A 0.562703 -5.6004e-05
6:15830453 G A 0.801609 -7.7384e-05
6:15830542 A G 0.238451 -1.8050e-05
6:15834753 C T 0.155053 -3.6904e-06
6:15838644 A G 0.136987 1.6193e-05
6:15849887 A G 0.033822 5.3770e-06
6:15850845 T A 0.186651 2.8370e-05
6:15852965 G A 1.597105 -8.2838e-06
6:15857309 C T 0.102649 1.6641e-06
6:15864761 G T 0.119044 1.0416e-05
6:15865566 G A 0.020072 7.4443e-06
6:15870778 C T 0.742311 3.0301e-05
6:15873854 A G 1.379018 -1.8051e-05
6:15874151 C T 0.022065 -2.2502e-06
6:15876770 G A 0.056643 8.7647e-06
6:15879121 C T 0.081788 3.0298e-05
6:15880753 A G 0.038265 -4.2149e-05
6:15887076 T C 1.951283 5.8479e-06
6:15887560 C T 1.840059 -3.9979e-06
6:15894493 T G 0.194328 2.8470e-05
6:15897645 T C 0.070733 7.2453e-06
6:15910420 G C 0.114042 -3.0218e-05
6:15920550 T C 0.037535 -2.4139e-06
6:15922523 C T 0.125104 4.5100e-06
6:15931538 C T 0.739269 -3.9369e-05
6:15943062 A T 0.035584 -9.2478e-07
6:15943934 T C 0.038054 3.6718e-05
6:15948873 A G 0.100455 -3.3321e-06
6:15955687 A C 1.841091 -2.1051e-05
6:15963661 C T 0.026794 7.8009e-06
6:15965836 A G 0.115616 -1.5899e-05
6:15966535 A G 0.818347 3.3257e-06
6:15969582 G A 0.150282 -1.3926e-05
6:15972131 C T 1.968210 -4.6804e-06
6:15974931 G A 0.823041 -4.7418e-05
6:15976991 T G 0.797840 -9.5854e-07
6:15981550 A G 0.026181 1.1445e-05
6:15981754 T C 0.029122 1.1801e-05
6:15992363 T C 0.063755 -4.5000e-05
6:15998377 A G 0.029518 1.0732e-05
6:15998406 A T 0.213806 -1.0569e-05
6:15999438 T C 1.656718 -3.7995e-05
6:16001457 T C 0.226617 -1.2151e-05
6:16003164 T C 0.059694 -1.7845e-05
6:16003716 T C 0.067555 1.2795e-05
6:16008602 C T 0.718571 1.6729e-05
6:16017042 G A 0.783231 -4.9184e-05
6:16019115 C T 1.894676 -4.1252e-06
6:16024400 T C 0.763535 1.2918e-06
6:16025535 T C 0.347300 4.8836e-05
6:16028261 G T 0.045464 1.4809e-07
6:16031163 G T 0.197862 7.0743e-06
6:16036102 G A 0.928378 -6.1976e-05
6:16048116 A G 0.035597 8.2637e-07
6:16051721 T C 0.817185 -3.0527e-05
6:16058639 A C 0.046448 -2.0054e-05
6:16059645 G A 0.716597 -9.0338e-06
6:16060200 C T 1.290667 -4.2176e-05
6:16062683 A G 0.048152 -1.5132e-05
6:16063457 C T 0.197161 -1.0758e-04
6:16068024 G A 1.084271 2.0371e-05
6:16068570 C T 0.044919 -3.2630e-05
6:16070094 G A 0.021497 3.2245e-06
6:16072203 A G 1.001522 1.8404e-05
6:16078812 T C 0.045792 1.6714e-05
6:16081474 T G 0.641602 3.8787e-05
6:16083413 A G 1.657971 1.2161e-05
6:16086250 C T 0.701761 -2.9963e-05
6:16092944 C G 0.241743 2.9643e-05
6:16096128 T C 0.021750 1.7621e-05
6:16096596 T C 1.008770 4.0478e-06
6:16098388 A G 0.040073 -5.3613e-06
6:16104631 A G 0.828637 1.7330e-05
6:16108431 T C 0.941104 -6.1735e-06
6:16115795 G T 0.205428 -5.1948e-05
6:16116748 A G 0.315575 7.4001e-07
6:16126970 G A 0.127772 1.2724e-05
6:16127173 G A 0.171652 -2.0218e-05
6:16127407 T C 0.403839 -6.1064e-06
6:16133732 T G 0.055867 5.2216e-06
6:16133820 G C 0.408364 -6.0616e-05
6:16142997 G T 0.416345 -9.3448e-07
6:16143390 C A 0.038690 -1.6444e-05
6:16144234 A G 0.041157 3.2488e-05
6:16144614 C T 0.612429 4.0396e-06
6:16145325 G A 0.924054 -3.8838e-05
6:16148744 A G 0.611994 -3.1031e-06
6:16150251 C G 0.062635 -3.7872e-05
6:16152543 T C 0.399954 -5.9351e-06
6:16154141 T G 0.053121 -1.2625e-05
6:16161425 G A 0.387691 -5.8629e-05
6:16176210 G C 0.105321 -1.5141e-05
6:16181790 A G 0.023201 -3.4524e-05
6:16190386 A G 0.336203 -1.7953e-05
6:16197194 A G 0.520608 -4.8152e-05
6:16199281 G T 0.033331 -2.3723e-05
6:16200774 C T 0.064530 3.4431e-05
6:16210431 G T 0.079289 -2.4375e-05
6:16213460 T C 0.212189 -1.1655e-05
6:16217590 C T 0.363133 -1.8727e-05
6:16218474 C T 0.059980 -2.8547e-05
6:16223119 A C 0.055559 5.0241e-05
6:16226667 T C 0.036688 5.8452e-06
6:16236915 A G 0.036649 1.6766e-05
6:16240053 A G 0.115129 -3.6001e-05
6:16240903 A G 0.340597 -8.5126e-07
6:16245381 G A 0.028515 -2.6919e-05
6:16254095 C T 0.755768 -3.6118e-05
6:16273226 G A 0.186865 -1.8999e-05
6:16274779 A C 0.027430 -9.8253e-06
6:16275204 C A 0.064417 2.3224e-05
6:16277858 G A 0.067185 -2.9777e-05
6:16278390 G A 0.744235 -2.4946e-05
6:16281187 T C 0.525898 -2.5197e-05
6:16289452 G C 0.047454 -1.6536e-05
6:16290761 A T 0.761721 -3.5129e-05
6:16295861 C T 0.323262 -9.5140e-06
6:16306202 G A 0.772114 -2.4115e-05
6:16306751 A G 0.386416 -1.7990e-05
6:16307295 G C 0.578413 -1.2655e-05
6:16310644 G A 0.043264 -6.6337e-06
6:16315658 A G 1.210820 2.7764e-05
6:16321827 T C 0.332489 3.9454e-05
6:16324322 G A 0.809911 5.3749e-06
6:16326294 C T 0.390080 4.3862e-05
6:16327330 C T 0.418789 4.4170e-05
6:16327615 G A 1.372196 5.6867e-05
6:16329255 C A 0.054835 -7.3346e-06
6:16338221 C T 1.354071 1.9705e-05
6:16338904 G A 0.135523 4.1035e-05
6:16343056 G A 0.108118 -1.6394e-05
6:16345398 C A 0.823632 1.2132e-05
6:16349847 C T 0.051907 -6.9799e-05
6:16351420 C T 0.134445 -5.0890e-06
6:16362965 G A 1.505025 7.0312e-06
6:16366662 A G 0.026307 1.9471e-05
6:16372858 T C 0.085469 -1.8397e-05
6:16374609 G A 0.065923 -3.1414e-05
6:16376624 T C 0.461670 -8.8072e-06
6:16376950 C T 1.584203 -4.4318e-05
6:16384665 T C 0.494394 -1.9486e-05
6:16386689 C T 0.264931 2.4690e-05
6:16387521 C T 0.060369 -4.0575e-06
6:16391928 A G 0.171876 -7.4351e-07
6:16392159 T C 0.263873 2.7411e-05
6:16398318 A G 0.134176 -2.5075e-06
6:16399557 T C 0.662934 -5.8777e-05
6:16399590 A G 0.516664 1.6110e-05
6:16399841 T C 0.169159 5.4181e-06
6:16401510 C T 0.028748 9.3851e-06
6:16401797 A G 0.037246 5.3607e-05
6:16404209 A G 0.040255 3.5755e-07
6:16404530 G A 0.177264 2.9106e-05
6:16405185 T C 0.294828 5.1835e-05
6:16405231 A G 1.959456 -3.4038e-05
6:16410186 A G 0.611614 3.5657e-05
6:16411068 A G 0.315660 -1.3038e-05
6:16412749 T C 0.031540 8.6984e-06
6:16414510 C A 0.243310 1.2579e-05
6:16414553 A G 0.286262 -2.9846e-05
6:16418331 C G 0.297064 -6.6360e-06
6:16420522 A G 0.294419 -1.3624e-05
6:16421122 C G 0.294442 5.6441e-06
6:16423336 A C 0.061878 -2.6517e-05
6:16424530 A G 0.158740 9.8899e-05
6:16425403 C A 1.219833 1.2752e-05
6:16427264 C T 0.494790 -1.7666e-05
6:16429116 A G 0.052044 4.0498e-05
6:16438650 G T 0.030770 2.1319e-05
6:16439100 A G 0.764067 6.4724e-05
6:16441704 G A 1.103438 2.3514e-05
6:16449125 A C 0.865146 -5.6223e-06
6:16449540 C T 0.067387 -4.8084e-08
6:16452491 A C 0.154423 -3.1842e-05
6:16456512 C T 0.676807 1.6402e-05
6:16459641 T C 0.047006 1.9940e-06
6:16461576 T C 0.043114 2.0989e-05
6:16477111 C T 0.402041 -1.5109e-06
6:16478072 T C 0.980668 7.0276e-05
6:16480011 A G 0.040307 9.1262e-06
6:16487125 T C 0.096820 -7.2276e-05
6:16488433 T C 0.058740 7.7287e-06
6:16490848 G C 0.323161 1.2493e-05
6:16491873 T C 1.783792 1.8598e-05
6:16493362 G T 1.036509 -3.9093e-05
6:16493863 A G 1.253869 -1.0477e-06
6:16494994 A G 0.033549 -6.7353e-06
6:16496509 A G 0.072022 -1.4969e-05
6:16496803 G C 0.042459 -1.9592e-05
6:16497883 G A 0.708233 1.5388e-05
6:16508441 T C 0.328276 3.3829e-05
6:16516049 C G 0.312333 7.1447e-06
6:16520065 G A 0.186359 -3.0342e-05
6:16521023 A G 0.171776 5.5757e-06
6:16522874 A G 0.042501 -1.3809e-05
6:16524359 C T 0.685600 6.4586e-05
6:16524471 G A 1.232255 4.3608e-05
6:16526146 T C 0.038483 -1.2242e-05
6:16543263 G A 0.170838 -5.2218e-06
6:16545951 T C 0.252025 7.5212e-06
6:16547628 T C 0.079773 1.9990e-05
6:16550913 G T 0.230820 2.3967e-05
6:16552128 G T 0.035973 -8.0441e-06
6:16553452 T C 0.168192 1.0131e-05
6:16553666 T C 0.051469 8.7973e-06
6:16554430 G A 0.024697 -1.9415e-05
6:16559215 C T 0.141349 -7.2602e-06
6:16560159 C T 0.978084 1.2302e-05
6:16563501 G A 0.467577 -1.0633e-06
6:16568173 G C 1.134426 5.0112e-05
6:16577468 A G 0.542488 7.6454e-06
6:16578180 A G 0.051057 -1.7195e-05
6:16583147 G T 0.153836 -2.8053e-05
6:16586676 C T 0.128924 -3.7283e-05
6:16595948 A G 1.430478 3.2176e-05
6:16599180 A G 0.036925 2.5998e-05
6:16599602 A G 0.063748 -8.1674e-06
6:16603932 A G 0.048103 -3.1777e-05
6:16605411 T C 1.477915 2.2614e-05
6:16607734 C T 0.087962 -2.2734e-05
6:16608943 C T 0.021939 -1.1575e-05
6:16619193 C G 0.635474 2.9552e-06
6:16621532 T C 1.950774 3.3332e-05
6:16622199 C T 0.071554 4.1878e-05
6:16626066 A G 0.322414 3.4706e-05
6:16632806 G T 0.056773 6.3004e-06
6:16633925 G A 0.111523 2.4284e-05
6:16633968 C A 1.219898 -2.2675e-06
6:16645228 G A 0.028524 -1.9005e-05
6:16645643 T C 0.401009 4.5716e-06
6:16658619 G A 0.056409 -2.3828e-05
6:16663101 G A 1.192309 -1.1381e-05
6:16669236 A G 0.028278 1.0717e-05
6:16673629 G A 0.349111 -1.4348e-05
6:16675228 T C 0.045049 1.7743e-05
6:16682920 G A 0.711177 5.5358e-06
6:16693086 C T 0.433425 -1.4453e-05
6:16694177 C T 0.259150 3.1789e-05
6:16701334 A G 0.113802 -2.1320e-05
6:16703739 G A 0.780624 -1.0765e-05
6:16705542 G T 1.031838 4.0685e-06
6:16705651 T G 1.652242 -3.5766e-05
6:16708459 C G 0.183344 2.4200e-05
6:16712608 G A 1.016862 -3.0349e-05
6:16716279 T C 0.039440 8.6726e-10
6:16719673 T C 0.022860 8.9412e-06
6:16724881 C T 0.578030 -3.3271e-06
6:16729433 T C 0.106408 5.7671e-05
6:16731227 A G 1.190364 -1.8352e-05
6:16737046 A G 0.241295 -3.5807e-04
6:16741316 G A 0.059366 2.3878e-07
6:16742033 T C 0.602974 -3.0718e-05
6:16743770 A G 0.038476 1.3787e-05
6:16746100 A C 0.054634 1.0095e-05
6:16752379 C T 1.118680 -5.8854e-05
6:16752793 C T 0.136016 1.6268e-05
6:16756227 T C 0.028261 -1.8994e-07
6:16758112 C T 1.154742 -4.8459e-05
6:16759395 A G 0.123140 2.6574e-05
6:16765502 T C 0.115899 2.6924e-05
6:16769728 A G 1.260059 -4.1343e-05
6:16770073 C G 0.581503 -1.5451e-05
6:16771780 A G 1.340065 -7.4690e-05
6:16772252 T C 1.356807 -3.7111e-05
6:16773382 T C 0.590266 1.1192e-05
6:16776326 T C 0.477266 2.0169e-05
6:16776746 T C 0.048509 3.4051e-07
6:16779633 T C 1.021309 -1.1018e-05
6:16792224 T C 0.146500 1.6532e-05
6:16793870 A C 0.600192 2.0092e-05
6:16795564 T C 0.810538 -1.6089e-05
6:16797627 G C 0.024577 -1.1004e-05
6:16798261 T C 0.044711 2.7857e-07
6:16800444 C T 1.917988 4.3357e-05
6:16800917 C T 0.071194 -4.3161e-05
6:16806220 T G 0.478415 2.7762e-06
6:16806341 T C 1.684204 4.1300e-05
6:16807092 G A 0.438427 1.5913e-05
6:16808550 G C 0.216860 2.0186e-05
6:16809107 G T 0.226549 1.4267e-05
6:16814304 A C 0.524194 -1.4118e-05
6:16814646 G A 0.682441 -2.6505e-05
6:16816622 T C 0.027125 -9.6741e-06
6:16816674 A G 0.074894 -3.8860e-05
6:16823187 T C 0.149600 -1.3539e-05
6:16832316 G T 0.154375 -1.0223e-05
6:16832605 C T 0.054445 2.0146e-05
6:16832649 C T 0.043754 3.7289e-05
6:16833699 C T 0.154599 -2.4573e-05
6:16836322 C T 1.752726 -3.7351e-05
6:16838048 A C 0.059145 3.3899e-05
6:16844863 T C 0.023289 1.7601e-05
6:16846256 T C 0.056445 6.7621e-05
6:16850110 G C 0.117366 2.2378e-06
6:16852418 G A 0.068837 -3.0119e-05
6:16856088 G A 0.319717 2.6883e-06
6:16856171 T C 0.045649 3.1140e-05
6:16859852 A G 0.036279 2.3294e-05
6:16869138 G A 0.135390 1.1957e-05
6:16874250 A G 0.217052 1.8084e-05
6:16881844 C A 0.051589 -1.1874e-04
6:16882702 T G 0.461728 5.5275e-06
6:16894167 T C 0.071363 4.1605e-05
6:16899120 A G 1.328861 1.9290e-05
6:16899190 G A 0.136760 3.8217e-05
6:16900535 A G 0.052242 -1.1098e-05
6:16900872 A G 0.862633 5.2142e-05
6:16903712 T C 0.707301 4.3151e-05
6:16908497 A C 0.037642 -1.9592e-05
6:16909994 G A 0.168494 2.1429e-06
6:16912514 G A 0.096401 4.4524e-06
6:16916380 T C 0.052134 -5.8649e-06
6:16921131 A C 1.550236 -1.5367e-05
6:16921147 G A 0.640668 -2.7779e-05
6:16923618 A C 0.096122 3.2206e-05
6:16925960 C T 0.462631 -3.0390e-05
6:16925993 A G 0.063537 -7.1199e-06
6:16932157 A G 0.122530 -2.8482e-05
6:16948451 A G 0.475536 -1.4003e-05
6:16952676 A G 1.465922 -1.2367e-05
6:16954142 A G 0.644118 -3.8826e-05
6:16955561 A C 0.135607 -3.6102e-06
6:16960978 A G 0.364474 5.6950e-05
6:16962420 A G 0.032543 1.0263e-05
6:16969777 A G 0.062346 -2.5073e-05
6:16978085 C T 0.406637 -1.2479e-05
6:16991655 C T 0.067929 -1.8300e-05
6:16992933 T C 0.092957 2.4478e-06
6:17015485 G T 0.273980 -6.0796e-07
6:17015638 A G 0.621647 -3.1870e-05
6:17019751 A G 1.765015 -4.1933e-06
6:17019973 A G 0.034331 1.7889e-05
6:17022123 G A 0.036431 -5.4137e-06
6:17026277 A G 0.122024 -1.6795e-05
6:17030394 A G 0.463861 -1.1913e-05
6:17034315 T C 0.853279 1.0849e-05
6:17047317 G A 1.702436 -1.3528e-05
6:17048176 A G 0.191114 3.4751e-05
6:17054240 T C 1.438787 -2.8075e-05
6:17060744 T C 0.249312 -5.8086e-05
6:17067146 A G 0.179043 -5.8079e-06
6:17080623 C T 1.789872 -3.5103e-05
6:17080712 A G 0.334109 3.4812e-05
6:17083865 G A 1.979811 1.5076e-05
6:17091294 C T 0.572687 3.2171e-05
6:17092537 T C 0.052018 1.8366e-05
6:17096314 G C 0.032283 1.8997e-06
6:17104432 C A 0.442179 -3.0501e-05
6:17107550 G T 1.902674 2.9962e-06
6:17113320 C A 0.429919 3.1563e-06
6:17132311 T C 0.036149 1.1102e-05
6:17167392 G A 0.024493 -8.5515e-06
6:17170329 G A 0.180698 -2.2421e-05
6:17173376 A G 1.750234 -3.0468e-05
6:17185863 T C 0.392508 2.0276e-05
6:17192800 C T 0.560207 -3.9104e-05
6:17201514 T C 0.033624 9.7073e-07
6:17207917 C T 0.095281 1.0681e-05
6:17208327 C T 0.058324 -5.7438e-05
6:17224079 T C 0.086232 8.1198e-06
6:17226085 A G 1.213527 7.8025e-06
6:17230446 A G 0.068967 2.4076e-05
6:17233891 T G 0.186077 1.0666e-05
6:17237051 C T 0.355473 -2.0712e-05
6:17237650 T G 0.118869 -3.1013e-05
6:17241154 C T 0.880401 4.4643e-06
6:17250362 T C 0.193331 -1.0964e-05
6:17256093 C G 0.070967 -5.7170e-06
6:17263913 C T 0.183451 -2.5983e-06
6:17266749 G A 0.038125 1.8413e-05
6:17268270 A G 0.166550 -2.5381e-05
6:17277198 G A 0.488831 -4.2943e-05
6:17278010 T C 0.520189 1.6052e-05
6:17278707 G A 1.199969 -3.0220e-05
6:17278900 A C 0.238273 6.8761e-05
6:17290535 C T 0.863938 -2.9437e-05
6:17295417 A G 0.040313 7.2860e-06
6:17299385 A C 0.047444 1.5428e-05
6:17301368 A C 0.061499 1.7190e-05
6:17302983 T C 0.377399 -5.7428e-05
6:17310325 A G 0.274438 -4.5292e-06
6:17311846 A G 0.573632 -1.8629e-05
6:17315954 C T 0.783734 -3.2165e-05
6:17317176 T C 0.859586 3.0550e-05
6:17318351 C T 0.023178 -1.3859e-05
6:17319592 A G 0.065215 -1.5788e-06
6:17324101 T C 0.065163 -4.5237e-07
6:17325881 A C 0.034373 7.5038e-05
6:17325940 A G 0.353977 2.5675e-06
6:17327182 G A 0.081363 -1.1398e-05
6:17330001 A G 0.449187 -5.1793e-05
6:17336209 C T 0.851452 2.5715e-05
6:17337292 T C 0.155566 -3.0089e-05
6:17343655 G A 1.311119 -1.1327e-05
6:17346894 A C 0.127087 3.0858e-05
6:17353962 G A 0.252350 -2.6137e-05
6:17357120 C A 0.051342 -2.7137e-05
6:17364146 C A 1.107619 3.7124e-06
6:17373351 A C 0.089929 -2.4280e-05
6:17386944 G C 0.031150 -1.3644e-05
6:17387077 G A 0.317770 1.8337e-05
6:17388005 C T 1.642044 -7.8158e-06
6:17388729 T C 0.874416 -1.3179e-05
6:17393525 G T 0.639704 -1.2358e-05
6:17394768 A G 0.592600 -4.6609e-06
6:17398530 G A 1.606116 1.2589e-05
6:17405106 C T 0.044750 -3.1066e-05
6:17415535 C A 0.042274 2.1105e-05
6:17427865 A G 0.199930 1.4324e-05
6:17431157 G A 0.055796 3.0611e-05
6:17431886 C G 0.845213 -3.8851e-06
6:17442059 A G 1.109297 2.4149e-05
6:17458261 G C 0.048989 3.2187e-06
6:17458773 A G 0.073628 7.6033e-05
6:17466909 C T 1.091737 1.5897e-05
6:17467343 T C 0.113896 -1.5123e-05
6:17469321 G A 0.053433 -5.9851e-05
6:17470277 C A 0.055653 -2.9305e-05
6:17477497 C G 0.140272 3.1479e-06
6:17483875 T C 1.479694 2.9218e-07
6:17491716 C T 0.048272 5.2015e-05
6:17494103 A G 1.095651 9.9197e-06
6:17494565 A G 0.949712 1.7406e-05
6:17504568 C T 0.021653 -1.1501e-05
6:17505389 G T 0.042024 2.5070e-05
6:17507048 G T 0.049934 -8.7741e-07
6:17507670 G A 1.412775 -1.1987e-05
6:17512120 T G 0.165002 1.1776e-06
6:17521983 T C 0.936060 7.1522e-06
6:17522851 T C 0.432665 1.0437e-06
6:17523312 T G 0.327273 -1.8042e-05
6:17535019 C T 0.142560 -2.7115e-05
6:17541324 G A 0.041696 2.0447e-05
6:17554013 T C 0.920442 1.3046e-04
6:17554899 A G 0.742898 -6.9395e-05
6:17572745 A G 0.084560 -1.3278e-05
6:17572793 A G 0.113468 -5.9578e-06
6:17575334 T C 0.024370 1.7324e-06
6:17589307 A T 0.243901 -5.6234e-06
6:17592757 G A 0.073534 -8.5425e-06
6:17611293 C T 0.183691 -3.6169e-05
6:17612391 A G 0.028531 -3.3766e-07
6:17616556 T C 0.759763 -5.0934e-05
6:17619259 C T 0.029855 -1.6748e-05
6:17630306 A G 0.132530 2.1617e-05
6:17633033 C G 0.277323 -1.8351e-06
6:17633061 T C 1.546055 4.0374e-05
6:17640216 G T 0.024574 -1.1775e-05
6:17640545 A G 0.047026 1.8758e-05
6:17655305 C T 0.039709 -5.7947e-05
6:17665479 C G 0.620722 1.0433e-04
6:17672479 G A 0.057597 -4.3216e-05
6:17674579 C A 0.163830 -1.7402e-05
6:17675246 C T 0.629405 9.0095e-05
6:17677103 C G 0.044020 4.1928e-06
6:17680115 C G 0.243781 -3.8270e-05
6:17688693 T C 0.181760 -4.6959e-05
6:17691436 C T 0.041284 1.2159e-05
6:17699322 T G 0.616431 9.2806e-05
6:17706524 T C 0.021296 -8.3637e-06
6:17709551 G A 1.541151 3.3665e-05
6:17710052 T C 0.036837 -4.5172e-06
6:17710974 A G 0.224170 5.1129e-06
6:17721741 G A 0.387243 4.3447e-05
6:17722587 A C 0.020488 -2.4225e-05
6:17724827 C T 0.111452 -2.1669e-05
6:17725183 A G 1.440059 4.8262e-05
6:17731413 T C 0.243947 1.1711e-04
6:17738957 G A 0.021562 -2.7861e-05
6:17743946 G T 0.023198 -1.6702e-05
6:17744329 A G 1.690494 7.0145e-05
6:17744849 A G 0.033224 -2.2373e-05
6:17744866 C T 0.312174 7.4212e-05
6:17747572 T C 0.441046 1.4688e-05
6:17754673 G T 0.479376 -7.6198e-05
6:17755884 C T 1.226500 1.4067e-05
6:17756615 G C 0.067520 7.3901e-06
6:17760132 A G 0.634075 -3.8664e-06
6:17764279 C A 0.441403 3.1661e-05
6:17764731 C G 0.153106 -2.9163e-06
6:17766391 A G 1.847339 3.7273e-05
6:17771246 C A 0.136782 -1.1200e-05
6:17773790 C T 0.076046 1.0013e-05
6:17775070 C T 0.071678 -3.3476e-05
6:17780785 C T 0.922473 1.7616e-05
6:17781563 C T 0.037249 -1.4451e-06
6:17791306 G A 0.085219 -8.7892e-06
6:17797208 G A 0.185006 2.3280e-06
6:17799767 A G 0.060840 1.9216e-05
6:17805912 G A 0.090328 -7.2824e-06
6:17813825 T C 0.881826 1.2424e-05
6:17828187 A C 0.425953 -8.0738e-06
6:17829932 T C 0.947031 -6.2427e-06
6:17831193 A G 0.087316 -1.2047e-05
6:17845161 G A 0.837163 8.3910e-06
6:17850180 C T 0.145877 -5.6862e-05
6:17872329 T G 0.037593 -1.9638e-05
6:17873560 C A 0.280475 1.5143e-05
6:17906329 C T 1.615947 -2.1423e-05
6:17908149 C T 0.146176 -4.3484e-06
6:17916874 A G 0.096300 -2.2118e-06
6:17922411 G A 0.091445 1.7536e-05
6:17944565 G T 0.263496 -3.2327e-05
6:17944994 A G 0.035571 -6.4486e-05
6:17961236 G A 0.166673 -7.4102e-06
6:17975603 C T 0.052401 -6.4705e-05
6:17975793 G A 0.180981 -1.2608e-06
6:17979853 A G 0.222378 -1.8025e-05
6:18006061 A G 0.452783 1.5387e-05
6:18009289 T C 0.110196 3.6167e-06
6:18011991 C A 0.358349 -4.3934e-05
6:18021075 G A 0.663684 4.3056e-06
6:18023100 C T 0.511964 -2.3868e-06
6:18025124 C A 0.146737 -1.5098e-06
6:18025551 C G 0.028440 1.3172e-05
6:18027907 G A 0.083314 -5.1780e-06
6:18029889 C T 0.113026 3.2433e-05
6:18033233 G A 0.080850 5.0021e-06
6:18040644 A G 0.802154 9.8517e-06
6:18043351 A G 0.043202 1.4631e-05
6:18047503 A G 0.036395 -1.1308e-05
6:18049107 C A 0.483274 -1.9199e-05
6:18058608 A G 0.179585 1.7429e-05
6:18070650 T C 0.032377 -1.0080e-05
6:18072184 A G 0.769718 1.6046e-05
6:18077834 T C 0.125448 -1.0448e-05
6:18088963 T G 0.069633 2.3053e-05
6:18089043 C T 0.292575 2.9973e-05
6:18093173 A G 0.033257 1.0086e-05
6:18098938 G C 0.295033 -5.0047e-06
6:18099594 A G 1.706873 -9.3205e-07
6:18100865 A G 1.510474 -2.2002e-05
6:18103661 G A 0.996748 1.0526e-05
6:18106076 G T 0.796841 7.8843e-05
6:18115990 A G 0.054163 -2.3935e-05
6:18117368 G T 0.199277 -1.0385e-04
6:18118894 T C 0.076822 -1.4356e-06
6:18127067 T C 0.097271 8.4270e-05
6:18135520 C T 0.101172 -3.1058e-05
6:18139214 A G 1.590442 -1.7381e-05
6:18141308 G T 0.267196 3.7347e-05
6:18152421 A G 0.131712 -1.3827e-06
6:18156661 A C 0.045977 1.9602e-05
6:18157866 C T 0.104110 -3.7006e-05
6:18161330 G T 0.698502 1.1678e-05
6:18162229 C A 1.810613 -2.2167e-05
6:18180584 G T 0.294036 -1.7575e-05
6:18187584 G T 0.066101 5.7947e-05
6:18188091 C T 0.489656 -9.0020e-07
6:18190435 A G 0.056757 -1.5605e-05
6:18191828 G T 0.023208 9.0333e-07
6:18191921 G A 0.106304 -3.1987e-05
6:18204945 C A 0.055176 1.7883e-05
6:18206807 G T 1.594476 2.1439e-05
6:18207333 C T 0.723011 6.9585e-06
6:18208415 A G 0.054949 2.6420e-05
6:18209525 C T 0.038038 -6.9669e-06
6:18209582 T C 0.836164 -4.4724e-06
6:18212578 C T 0.058214 -6.1642e-06
6:18212794 T A 0.058204 -7.0243e-06
6:18243029 T C 0.034727 -2.1087e-05
6:18258085 G A 0.452913 -1.5400e-06
6:18262119 C T 0.808954 3.3485e-05
6:18264210 A G 0.416410 4.8600e-05
6:18265698 T C 1.265476 2.5388e-05
6:18267893 T C 0.033789 2.3313e-05
6:18269171 G T 0.021033 8.8139e-06
6:18270644 C T 0.234121 -1.4423e-05
6:18270760 G A 0.392790 -3.0826e-06
6:18271083 T C 0.122932 3.1709e-05
6:18272400 G A 0.147153 3.5873e-06
6:18278577 A G 0.548171 7.2856e-07
6:18291757 T C 0.146741 1.5273e-05
6:18293832 A G 1.846414 -2.6493e-05
6:18300782 A G 1.755950 -5.7255e-06
6:18301503 G A 0.901113 1.6964e-05
6:18308817 A G 1.807824 -7.4519e-06
6:18313375 T C 0.100848 2.4440e-05
6:18315771 A C 0.747426 -1.5912e-05
6:18315828 T C 1.866895 5.3660e-06
6:18317967 A G 0.061359 -2.3695e-05
6:18323876 A C 1.122754 -4.9802e-06
6:18323909 G A 0.055468 2.0046e-06
6:18326873 G A 0.108888 -6.2269e-06
6:18327214 C A 0.587488 1.9212e-06
6:18327489 T C 0.046432 -1.9845e-05
6:18334298 C T 1.764577 -8.8352e-07
6:18338338 C T 0.334320 1.8621e-05
6:18340298 T C 0.199787 -2.6624e-05
6:18340961 C T 0.667881 5.5966e-06
6:18351530 C T 0.380012 2.3393e-05
6:18351756 G A 1.549879 1.4001e-05
6:18352263 C T 0.055156 -1.7693e-06
6:18362830 C A 0.448612 -1.3040e-05
6:18370329 T C 0.828825 6.9131e-06
6:18373559 C A 0.262250 -2.9354e-05
6:18375516 T C 0.066806 -2.0110e-05
6:18385352 T C 0.508673 1.2260e-05
6:18387176 C T 0.105009 -8.7606e-06
6:18387752 A G 0.036782 -2.0130e-05
6:18387815 C A 0.262305 -3.3491e-05
6:18390099 C T 0.571525 7.6453e-06
6:18399394 T C 1.328890 1.5358e-05
6:18399750 C T 1.503197 3.3047e-06
6:18399837 A G 0.041530 -3.0136e-05
6:18403259 G A 0.330584 1.6534e-05
6:18404450 T C 0.220476 -1.6061e-05
6:18405044 T C 0.993554 2.5889e-05
6:18405771 A G 1.799960 -2.3008e-05
6:18406387 A G 1.409672 1.0040e-05
6:18409003 G T 1.015895 2.5232e-05
6:18416877 A G 0.117343 1.9912e-06
6:18423748 G A 0.024996 -2.4618e-05
6:18426737 C T 0.161613 -3.9600e-05
6:18428055 T G 0.385815 1.4774e-06
6:18434090 A G 0.330201 -6.7618e-06
6:18436525 G T 0.817705 1.2658e-05
6:18437834 C T 0.310093 -1.6320e-05
6:18452235 C A 0.118651 2.5565e-05
6:18454163 G A 0.253603 -1.1727e-05
6:18469972 T C 0.089039 5.5919e-06
6:18474106 G T 0.023669 -1.0808e-05
6:18475465 A G 0.071931 4.9081e-06
6:18480400 G A 1.896838 6.4145e-06
6:18483256 C A 0.094074 2.9994e-05
6:18486862 T C 1.459862 6.9799e-06
6:18492233 G A 0.058850 3.6455e-05
6:18498474 T C 0.030189 3.8882e-05
6:18501345 C A 1.116808 1.7146e-05
6:18505092 T G 0.058772 -2.0941e-05
6:18511090 A G 0.023130 -1.5757e-05
6:18525852 A G 0.088955 4.4389e-05
6:18528399 T C 0.027638 2.4347e-06
6:18529497 C T 0.706172 1.6676e-05
6:18537800 G A 1.626431 1.5158e-05
6:18539284 T G 0.030508 -9.8460e-07
6:18539668 T C 0.188261 -2.0649e-06
6:18539869 T C 0.611793 5.6794e-09
6:18542918 A G 0.028307 1.6090e-05
6:18556711 C G 0.883520 9.1203e-06
6:18558912 T C 1.313956 1.7961e-05
6:18561264 C T 0.647221 2.3101e-06
6:18561688 G C 0.069642 5.6242e-05
6:18561884 T C 0.070318 -4.1685e-06
6:18568859 T G 1.339767 1.5918e-05
6:18570744 G A 0.083567 -8.4721e-05
6:18581172 A G 0.310976 3.9763e-07
6:18584976 A G 0.059866 1.5789e-07
6:18592709 T C 0.105538 1.4894e-06
6:18593042 T C 0.032163 6.3643e-06
6:18596034 A G 0.226026 -1.5720e-05
6:18611754 G A 0.059970 4.3781e-06
6:18617129 A G 0.024736 1.0173e-05
6:18618735 A C 0.645043 -1.6887e-05
6:18637174 A G 0.030189 1.3106e-05
6:18637193 G A 0.098517 -1.5352e-06
6:18640315 C T 0.071667 9.8529e-06
6:18642745 A G 0.046016 -8.0166e-06
6:18663756 G T 0.125084 -6.4182e-07
6:18665956 T G 0.088708 -1.1261e-05
6:18673651 T C 0.072100 -4.1951e-05
6:18673711 T C 0.636532 -1.8313e-05
6:18675340 A C 0.112867 8.6630e-06
6:18676091 G A 0.038677 7.1136e-05
6:18676595 T C 0.074940 -8.0949e-06
6:18682674 C T 0.023211 -1.3726e-05
6:18691367 A G 0.055208 -2.7952e-06
6:18693694 G A 0.022283 4.6512e-07
6:18696714 T C 0.062563 8.0669e-05
6:18697259 T G 1.489886 -1.2407e-05
6:18699885 T C 0.166047 1.5850e-05
6:18701781 G A 0.085411 1.3490e-05
6:18711553 C T 0.066634 3.7833e-06
6:18711848 A G 0.046068 1.1938e-05
6:18711925 T C 1.416108 3.4022e-06
6:18715879 G A 0.059496 -4.0591e-05
6:18716933 A G 0.126795 -5.3028e-06
6:18727242 T C 0.062012 -2.2773e-05
6:18742062 G C 0.061999 -5.8963e-05
6:18744916 G A 0.999854 2.9764e-05
6:18747432 A G 0.063368 -6.1901e-05
6:18748165 C T 0.079532 4.3648e-06
6:18750655 A G 0.104840 8.1933e-06
6:18753382 A G 0.108216 1.3217e-05
6:18767825 T C 0.103604 -2.5744e-05
6:18778753 T C 1.124094 4.8128e-05
6:18780110 T G 1.157744 4.3826e-05
6:18783640 A G 0.053355 -3.6588e-05
6:18789683 A C 0.144316 4.6855e-06
6:18791723 T C 0.358381 -1.7693e-05
6:18795461 G A 0.030293 -1.2137e-05
6:18804323 G A 0.116843 3.1150e-06
6:18804959 T C 0.038473 -1.6232e-06
6:18806284 C T 0.141365 -1.6623e-05
6:18830485 C G 0.041436 2.8686e-05
6:18834656 T C 0.126947 2.4187e-06
6:18837098 G A 0.249380 -1.1339e-05
6:18837934 T C 0.057331 9.0978e-06
6:18840663 T C 1.164417 3.9062e-05
6:18851537 G A 0.093947 7.5767e-06
6:18852674 C T 1.119169 3.3225e-05
6:18854293 A G 0.126282 -1.1518e-06
6:18862265 G A 0.021932 -5.4327e-06
6:18863538 C T 0.054481 -8.4549e-06
6:18877733 C T 1.706298 6.9236e-05
6:18894537 C T 0.095427 -1.9753e-05
6:18895250 A C 1.707808 7.7775e-05
6:18898049 A G 0.028037 7.5506e-06
6:18901207 A G 0.617288 3.1691e-05
6:18915092 T G 0.985806 1.6404e-05
6:18919637 G A 0.747734 3.3031e-05
6:18935714 T C 0.218006 -1.3244e-05
6:18938507 G A 0.063430 -3.6238e-05
6:18944448 C T 1.003035 7.5776e-06
6:19006713 C T 0.932545 6.5668e-06
6:19012044 G A 0.046509 -7.5343e-06
6:19013071 T C 0.220820 2.4843e-05
6:19025125 A G 0.023412 4.6195e-05
6:19030279 A G 0.121452 -2.9455e-05
6:19036227 C T 0.024295 3.5781e-05
6:19051664 A G 0.089517 -1.0447e-05
6:19059402 G A 0.034805 -3.3996e-06
6:19071311 A G 1.699917 -1.0129e-05
6:19073370 T C 0.133764 -2.1459e-05
6:19083385 A G 0.076225 8.5200e-06
6:19088617 A G 0.620612 8.5323e-06
6:19103094 A G 0.038583 1.8909e-05
6:19106781 T C 0.025519 1.3425e-05
6:19112654 C G 0.215283 5.5042e-05
6:19123176 G A 1.891424 1.1001e-05
6:19138483 C G 0.124649 -1.0276e-05
6:19142909 T C 0.056451 -1.0863e-05
6:19146978 G A 0.134400 -1.2607e-05
6:19150969 C T 0.041401 2.9495e-05
6:19164436 T C 0.042332 6.5280e-05
6:19167150 A G 0.218253 -1.4140e-05
6:19168445 A C 0.217977 3.4075e-06
6:19171097 A C 0.275924 -1.4980e-06
6:19171741 C T 0.353266 -3.7359e-06
6:19172951 G A 0.130287 -8.0461e-06
6:19175873 A G 0.056364 -3.8977e-06
6:19177227 T G 0.022377 1.5830e-05
6:19178727 T G 0.288470 2.9946e-05
6:19187440 A G 1.457941 1.9042e-05
6:19194185 G A 0.043871 1.3810e-05
6:19206425 C T 0.051148 1.5537e-05
6:19212088 G A 0.031056 5.7157e-05
6:19220652 G A 0.426810 -8.7057e-06
6:19232296 T C 0.027294 1.9416e-05
6:19233910 C G 0.082382 -2.8211e-06
6:19237406 A C 0.086875 -1.0368e-05
6:19245366 C T 0.075985 -1.6469e-05
6:19253687 C T 1.328328 -8.3073e-06
6:19254718 G A 0.079653 -3.7791e-05
6:19256851 A G 0.595258 2.3472e-05
6:19266181 G A 0.156803 -3.5392e-05
6:19270573 T C 0.143657 1.8740e-05
6:19284483 C T 0.071239 -3.7388e-06
6:19293315 A G 0.060733 -2.0578e-05
6:19299370 A G 0.297392 -2.3540e-05
6:19303164 C T 0.028125 2.2456e-05
6:19304147 G A 0.068704 -2.8967e-05
6:19304833 T C 0.040888 2.7918e-05
6:19305354 C T 0.030027 1.2267e-06
6:19308062 C A 0.272533 2.7704e-05
6:19334386 C T 0.407436 -1.2067e-05
6:19336717 A G 0.030316 3.3770e-06
6:19338723 G A 0.030589 -1.2874e-05
6:19339306 T A 0.055033 -2.1809e-05
6:19353117 A G 0.176790 -1.1593e-05
6:19361907 G C 0.039466 2.9280e-05
6:19368281 G A 0.141985 -2.6153e-05
6:19368837 G A 0.031455 -2.9038e-05
6:19372268 A G 0.024986 1.4249e-05
6:19373653 T C 0.171152 1.7796e-05
6:19375144 A G 0.061771 -1.6495e-05
6:19377015 A G 0.590513 -9.1093e-06
6:19381386 C T 0.739230 1.0240e-05
6:19389651 T C 0.247640 -1.5033e-05
6:19398138 C T 0.169361 7.9163e-06
6:19398446 G A 1.240363 4.1491e-05
6:19400053 C T 0.520410 5.4407e-05
6:19408035 C T 0.403011 -9.3093e-06
6:19427187 C A 0.244209 -1.5356e-05
6:19432363 A C 0.455782 2.4508e-05
6:19438843 G A 0.044536 6.2102e-06
6:19441130 A G 0.117090 -3.3388e-05
6:19448722 T C 0.262130 -1.4197e-05
6:19449616 T C 0.044124 8.7361e-06
6:19449968 T C 1.423898 4.9445e-05
6:19450674 C T 0.043439 3.3583e-05
6:19452627 T C 0.056763 -3.9480e-07
6:19452769 T C 0.037415 9.4186e-06
6:19453276 G A 0.085528 -3.6788e-07
6:19455905 C T 1.119404 -3.8625e-06
6:19456474 G A 1.829851 3.4651e-05
6:19456769 G T 0.062304 1.5638e-05
6:19457709 C T 0.215357 -1.6670e-05
6:19457944 C T 0.136399 -1.3765e-05
6:19462946 A G 0.074446 -2.0644e-05
6:19468243 T C 1.084862 2.4243e-07
6:19472030 A G 0.026788 -4.2473e-07
6:19477791 A C 0.226302 -1.0990e-05
6:19491726 A G 0.307188 -2.3864e-05
6:19511450 A G 0.114785 -1.8248e-05
6:19511780 A G 0.035120 1.4996e-05
6:19520425 T C 0.093895 4.3317e-05
6:19520904 T C 0.313229 -3.2498e-05
6:19522222 T C 0.272812 1.9989e-05
6:19534362 T C 1.693166 1.4085e-05
6:19534924 A G 1.075563 1.7409e-05
6:19538436 T C 0.066036 5.9088e-05
6:19547712 A G 0.276885 -2.3043e-05
6:19552949 T C 1.062992 2.8177e-05
6:19556168 A G 0.763467 -3.7090e-05
6:19559488 C T 0.131524 -2.5494e-05
6:19559996 C T 1.947609 -6.1804e-06
6:19561987 C T 1.449784 9.1462e-06
6:19569186 A G 0.135445 -1.1142e-05
6:19571542 G A 0.133559 1.4944e-05
6:19580116 A C 0.036272 2.4871e-05
6:19586951 T C 0.141693 3.9936e-05
6:19587285 A G 0.220492 4.9961e-06
6:19589595 C T 0.160029 -5.0367e-05
6:19595760 A G 0.077997 -5.4334e-06
6:19596431 C A 0.089559 -2.1492e-05
6:19599033 T C 0.090299 -4.7061e-05
6:19609364 A G 0.046776 -4.8633e-07
6:19610388 T C 0.031971 2.4013e-05
6:19610766 G T 0.173188 -3.2058e-05
6:19610835 C A 0.992798 8.2182e-05
6:19611851 C A 0.057497 -8.6823e-07
6:19632865 A T 0.033679 -1.2017e-05
6:19633015 T C 0.057555 1.8620e-05
6:19634533 T G 0.653820 1.5517e-04
6:19635232 C T 0.322797 -1.8224e-05
6:19636344 C T 0.040492 -1.9447e-05
6:19644906 C T 0.207561 -6.2143e-05
6:19650665 A G 1.436661 -2.3665e-05
6:19651377 T C 0.028904 1.9643e-05
6:19660584 C T 0.045841 3.1458e-05
6:19660872 T C 1.248569 7.1720e-06
6:19665957 A C 0.126730 -3.5062e-05
6:19667419 G A 1.263795 -1.7213e-05
6:19668969 C T 0.276888 2.1037e-05
6:19669083 C T 1.370810 -1.9756e-05
6:19670343 T C 0.149279 -1.1573e-05
6:19670701 A G 0.023750 -1.0076e-06
6:19671292 A G 1.620443 3.5332e-05
6:19672376 C T 0.032338 -1.5320e-05
6:19673257 C T 0.589410 2.8074e-05
6:19673412 A G 1.510137 8.3228e-05
6:19673765 A G 0.525262 -1.7795e-05
6:19676003 T G 0.923710 2.4949e-05
6:19680802 A G 0.242369 -1.6660e-05
6:19687502 A G 0.149123 9.0768e-06
6:19688331 G A 0.335930 -6.3659e-06
6:19691268 T G 0.070951 -1.5228e-05
6:19693784 A C 0.272708 -1.1722e-05
6:19698464 T G 1.788356 1.9929e-05
6:19705389 G T 0.233638 -2.9420e-05
6:19708229 G A 0.328195 -3.9498e-06
6:19718698 T C 0.045578 -1.1040e-05
6:19719752 T C 0.035298 1.8252e-05
6:19729381 C T 0.254580 4.5298e-05
6:19736085 T C 0.045312 1.2065e-05
6:19736727 T C 1.036886 -1.4483e-06
6:19742243 C T 1.916326 5.8149e-05
6:19752736 C T 0.071509 -1.4994e-05
6:19759362 T C 1.717052 -8.3609e-06
6:19761215 C T 0.853711 1.5548e-05
6:19764251 G A 0.076585 -8.8116e-06
6:19781834 G A 0.147747 -2.1428e-05
6:19783093 C T 0.025425 2.5044e-05
6:19785588 T C 1.040183 -7.9504e-06
6:19793162 T C 0.522520 3.7731e-05
6:19796332 T G 0.048119 -2.0450e-06
6:19804839 T C 0.218580 3.9934e-05
6:19805702 G T 0.082019 4.3659e-05
6:19813120 A C 0.296756 1.3701e-05
6:19818707 G A 0.608657 1.2580e-05
6:19823252 T C 1.161262 1.3163e-05
6:19827421 C T 0.084567 -2.1637e-05
6:19828213 C T 1.075952 -2.7878e-05
6:19831020 G T 0.042202 -2.1455e-06
6:19831177 A G 0.314378 -2.2043e-05
6:19831818 G T 0.544435 -1.4328e-05
6:19835389 A G 0.638483 -3.1679e-05
6:19835631 C T 0.023383 2.7279e-05
6:19835915 C A 0.068961 3.4381e-07
6:19836015 A G 0.926534 -1.6730e-05
6:19838957 A T 0.047743 3.6600e-05
6:19839415 T C 0.103243 -1.2784e-05
6:19840492 G A 0.656923 -2.0242e-05
6:19841388 C T 0.734573 8.7100e-06
6:19841966 T C 0.368460 7.2552e-06
6:19842661 T C 1.692935 -3.7039e-05
6:19843400 G A 0.057071 -1.5643e-05
6:19845911 C G 0.440965 2.8801e-06
6:19851608 T C 0.064267 -3.3272e-05
6:19855461 G A 0.379986 -4.1175e-06
6:19856058 G A 0.332285 8.3780e-06
6:19858176 G A 0.211021 1.1661e-05
6:19860298 T C 0.431799 4.5046e-05
6:19864165 T G 1.305646 3.5315e-05
6:19867244 C A 0.056406 6.6554e-07
6:19869396 A G 0.319983 -1.9719e-05
6:19873870 C T 0.349981 -8.3288e-06
6:19883664 A G 0.100254 7.8283e-06
6:19887256 T C 0.067341 -3.1382e-05
6:19891315 A G 0.194367 3.0519e-06
6:19893852 C A 0.608437 -1.3931e-05
6:19905168 A G 1.580850 1.1583e-05
6:19912331 A G 0.120131 -3.7265e-05
6:19914365 T C 0.020092 1.3830e-05
6:19923212 T C 0.360968 6.1945e-05
6:19928775 C T 1.766563 -4.1434e-05
6:19929121 G A 1.372614 -2.6520e-05
6:19930830 A G 0.040066 2.2644e-05
6:19933273 G A 0.172964 9.4793e-06
6:19942797 G A 0.091432 -3.5154e-05
6:19944399 G T 0.031040 8.9334e-05
6:19965722 A G 0.134173 2.5122e-05
6:19969638 C T 0.077342 -3.3892e-05
6:19972602 A G 1.457954 8.0914e-05
6:19977207 G A 0.042199 -1.3911e-05
6:19978200 A G 0.038317 -2.2691e-05
6:19979602 C G 0.584404 1.4892e-05
6:19983114 A G 0.041751 -1.4854e-05
6:19988704 T C 0.067172 2.2660e-06
6:19990972 T G 1.204633 -8.7016e-07
6:19992691 T G 0.175674 -1.4161e-05
6:19993751 A C 0.078877 -2.3630e-05
6:19996020 G A 0.039489 -4.3074e-06
6:19996377 A G 0.028414 -1.1068e-05
6:20003304 A G 0.386315 -2.8541e-06
6:20003785 T C 0.068162 -5.3217e-06
6:20005664 C T 0.176252 -3.6615e-06
6:20007570 T C 0.110222 -5.1667e-06
6:20009085 C T 0.063875 1.3551e-05
6:20012160 C T 0.062920 -1.5801e-05
6:20014225 T G 1.966750 -3.0055e-05
6:20015683 C T 0.786752 -1.6633e-05
6:20017642 T G 0.842311 -2.3321e-05
6:20024021 C T 0.048077 -9.6828e-06
6:20036142 A G 0.044714 -1.1188e-05
6:20041024 C T 0.055510 -3.0148e-05
6:20042320 G A 0.036785 -1.9310e-05
6:20042852 T C 0.102380 -2.5510e-05
6:20044587 G A 0.795922 -1.0712e-05
6:20044954 G A 0.457850 -4.1519e-05
6:20050161 C T 0.498182 3.5425e-06
6:20050634 T C 0.136993 8.3343e-06
6:20053560 T C 0.622235 -2.5239e-05
6:20066608 T C 1.561151 1.4202e-06
6:20068671 G C 0.031897 -1.1445e-05
6:20084107 G A 0.057516 -1.8784e-05
6:20084630 T C 1.193289 2.9563e-05
6:20089434 C T 0.091084 -3.1073e-05
6:20090000 G A 1.533877 -7.2780e-06
6:20093810 C T 0.123364 -4.6964e-05
6:20095204 C T 0.186784 -4.4777e-05
6:20097963 T C 1.067650 8.0007e-05
6:20099913 C T 0.136760 3.8643e-05
6:20109956 G A 0.045915 7.4031e-06
6:20110043 G C 0.169848 -1.5722e-05
6:20115512 C T 0.129135 1.7926e-05
6:20115611 C T 0.322479 -3.9238e-05
6:20116178 T C 0.721050 -3.9883e-05
6:20117431 A G 0.758670 4.9698e-06
6:20120980 A G 0.367570 1.5202e-05
6:20126405 G A 0.245690 -4.0615e-05
6:20126496 C T 0.060642 7.3608e-06
6:20128852 C T 0.154738 -3.8695e-05
6:20129410 G T 0.076627 -4.6372e-06
6:20135427 C T 0.085758 -1.2414e-05
6:20135825 A G 1.390132 -5.0348e-05
6:20136950 T C 1.881316 -7.8285e-06
6:20142972 T C 0.308509 2.1026e-05
6:20146181 A G 0.540492 4.1980e-05
6:20148118 G A 0.088465 1.0052e-05
6:20150406 G T 0.064644 4.0395e-05
6:20156174 C T 1.821093 3.7374e-05
6:20160671 A G 0.162483 5.5256e-06
6:20162878 A G 0.616525 8.0349e-07
6:20163682 A G 0.322827 7.9224e-06
6:20164098 A G 0.105736 -1.7001e-05
6:20164940 A C 0.726043 -1.7678e-05
6:20170971 A G 0.086232 -1.3159e-05
6:20172781 A C 0.201092 -2.5473e-05
6:20174416 C T 0.856674 -4.0127e-06
6:20177424 T C 0.807565 5.8171e-06
6:20178930 C T 0.079263 -1.8639e-05
6:20182669 T C 1.005232 -2.0142e-05
6:20183921 T C 0.159312 -4.8318e-06
6:20184735 C T 1.342308 1.1304e-06
6:20187207 A G 0.061414 9.5547e-06
6:20187933 C A 0.908695 -1.4409e-05
6:20191644 G C 1.144001 1.2374e-05
6:20192373 C T 0.041316 -2.0063e-05
6:20192677 T C 0.031868 1.0095e-05
6:20196423 C T 1.126746 1.6986e-05
6:20197753 G A 0.071405 3.5360e-05
6:20198845 A G 1.224611 4.2774e-05
6:20200409 G A 0.332574 2.8181e-05
6:20202690 C G 1.345262 4.9998e-05
6:20202967 G C 0.043721 -2.1261e-05
6:20203455 A G 0.213543 2.1023e-05
6:20204644 A G 0.118940 1.0681e-05
6:20204711 A G 0.618671 -1.9272e-06
6:20205616 C T 0.503197 -3.1112e-06
6:20207013 A C 0.318471 -6.7733e-06
6:20208124 C T 0.183152 -2.3566e-05
6:20209344 G T 1.595440 -1.3060e-05
6:20210836 A C 0.139515 -2.7641e-05
6:20210922 C T 0.077075 5.4695e-06
6:20212966 A C 1.693763 -2.4244e-05
6:20213608 A C 0.036376 -2.2049e-05
6:20226098 C G 0.099468 -8.6965e-06
6:20231516 C G 0.701514 -2.5460e-05
6:20234578 G A 0.070162 8.2948e-06
6:20235814 G A 0.729931 -3.4534e-05
6:20236756 C A 1.041816 -7.2055e-06
6:20237014 C T 0.714004 -1.1014e-06
6:20237388 C T 0.174288 -1.5398e-05
6:20238407 C G 0.193558 -1.7509e-05
6:20240172 A G 0.923476 2.5799e-05
6:20240272 C T 0.253937 -4.2403e-05
6:20250913 G C 0.224585 8.1071e-06
6:20258514 A C 1.344197 -2.7242e-05
6:20261048 C A 1.458577 -2.6399e-05
6:20264528 T C 0.034925 6.8730e-06
6:20264569 C G 0.153508 1.1177e-05
6:20271014 C T 0.029544 -3.3221e-05
6:20274662 G A 1.869979 2.0755e-05
6:20274815 C T 0.101017 1.8106e-05
6:20277241 A G 0.576997 -4.9016e-05
6:20278116 C T 0.035795 1.7157e-05
6:20280973 A G 1.441552 -3.3468e-05
6:20288450 G T 0.123517 -3.8357e-05
6:20290963 T C 0.052352 -2.2749e-05
6:20295707 A G 0.061849 1.5281e-05
6:20297823 T C 0.141187 -3.4272e-05
6:20303294 G T 1.374257 -4.8882e-05
6:20307040 C A 0.092522 1.2965e-05
6:20312278 C T 0.035107 4.2425e-05
6:20316420 A G 0.064530 -3.4395e-05
6:20317875 G A 0.093123 -3.2663e-05
6:20325205 A G 0.493190 5.2720e-05
6:20335438 T C 0.030034 3.8701e-05
6:20337626 C T 0.034237 7.6310e-06
6:20339927 T C 1.210888 7.8404e-05
6:20350364 G A 0.590510 4.6156e-05
6:20357195 T C 0.544705 -6.0012e-05
6:20366580 A G 0.442461 4.3809e-05
6:20368246 G T 0.223277 3.7265e-05
6:20370420 A G 0.042248 -3.0651e-05
6:20374040 T C 0.382316 -2.9886e-05
6:20374128 G A 0.824797 -5.8189e-06
6:20377910 C A 0.070697 -7.2584e-06
6:20382600 A G 1.155968 -3.2295e-05
6:20382715 G A 0.061343 4.0848e-07
6:20396149 T G 0.204938 6.8933e-06
6:20397255 C T 0.035775 3.7111e-05
6:20398567 C T 0.083580 6.9873e-06
6:20399684 G A 0.053631 1.0824e-05
6:20401909 G A 0.325634 -2.0862e-05
6:20409775 C A 1.331642 1.6791e-05
6:20413370 G A 0.042082 -2.1721e-05
6:20414686 G A 0.766508 7.6599e-06
6:20415223 G A 0.097589 1.1120e-05
6:20416350 T C 0.264178 -3.8177e-05
6:20418329 T C 0.540041 4.9749e-05
6:20419501 G A 0.268920 -3.1949e-05
6:20422869 T C 0.221067 -4.9549e-06
6:20428781 A G 1.844139 3.2035e-05
6:20443682 C T 0.037165 5.2556e-06
6:20447863 A G 1.833622 1.9039e-05
6:20454464 C T 0.041767 -2.5136e-05
6:20458179 T C 0.046617 1.7150e-06
6:20463674 G C 1.845041 2.2011e-05
6:20463964 G A 0.066166 -1.7683e-05
6:20467363 G A 1.584404 2.5224e-05
6:20469245 A G 0.055990 -1.7270e-05
6:20469762 A G 1.938563 2.4728e-05
6:20473543 G A 0.081756 -2.1314e-05
6:20483230 G A 0.083476 -5.1081e-06
6:20483407 T C 0.406533 6.0978e-06
6:20483603 T C 0.270345 6.1526e-05
6:20483770 G A 0.056055 -1.0961e-05
6:20486408 T C 0.025262 2.1393e-05
6:20490428 A G 0.027164 6.6670e-06
6:20502545 A G 0.374166 2.7481e-05
6:20502706 C A 0.387208 -1.9096e-05
6:20511951 G A 0.029573 -4.0106e-05
6:20513072 C A 0.399876 4.1653e-05
6:20524382 G A 1.056828 -1.2427e-05
6:20526361 C T 0.416878 3.3452e-05
6:20529653 A C 0.158043 -2.8579e-05
6:20535710 G T 0.043264 3.8914e-07
6:20535774 C T 0.082554 -1.5005e-05
6:20536879 A G 0.087478 -3.9373e-05
6:20553878 A G 0.037467 6.0843e-05
6:20562210 G A 0.065283 6.5987e-06
6:20577781 A G 0.037457 1.2207e-06
6:20599031 A G 0.026067 1.9761e-05
6:20605157 A G 0.022026 -2.0186e-05
6:20608278 A G 1.507819 2.7928e-05
6:20620003 G A 0.576696 4.6942e-05
6:20625941 C T 0.042942 7.3211e-06
6:20631047 G A 0.022750 1.6899e-05
6:20641900 A G 1.345651 2.3545e-06
6:20644494 A G 0.453413 -8.5911e-05
6:20652717 G C 0.625360 -3.7028e-05
6:20658587 C T 0.124760 -2.5824e-05
6:20661250 C G 0.622244 -3.5250e-05
6:20663335 A G 1.598332 1.9589e-05
6:20667724 T C 0.071814 1.1039e-06
6:20679709 G A 0.530598 -1.7491e-05
6:20685486 C T 0.614610 -2.6231e-05
6:20686996 A C 0.524295 -1.5544e-05
6:20690311 G A 1.925385 4.9563e-05
6:20694884 T C 0.350354 -1.0608e-06
6:20698008 T C 0.027207 2.9617e-05
6:20706418 T C 0.241402 3.0125e-05
6:20717255 C T 0.353149 3.2396e-07
6:20725423 C G 0.442753 2.7363e-06
6:20728731 C T 1.566033 2.1977e-05
6:20730082 T C 0.024944 2.4814e-06
6:20731524 C A 0.269884 1.0586e-05
6:20732910 T C 0.069217 1.2892e-05
6:20736237 A C 1.688151 -2.8041e-05
6:20739907 T C 0.424690 2.6361e-05
6:20739958 A G 0.100017 -6.4559e-06
6:20740296 T C 0.790151 2.4560e-05
6:20765206 G A 0.214565 2.6311e-05
6:20771960 C T 0.846177 -4.4894e-06
6:20772317 A G 0.037616 -2.0137e-06
6:20819821 A G 0.052793 1.1807e-05
6:20822505 T C 0.035717 2.2283e-05
6:20823506 G A 0.654725 -7.0289e-06
6:20831911 C T 0.109975 8.8028e-06
6:20833602 T C 0.073034 1.2691e-06
6:20836967 C T 0.165063 4.4021e-06
6:20844330 G A 0.029040 -3.5066e-06
6:20844741 G A 0.196567 -3.9563e-05
6:20848759 T G 0.037519 2.1453e-06
6:20878679 T C 1.900243 9.6535e-06
6:20894610 G A 0.108148 4.9510e-06
6:20899772 C T 0.163083 1.5717e-05
6:20909533 C G 0.038226 -4.7198e-06
6:20916437 G A 0.132381 -6.9714e-05
6:20933677 T C 0.029196 -3.7460e-06
6:20937046 G A 0.067640 6.2014e-05
6:20984212 A G 0.023510 5.2574e-06
6:20985338 A G 0.218525 -4.9677e-05
6:20985390 A G 1.851331 5.4133e-06
6:20992197 C T 0.053628 -1.4001e-05
6:20997837 C T 0.114600 -1.9930e-05
6:20999387 G A 0.540995 1.2142e-05
6:21004290 C T 1.055906 2.2294e-05
6:21008872 C T 0.998776 8.1419e-05
6:21013385 G A 0.244943 -3.3072e-05
6:21013682 T C 0.044799 -5.0311e-06
6:21017869 A G 0.294010 -2.6431e-07
6:21019174 T C 0.041965 2.1718e-05
6:21031903 A G 0.227584 -1.1611e-05
6:21043139 C T 0.540875 5.5994e-06
6:21045170 T C 0.053595 -1.5095e-05
6:21048124 G A 0.380800 -4.2047e-05
6:21065449 T C 0.082610 9.9573e-06
6:21073192 A C 0.350543 3.6166e-05
6:21076048 T C 0.043721 1.3277e-05
6:21085832 C T 0.455049 2.1125e-05
6:21090622 A C 0.731947 1.1766e-05
6:21102361 G C 0.077027 -2.0748e-05
6:21111641 C T 0.108239 2.4733e-06
6:21130870 G A 0.397821 -4.5458e-05
6:21136120 A G 0.730853 9.8414e-05
6:21140532 T C 0.045211 -3.3301e-05
6:21153045 T C 0.038002 7.3456e-06
6:21153155 A G 0.033195 6.1746e-05
6:21160382 A G 0.641116 -6.1429e-05
6:21160447 T C 0.974926 -5.3484e-05
6:21166291 G A 0.122663 -8.8075e-06
6:21179278 T C 0.059642 4.5919e-05
6:21183668 C T 0.415232 3.6652e-05
6:21183876 G A 0.367285 1.0813e-05
6:21184810 G A 0.399837 3.0770e-05
6:21185705 C G 0.027044 6.0176e-06
6:21189286 A G 0.087160 8.7465e-06
6:21194299 G A 0.061385 -6.1820e-05
6:21200390 C T 0.135377 8.2860e-06
6:21202154 G T 0.161798 -4.2396e-06
6:21204796 A G 0.380190 5.3143e-05
6:21208899 A G 0.027654 2.7187e-06
6:21209561 A C 0.034055 6.9418e-05
6:21209999 G A 0.305857 -1.8105e-05
6:21213754 A C 0.037213 3.4594e-05
6:21224293 T C 0.395734 9.9218e-06
6:21231007 A G 0.457006 7.5638e-05
6:21231034 G C 0.389545 2.7536e-05
6:21233144 G A 0.104671 1.0343e-04
6:21233345 C T 0.544692 -7.1675e-06
6:21233431 G C 0.515388 1.2819e-06
6:21234034 T G 0.364519 1.5879e-05
6:21235381 G T 1.733404 -4.4614e-05
6:21237911 A C 0.031715 -5.2477e-06
6:21239703 T C 0.574060 -4.7078e-06
6:21243947 A G 0.028028 5.0831e-05
6:21256372 G A 1.014606 1.5551e-05
6:21263321 C T 0.374471 1.0901e-05
6:21263371 T G 0.286175 -2.8116e-05
6:21268028 C T 0.143706 1.1966e-05
6:21269125 G A 0.402031 4.5971e-05
6:21271853 G C 0.070324 4.1126e-05
6:21274355 G A 0.215942 -3.5688e-05
6:21278388 G T 0.108755 -5.6035e-05
6:21279280 T C 1.098342 6.4711e-06
6:21280820 A G 0.025931 -5.3387e-06
6:21284303 C G 0.020579 -3.1295e-05
6:21285567 G A 0.058564 -9.5148e-06
6:21287305 G A 0.545789 1.4295e-05
6:21287993 T C 0.278687 1.7071e-05
6:21289344 T G 0.049817 1.4338e-05
6:21292420 A G 0.069344 -1.5583e-05
6:21293420 C T 0.285688 3.1154e-05
6:21293470 G A 0.048418 1.9966e-05
6:21296968 C T 0.045315 2.1617e-05
6:21298254 A C 0.953208 -3.1116e-05
6:21299532 T C 0.046016 8.3428e-06
6:21300106 T C 0.092097 6.0166e-05
6:21304468 C T 1.188544 1.0954e-05
6:21304987 A C 0.079062 -7.3963e-06
6:21305746 C G 0.043884 -1.6869e-05
6:21311711 T C 0.056711 2.3506e-06
6:21312467 A G 0.299564 3.2435e-05
6:21315378 A G 0.655056 2.1324e-05
6:21316411 T C 0.079701 1.8793e-05
6:21327621 T C 1.491960 -4.1786e-05
6:21330808 C A 0.388162 1.7874e-05
6:21331247 T C 1.584002 -3.9922e-05
6:21331475 G A 1.196178 -5.6335e-05
6:21331640 T C 1.840818 -1.1312e-05
6:21335818 G A 0.054585 -9.5686e-06
6:21338339 A G 1.235780 -5.0426e-05
6:21340086 A C 1.342350 -8.9798e-05
6:21340311 G A 1.196051 -1.0202e-04
6:21340991 C T 0.150249 1.5866e-05
6:21342509 T C 1.908568 -4.6103e-05
6:21349982 A G 0.032621 -6.4218e-06
6:21350640 C T 1.917514 -3.1157e-05
6:21353299 G A 0.349141 4.6505e-05
6:21357289 A C 0.253256 1.5992e-05
6:21369834 A G 0.314482 5.8541e-05
6:21371238 C T 0.377347 3.0157e-05
6:21375136 G A 0.039528 1.7947e-05
6:21379785 C T 0.071379 1.1980e-05
6:21383636 A G 0.075904 -4.2408e-05
6:21384613 G A 1.243343 2.9042e-05
6:21385989 T G 0.712342 3.2185e-05
6:21387852 C A 0.529482 -8.6057e-07
6:21388894 A G 0.041689 -4.8981e-05
6:21392864 G A 0.729259 2.8098e-05
6:21393734 G A 0.722151 -5.5652e-05
6:21395408 A G 0.064676 -1.0695e-05
6:21396792 G A 0.060992 -7.2971e-06
6:21397715 A G 1.625996 -1.1486e-05
6:21402434 G A 1.698528 1.0923e-06
6:21412023 T G 0.088205 2.7714e-05
6:21414883 T C 0.051712 3.2288e-05
6:21416549 T C 0.039901 8.4773e-06
6:21420198 G T 1.225124 2.6064e-06
6:21425504 A G 0.049632 -1.0396e-05
6:21427935 T G 0.077432 -1.6565e-05
6:21432809 T C 1.059918 -1.9276e-05
6:21436714 A G 0.092149 1.7674e-05
6:21441873 T C 0.063654 6.3669e-06
6:21451301 T C 0.692961 2.5492e-05
6:21461650 G A 0.037824 -5.5556e-05
6:21463617 G A 0.041884 1.0467e-05
6:21467741 A G 0.020851 -8.4281e-06
6:21468077 T G 0.641145 -1.4540e-06
6:21471086 C T 0.197327 1.7318e-04
6:21474854 A G 0.050976 -1.1825e-05
6:21474925 G A 0.025298 2.8955e-05
6:21478086 A C 0.190407 3.1304e-05
6:21478427 C T 0.143222 9.6828e-06
6:21479200 G C 0.836745 -1.9734e-06
6:21487456 A G 0.761532 1.3700e-05
6:21489809 A G 0.048668 1.4267e-05
6:21490911 T C 0.062554 3.7859e-05
6:21508761 C T 0.642323 2.0127e-05
6:21522433 C A 0.298201 3.6926e-05
6:21527362 A G 1.265720 1.2597e-05
6:21539166 C T 0.401791 4.9550e-05
6:21544690 T C 0.056195 3.9641e-05
6:21546906 C T 0.070058 8.5003e-06
6:21566498 A G 0.023058 -6.2942e-06
6:21570038 A G 0.076978 -2.7155e-05
6:21594637 T C 0.060944 -2.6779e-05
6:21595712 T C 0.022662 -2.2833e-05
6:21601917 C T 0.061765 -2.5509e-05
6:21614978 G T 0.344720 3.0098e-05
6:21615188 C T 0.052047 -6.4105e-06
6:21616300 T C 0.084622 -2.1131e-06
6:21621130 T C 0.028394 3.8140e-05
6:21623181 G A 1.440059 -1.3689e-05
6:21631790 G A 0.031235 -2.5028e-05
6:21632961 A G 0.085602 2.2656e-05
6:21633883 C T 0.049755 1.4299e-05
6:21637725 G A 1.586216 3.0484e-05
6:21644884 T G 0.033695 9.0058e-06
6:21649085 A G 0.956915 1.3683e-04
6:21651003 T C 1.639635 1.7639e-05
6:21654790 C A 0.120813 -3.3988e-05
6:21658115 C T 0.077543 -3.1378e-05
6:21658881 A G 1.545802 3.9186e-05
6:21668435 C T 0.072791 -8.0183e-06
6:21674378 T G 0.060677 2.2873e-05
6:21677060 A C 1.124643 -1.8872e-05
6:21678178 G A 0.059931 -1.6331e-05
6:21681681 A G 0.026090 -4.1890e-06
6:21681885 A G 1.034977 -1.3435e-05
6:21684733 G A 0.026083 1.1697e-05
6:21685357 A G 0.228078 3.4673e-05
6:21687331 A G 0.256712 2.6324e-05
6:21688199 C T 0.036061 1.6307e-05
6:21690172 G A 0.388801 -3.6986e-05
6:21691009 C T 1.157867 -5.6036e-05
6:21691704 G A 0.487471 -5.0120e-05
6:21700242 A T 0.048941 1.2913e-05
6:21701892 T C 0.742392 9.7989e-07
6:21718604 A G 0.436349 -2.0409e-05
6:21721025 G A 0.058610 -2.3506e-06
6:21724660 T C 0.065202 5.8400e-06
6:21727465 T C 0.232463 2.1866e-05
6:21727822 G C 0.731129 -5.9224e-07
6:21729956 T C 0.084800 -3.1667e-05
6:21731736 A G 0.098326 1.5535e-05
6:21732207 T C 0.058285 -1.5016e-06
6:21733192 A G 0.051073 -4.2995e-05
6:21736531 A G 0.175794 -1.6122e-05
6:21740321 T C 0.792365 1.6810e-05
6:21746181 G A 0.320480 -4.9048e-05
6:21754497 C G 0.060785 -2.8109e-05
6:21755718 G A 0.060402 -4.9254e-05
6:21759123 C A 0.200706 1.9474e-05
6:21769544 C T 0.383342 -3.7143e-05
6:21771466 A G 0.064839 -1.9407e-07
6:21771687 C A 0.728084 4.0910e-05
6:21772032 A G 1.110842 1.0172e-05
6:21777952 T C 0.792238 4.0025e-05
6:21780499 A G 0.176284 5.8370e-05
6:21781724 A G 0.725961 3.7211e-05
6:21795787 G A 0.049950 1.4150e-05
6:21803094 C T 0.029599 9.1256e-06
6:21805168 G A 0.759627 3.3719e-05
6:21805620 G A 0.311421 -3.6391e-05
6:21805714 G A 0.340922 -3.2292e-05
6:21807967 G C 0.099397 -2.7858e-05
6:21808894 G A 0.074579 5.8635e-05
6:21809195 T C 0.317017 4.5601e-05
6:21813518 C G 0.021289 4.6374e-08
6:21813672 C T 0.092055 3.0612e-05
6:21815916 G A 0.746611 4.6593e-06
6:21816351 A G 0.274496 3.5185e-05
6:21817932 T C 0.306799 3.4313e-05
6:21822656 C A 0.064777 -4.3376e-05
6:21824481 G A 0.370800 -4.2984e-05
6:21831292 G A 0.400434 -2.1216e-05
6:21836272 A G 1.589315 -2.5063e-06
6:21842955 G A 0.727136 3.3450e-05
6:21853601 A G 0.328906 -1.6837e-06
6:21855863 T C 0.871037 -2.0994e-05
6:21857511 G A 0.481184 -5.0453e-05
6:21857715 T C 0.056688 -4.0059e-05
6:21870475 C A 0.028758 3.7520e-05
6:21871509 C T 0.040420 5.8808e-05
6:21885537 G A 0.299830 2.0644e-05
6:21886489 C T 0.288960 6.3836e-05
6:21887319 A G 0.673353 -1.1589e-05
6:21891576 T C 0.225273 -1.4791e-05
6:21893877 A G 0.036146 1.5794e-05
6:21895824 T C 1.336290 -1.5831e-06
6:21904934 C A 1.058035 2.2626e-05
6:21911578 T C 1.796873 1.4131e-05
6:21912632 C T 0.376461 -2.0294e-05
6:21914212 G A 1.967029 4.4979e-06
6:21922559 A G 0.564748 -8.1144e-06
6:21924326 G T 0.589030 -1.3982e-05
6:21924877 T G 0.287333 1.9474e-05
6:21926318 A G 0.046555 4.0070e-07
6:21929578 C T 0.035694 1.8221e-05
6:21936486 A G 0.201115 9.4241e-06
6:21936868 G A 0.558723 -1.1434e-05
6:21946455 A G 0.045159 -7.2689e-05
6:21950971 C T 0.888191 -3.8178e-05
6:21956404 G A 0.582233 -1.2755e-05
6:21957695 G A 0.484404 -3.1529e-05
6:21959476 A G 0.068175 2.9001e-05
6:21959574 C A 0.504567 -1.0127e-05
6:21960455 T C 0.763311 3.4113e-05
6:21967241 G C 0.127593 -3.6566e-05
6:21968064 A G 0.078705 2.4200e-05
6:21970113 G A 1.944999 4.0928e-07
6:21971023 A G 1.868729 -1.7582e-05
6:21971844 T A 0.107963 2.1599e-05
6:21973698 A C 1.115431 6.8964e-05
6:21973949 T C 0.168283 1.9305e-06
6:21985247 A G 0.659078 4.3575e-05
6:21986376 A C 0.996757 -1.0716e-04
6:21996860 G A 1.412385 -1.2952e-04
6:21996894 G A 0.072833 -4.2474e-05
6:21999300 C T 0.710833 1.0590e-04
6:22000830 G A 0.070671 6.4229e-06
6:22001569 T C 0.072174 -1.2005e-05
6:22003452 T G 0.587462 1.0401e-04
6:22003651 T C 0.168095 -5.0059e-06
6:22006676 A G 1.042150 -6.9515e-05
6:22014905 G A 0.036986 -5.9646e-05
6:22017738 C T 1.035980 -6.0240e-05
6:22021230 G T 0.089306 -1.7898e-05
6:22027275 A C 0.122803 9.4464e-07
6:22030724 T C 0.123010 -5.6328e-08
6:22033010 G A 0.696872 3.6191e-05
6:22034416 C T 0.770955 2.4801e-05
6:22034957 T C 0.678621 3.6245e-05
6:22036867 T C 0.863980 -3.0319e-05
6:22038526 G A 0.218967 -2.5526e-06
6:22038579 G T 1.033890 2.2358e-05
6:22039241 T C 0.190027 -5.0547e-08
6:22041326 T C 0.141005 -7.5558e-05
6:22043393 G A 0.441958 5.0149e-06
6:22043658 G T 0.854266 5.7044e-05
6:22044638 T C 0.415751 -3.8252e-06
6:22045016 C T 0.243726 3.9468e-05
6:22045335 T G 0.067030 6.7053e-05
6:22050309 C T 1.882540 3.1977e-05
6:22056131 G A 0.766946 -5.3805e-05
6:22056923 C A 0.628606 -8.6530e-05
6:22058817 C T 0.198946 -5.9035e-06
6:22059569 A G 0.087761 1.0337e-05
6:22061040 A G 1.241610 4.6635e-05
6:22070076 A G 0.031277 8.9823e-06
6:22076031 T C 1.258241 4.6952e-05
6:22078097 A G 0.025408 2.2393e-05
6:22079782 A G 0.046458 1.0309e-05
6:22082755 A G 0.094979 2.1198e-06
6:22086292 G A 1.142907 4.3034e-05
6:22087557 T C 0.129064 3.8801e-05
6:22100075 A G 1.091428 5.3767e-05
6:22103237 T G 0.944863 1.8227e-05
6:22106979 T C 0.368784 2.6018e-05
6:22110797 G A 0.128622 -1.6086e-05
6:22112043 A G 0.823320 1.6638e-05
6:22112950 T G 0.085080 1.3082e-05
6:22115625 G A 0.029943 -9.9198e-06
6:22122389 G A 0.797499 1.9768e-05
6:22125964 C T 0.916482 2.4251e-05
6:22129330 G A 0.147604 2.3647e-05
6:22131929 A C 0.861400 2.4432e-05
6:22132953 A C 0.061184 -1.7100e-05
6:22137648 G C 0.752892 2.8034e-05
6:22139729 A G 0.845836 2.6009e-05
6:22140004 G A 0.954468 2.4617e-05
6:22141745 T C 0.032364 4.0556e-06
6:22150358 A G 0.308681 3.3385e-05
6:22152085 G A 1.946330 -1.8901e-05
6:22153416 C T 0.115509 -5.4175e-06
6:22154789 A G 0.060106 -2.5906e-05
6:22155622 A G 1.205892 -9.1111e-06
6:22155884 A G 0.031962 5.9037e-06
6:22160102 A G 1.618284 -3.2114e-05
6:22160173 G T 0.038414 3.4287e-05
6:22161904 T C 1.496488 -3.3279e-05
6:22162503 C A 1.679598 -3.7929e-05
6:22186317 T C 1.556899 -3.6694e-05
6:22190338 G A 0.116194 -1.4946e-05
6:22191966 T C 1.829737 5.4207e-06
6:22193404 C T 0.370647 4.5570e-05
6:22196427 A G 1.414226 -3.0162e-05
6:22197042 C T 0.076666 -3.1105e-05
6:22197954 C T 0.046828 -1.5105e-06
6:22198366 T C 1.841659 -5.1102e-05
6:22203977 C A 0.302482 2.9751e-05
6:22206045 G A 0.020741 -2.1187e-05
6:22207494 T C 0.739922 8.5277e-06
6:22208975 G C 0.241103 9.4267e-06
6:22209151 G A 0.346193 -5.0776e-05
6:22213397 G C 0.638249 -5.0559e-05
6:22217972 G A 0.122816 -2.1000e-05
6:22219463 A G 0.257930 -4.0597e-06
6:22219652 G A 0.076582 -4.5311e-07
6:22220860 T C 0.184123 -1.8778e-05
6:22223717 C T 0.062868 -2.4362e-05
6:22224327 G T 0.044825 1.4926e-05
6:22231491 A G 0.106492 6.5345e-07
6:22231659 G A 0.347570 2.4015e-05
6:22232163 A G 0.053124 -2.5288e-05
6:22235073 T C 0.055737 3.7146e-06
6:22238362 A G 0.238545 -2.8191e-05
6:22247294 A G 0.056487 -2.0580e-07
6:22249562 T C 0.238325 2.0213e-05
6:22249659 G A 0.133926 -2.4571e-05
6:22252831 A G 0.027924 5.6637e-06
6:22255611 T C 1.589507 -1.1979e-05
6:22256845 C A 0.402849 -2.0337e-05
6:22263249 T C 0.208067 -5.7215e-06
6:22268346 G A 1.973598 3.8391e-06
6:22273944 G C 0.539258 3.2696e-05
6:22274556 G A 0.742924 1.2271e-05
6:22276795 G C 0.345794 -2.5205e-05
6:22280214 G T 0.142677 4.0257e-06
6:22281828 G A 0.028537 -4.8671e-07
6:22282731 G A 0.215828 1.2791e-05
6:22283272 G C 0.204890 -3.3230e-05
6:22283885 T C 0.258309 -3.3599e-05
6:22286074 A G 0.115298 3.2678e-05
6:22291109 T C 0.251545 -1.4010e-05
6:22291538 A G 1.026690 4.0796e-06
6:22292358 G A 0.042222 3.0048e-05
6:22292590 G A 0.033542 1.9368e-05
6:22292701 G A 0.053452 -5.7853e-05
6:22294540 C A 0.026447 -8.6990e-06
6:22304204 C A 1.232862 -1.8038e-05
6:22309407 T C 0.054247 5.3930e-06
6:22319447 C T 0.034974 6.9055e-06
6:22319917 G A 1.845151 3.8387e-05
6:22321910 A G 0.021010 -1.6909e-05
6:22327130 A G 0.837628 -3.5772e-05
6:22332474 C T 0.025204 -1.4946e-05
6:22334089 C T 1.784084 3.9412e-05
6:22340901 T C 0.022065 -1.7428e-05
6:22341469 A G 1.011594 -2.2786e-05
6:22344053 T C 0.026353 2.5899e-05
6:22353910 G A 0.180831 -7.1285e-05
6:22358196 A G 1.105009 -2.0245e-05
6:22359515 A G 0.171250 1.5979e-05
6:22365762 G A 0.142417 1.9614e-05
6:22368558 A G 0.137931 -4.8764e-05
6:22390580 T C 0.159964 -3.8588e-05
6:22390829 G A 0.079490 5.7982e-06
6:22391406 C T 1.354632 -1.2587e-05
6:22393300 A G 0.048954 -4.1129e-05
6:22396382 G A 0.099491 -1.6148e-06
6:22403592 G A 0.080529 6.2329e-06
6:22405078 G A 0.157491 2.3361e-06
6:22406519 A G 0.899084 1.0546e-04
6:22410386 A G 0.024503 1.5078e-05
6:22410565 A G 0.398941 7.7451e-05
6:22413783 A G 1.877305 1.8410e-05
6:22418385 G A 0.399840 -3.7524e-05
6:22420000 T C 0.194201 -4.4021e-05
6:22433303 C A 1.958989 9.8061e-06
6:22446841 G A 0.022104 3.5885e-06
6:22447661 T G 0.035616 -6.6156e-05
6:22453994 A G 0.383121 1.2748e-05
6:22454221 G A 0.342526 1.4278e-05
6:22466978 T C 0.060895 -1.7444e-05
6:22467601 C T 0.185739 2.8893e-06
6:22469034 A G 0.063222 9.8866e-06
6:22475939 G A 0.027969 6.6630e-06
6:22476568 T C 0.042150 -8.0535e-07
6:22480095 C A 0.695282 3.1648e-06
6:22484822 G A 0.028145 -2.9754e-05
6:22495180 C T 0.469330 7.2770e-07
6:22500458 G A 0.059525 1.1466e-05
6:22511958 A G 0.396130 -1.2631e-05
6:22523176 A G 1.501285 -5.0772e-05
6:22527784 G A 0.166157 -4.5034e-05
6:22531040 G A 0.024986 -2.2663e-05
6:22536534 G A 0.240678 3.1075e-05
6:22542906 A G 0.519455 -1.0404e-05
6:22546686 G A 0.037665 -4.1724e-05
6:22557667 C T 0.068672 1.4582e-05
6:22570064 T C 0.148415 -6.3511e-06
6:22570245 A G 0.575926 1.1003e-05
6:22573587 A G 0.158228 9.5803e-05
6:22579329 G A 0.047921 -1.4294e-05
6:22585607 C T 0.046678 -1.7054e-05
6:22585924 A G 0.141106 -3.0261e-05
6:22586250 T C 0.037314 4.1408e-06
6:22586911 A G 0.034007 7.9491e-06
6:22599103 C G 0.108635 1.1831e-05
6:22608225 A G 0.145196 -4.5725e-06
6:22611753 G A 0.037694 1.4511e-05
6:22624807 G A 0.730158 4.0938e-05
6:22643765 A C 0.125831 1.4066e-05
6:22647278 T C 0.078078 -1.2447e-05
6:22647683 A G 0.146874 -1.4024e-05
6:22652986 C T 0.254343 2.0190e-05
6:22664716 A G 0.097839 2.9770e-05
6:22668994 G T 0.211543 -4.9531e-06
6:22669732 C G 0.047766 -3.0937e-05
6:22673712 C T 1.522714 -4.6265e-07
6:22692553 C T 0.024243 -1.7009e-07
6:22693329 T C 0.269407 7.1249e-06
6:22696773 T C 0.062197 1.2858e-05
6:22706004 G A 0.512870 2.0404e-05
6:22708920 T C 1.097495 -2.8835e-05
6:22713925 G C 0.091149 -1.0441e-05
6:22722969 T C 0.603594 3.3313e-07
6:22723147 A G 0.044354 -2.7203e-06
6:22723275 A G 0.066153 -1.1819e-05
6:22729300 T G 0.298171 1.6071e-05
6:22743403 G A 0.595411 8.4038e-08
6:22747334 A G 0.619969 -3.3468e-05
6:22749157 C T 0.671711 1.5430e-05
6:22755579 A G 0.089241 -1.0050e-05
6:22759710 T G 0.308675 -1.4862e-05
6:22760177 G T 1.028489 3.5165e-05
6:22781161 T C 0.052524 7.3691e-05
6:22786677 G T 0.240607 8.1098e-06
6:22787601 G A 0.040927 1.8260e-06
6:22802956 C T 0.818094 1.9870e-05
6:22803097 C T 0.039599 2.4953e-05
6:22803500 A G 0.452916 4.0605e-05
6:22807824 A G 0.255304 -3.0512e-05
6:22834829 A G 0.085992 -4.3742e-05
6:22839615 C T 1.728977 -5.0804e-05
6:22841883 G A 0.389762 7.2904e-06
6:22843332 C T 0.655569 -1.1516e-04
6:22854750 C T 1.430663 -6.4475e-05
6:22863235 T C 0.372751 1.7157e-06
6:22864366 G A 0.374636 3.4152e-05
6:22877032 T C 0.045967 5.9446e-06
6:22879454 C T 0.188199 -1.5708e-04
6:22890428 A G 0.028229 2.5104e-05
6:22890460 C T 0.120901 2.1421e-05
6:22893148 C A 0.029245 2.5637e-05
6:22896413 C T 0.588101 6.8232e-06
6:22901378 C T 1.332278 -2.5717e-05
6:22905459 T C 0.117158 3.4917e-05
6:22905803 C T 0.542118 6.0913e-05
6:22907994 A G 0.271211 -7.5380e-05
6:22912127 G T 1.398273 -3.7830e-05
6:22913065 T C 1.889360 -5.8463e-05
6:22913467 T C 0.157698 -2.2932e-05
6:22915405 C A 0.043056 1.2582e-05
6:22917499 C T 0.246099 1.4729e-05
6:22927332 A G 0.121569 -5.7919e-06
6:22947194 T C 1.979795 9.7928e-09
6:22957737 T C 0.453838 -2.7302e-05
6:22961354 T C 0.036593 -1.5551e-05
6:22964254 G C 0.061447 -1.3615e-05
6:22964439 G A 0.020407 3.0419e-06
6:22994295 G A 0.983125 -2.7049e-05
6:23009496 A C 0.517011 -2.4340e-05
6:23011580 C T 0.441043 3.9214e-05
6:23013536 C A 0.037713 -3.2310e-07
6:23014446 C A 0.407458 -2.6747e-05
6:23020222 C T 0.043640 -1.0130e-05
6:23032479 G C 0.021098 3.9231e-06
6:23032865 T C 0.023178 1.3094e-05
6:23035272 A G 0.020936 -8.1269e-06
6:23037354 G T 0.164287 7.7461e-06
6:23041741 T C 0.053666 -1.3582e-05
6:23043974 G A 0.661253 -1.1976e-04
6:23048325 A C 0.037755 -1.7016e-05
6:23048660 T C 0.438342 -6.3758e-05
6:23050735 A C 0.667027 -8.6411e-05
6:23051698 C T 0.190358 -1.5007e-05
6:23057637 C T 0.228574 -2.1976e-05
6:23077311 A G 0.620131 1.1140e-04
6:23088224 G A 0.059824 -1.5335e-05
6:23093139 G C 0.131777 -1.7436e-05
6:23108171 T C 0.084749 -7.2512e-05
6:23108417 T C 0.025707 -1.4210e-05
6:23120063 A G 0.766612 -1.8450e-05
6:23126597 T C 0.442818 -4.0071e-05
6:23141221 C T 1.975750 -2.1789e-05
6:23145347 C A 0.139820 -3.0810e-05
6:23147307 C A 0.062067 -8.7421e-06
6:23180055 A G 0.029631 1.6562e-05
6:23184419 A G 0.920740 5.4243e-05
6:23188059 G A 0.199914 -3.6628e-05
6:23188714 C T 0.496300 9.6193e-05
6:23189857 A G 0.038336 -1.4007e-05
6:23193131 C T 0.423071 -2.2893e-05
6:23193391 C T 0.577630 2.8787e-05
6:23193451 T C 0.115480 9.0840e-06
6:23193476 C T 1.975393 -1.3579e-05
6:23194461 G C 0.486634 -3.7237e-05
6:23199521 T C 1.033822 -1.9232e-05
6:23199879 C T 0.025460 -2.4870e-05
6:23200749 C T 0.459054 -7.8018e-05
6:23200888 T C 0.592188 1.4011e-04
6:23202058 C T 0.073891 -1.2806e-06
6:23202774 T C 0.842126 7.5157e-06
6:23207033 G A 0.249445 -5.8448e-05
6:23208904 G A 1.266761 4.4099e-06
6:23214230 G A 0.536090 1.3227e-05
6:23214548 A G 0.275973 2.9250e-05
6:23221700 A G 0.146374 4.8588e-06
6:23230060 T C 0.025061 1.3819e-05
6:23231316 A C 0.263211 -2.4013e-05
6:23238676 A G 1.191023 -9.2007e-06
6:23242780 G A 0.708970 1.4446e-05
6:23245298 T C 0.182967 3.8920e-06
6:23250115 T C 0.523149 3.8871e-05
6:23250977 T C 0.058759 -5.7548e-06
6:23260501 T G 0.027116 4.6090e-06
6:23261366 C A 0.254862 -7.9917e-05
6:23262701 T C 0.287632 -3.1460e-05
6:23263675 G A 0.580707 -7.2062e-05
6:23269862 C T 0.052995 -2.1670e-05
6:23270861 C G 0.045146 3.9652e-05
6:23271698 G A 0.829685 9.1368e-06
6:23274863 T C 0.026418 -3.8089e-06
6:23277975 T C 0.174437 -4.5086e-05
6:23279094 C A 1.805530 -1.8399e-05
6:23281210 A G 0.050856 1.9748e-05
6:23289200 G C 1.619320 1.2210e-05
6:23289582 T G 0.326079 -1.1577e-04
6:23304236 A G 0.024292 -1.8819e-06
6:23315791 C T 0.203422 -1.2347e-05
6:23319192 C A 0.078198 1.8911e-05
6:23319736 G A 0.069357 -1.8730e-05
6:23320121 T G 1.248020 2.3113e-05
6:23320162 C T 0.331996 1.6712e-06
6:23334144 G A 0.029190 1.0546e-06
6:23334930 T G 0.019988 -3.1760e-05
6:23335201 C G 0.026710 1.4449e-05
6:23335737 T C 0.132485 -8.8858e-07
6:23336128 G A 0.050615 1.6904e-05
6:23337187 C G 0.163379 2.4817e-05
6:23337813 G A 0.397633 4.0291e-06
6:23337844 A G 0.206340 -3.0213e-05
6:23346624 A G 0.438949 -1.2480e-05
6:23347907 T C 0.071340 -9.5697e-06
6:23357902 T C 0.744365 -2.1307e-05
6:23358604 A G 0.047029 -5.0235e-05
6:23365820 A G 0.986017 -4.1591e-05
6:23376983 A G 0.687433 -1.2066e-07
6:23379359 G A 1.206220 -4.2232e-05
6:23380648 C A 0.122101 4.4559e-05
6:23380768 G A 1.178553 -3.8792e-05
6:23382085 C A 0.232317 -1.3367e-05
6:23382322 A G 0.034607 1.9815e-06
6:23382405 C T 0.039836 2.0742e-05
6:23388220 A G 1.642342 -3.0964e-05
6:23389760 G A 0.173184 1.1503e-05
6:23392310 T C 0.060616 -2.6484e-06
6:23395165 A G 0.631261 -4.8389e-05
6:23396134 G T 0.052128 -4.1405e-05
6:23399315 A G 0.038768 -1.3610e-05
6:23401282 T C 0.797301 1.9607e-05
6:23401866 G A 0.078773 2.8512e-06
6:23404276 C T 0.179816 1.2223e-05
6:23408332 G T 0.518702 -7.1656e-05
6:23408417 T G 0.216253 4.6069e-07
6:23408624 A G 0.072862 -8.3492e-06
6:23408818 T C 0.169932 -2.1646e-05
6:23408998 C T 0.031037 6.6429e-05
6:23409431 G A 0.052995 4.5780e-05
6:23410019 G A 0.137529 5.8285e-06
6:23411624 A G 0.889778 3.6381e-05
6:23417123 T C 0.221216 1.6190e-05
6:23421034 G A 0.807204 -6.2650e-06
6:23424485 G A 0.404505 2.1965e-05
6:23434736 A G 0.580918 2.6702e-05
6:23436237 C T 0.032507 2.2235e-05
6:23437676 A C 0.026853 2.4301e-05
6:23438085 G A 0.162009 -1.0943e-05
6:23439477 C G 1.630359 -2.1412e-06
6:23439826 G T 0.107015 -4.8540e-05
6:23440395 A G 0.025655 -1.3336e-05
6:23440413 C T 0.144030 -7.1111e-06
6:23440875 A G 0.077137 -2.5404e-05
6:23441984 C T 0.023191 -2.1000e-05
6:23442265 C G 1.185483 2.8829e-05
6:23443347 G A 0.558766 2.8122e-05
6:23450040 T G 0.067439 2.1745e-05
6:23454783 C A 0.826193 -1.3229e-05
6:23456294 A C 0.323804 -1.5584e-05
6:23458098 C T 0.098050 -5.5724e-06
6:23460191 G T 0.030290 -2.6650e-05
6:23460906 C T 0.496443 -1.0572e-05
6:23469561 G A 0.617768 5.4203e-06
6:23474351 G T 0.297616 -1.3712e-05
6:23475473 G A 1.378152 1.7234e-06
6:23482249 C T 0.081688 3.5702e-06
6:23489487 T C 0.039528 2.2478e-05
6:23489777 A G 0.043952 2.1795e-05
6:23490117 G A 0.030384 2.1080e-05
6:23492750 T C 0.062047 5.7827e-07
6:23492797 T C 0.873225 5.2042e-06
6:23496806 A G 0.030478 8.9751e-06
6:23496957 C T 0.077760 1.9820e-05
6:23497282 G A 0.167848 3.6849e-05
6:23497530 T C 0.519806 2.6835e-05
6:23501339 A G 0.024113 7.8297e-07
6:23504700 C A 0.110033 4.3662e-05
6:23505667 A G 0.082428 -3.3185e-05
6:23507631 G A 0.676742 -3.5672e-05
6:23509758 A G 0.087962 2.0863e-05
6:23513468 T G 0.189917 -1.8863e-05
6:23514346 C T 0.034815 -3.8236e-06
6:23523148 A C 0.475851 1.9670e-05
6:23526341 G A 0.573781 5.1257e-05
6:23529318 A C 1.917559 8.3374e-06
6:23546307 T C 0.038138 6.2334e-06
6:23548350 A G 0.495599 2.9847e-06
6:23559146 T C 0.039346 8.5818e-07
6:23570894 G A 0.138272 4.0243e-06
6:23582419 A G 0.034461 -5.7132e-06
6:23587575 C T 0.529151 1.3237e-05
6:23588957 G A 0.875776 9.0057e-06
6:23590536 C T 0.213235 -1.4912e-07
6:23593195 A G 1.011442 5.8452e-06
6:23594993 A C 0.047574 -3.7763e-06
6:23595187 A G 0.064196 1.8679e-05
6:23595915 C T 0.056140 -6.2753e-06
6:23597831 G T 0.798207 3.5235e-06
6:23597967 G A 0.021319 6.1783e-06
6:23599392 A C 0.384679 -1.4101e-05
6:23599866 C G 0.073177 3.3048e-06
6:23605889 G T 0.087371 5.5138e-06
6:23609434 A G 0.081639 -1.1463e-05
6:23615428 G A 0.041560 -2.3749e-05
6:23615974 T G 0.124838 -1.4405e-05
6:23617867 A G 0.188729 -2.5083e-06
6:23621288 A C 1.186651 -2.4864e-06
6:23627683 C T 0.103386 1.2272e-05
6:23628611 T G 0.617814 1.5771e-05
6:23631252 G A 0.035354 1.8727e-05
6:23631684 C T 0.046656 -9.9176e-06
6:23639152 T C 0.106856 3.8770e-05
6:23640810 T C 0.114234 7.1945e-06
6:23641880 A G 0.101315 2.2094e-05
6:23644013 A G 1.978087 1.8184e-05
6:23648084 A G 0.374893 -1.0037e-05
6:23651177 T C 0.024710 1.8080e-05
6:23651526 C T 0.872433 -5.7084e-06
6:23652193 C T 0.325582 -2.5495e-05
6:23653160 A G 0.137221 -4.5960e-07
6:23655053 C T 0.600377 1.0048e-05
6:23655149 A G 0.037674 -9.2435e-06
6:23655161 C T 0.049496 -2.4803e-06
6:23656325 C A 0.993830 1.0712e-05
6:23656647 G A 0.372257 3.3433e-05
6:23657168 C T 1.100208 -4.8966e-06
6:23657251 C T 0.338572 -1.1514e-05
6:23657723 A G 0.081032 2.2092e-06
6:23658361 G A 0.574200 -7.8853e-06
6:23659229 A G 0.078124 -2.1233e-05
6:23661945 A G 0.915670 -8.3733e-06
6:23662489 A C 0.402703 8.6676e-06
6:23663783 T C 0.082892 3.7375e-05
6:23663865 G C 0.930952 1.0117e-05
6:23664761 A G 1.433107 3.6200e-06
6:23674149 G A 0.730486 3.2202e-05
6:23675439 A G 0.351273 -4.2100e-05
6:23681807 C T 0.535834 2.0256e-06
6:23688389 C T 1.358459 -2.5906e-06
6:23689068 T C 0.106700 -9.7065e-06
6:23704605 G T 0.037506 3.2550e-05
6:23707756 C T 0.650723 -3.0187e-05
6:23713003 G A 0.032445 -2.7666e-05
6:23724469 G T 0.093356 4.2694e-06
6:23730124 T C 0.130875 2.5771e-05
6:23732751 C A 0.431023 1.4639e-07
6:23735394 A G 1.243658 -1.0912e-05
6:23736981 A C 0.430387 -1.4976e-06
6:23753025 C T 0.893959 -1.5079e-05
6:23756324 G A 0.211229 -1.2930e-05
6:23761746 C T 0.172327 -3.8638e-07
6:23764992 A G 1.317977 -1.4375e-05
6:23767170 A C 0.142946 -1.0439e-05
6:23772824 A G 0.052576 1.6269e-05
6:23780748 G A 0.234774 -3.5246e-05
6:23781824 C T 0.425800 -7.2251e-07
6:23788611 C T 0.046753 8.9715e-06
6:23789821 C T 0.041180 -3.3587e-05
6:23790159 C T 0.033591 5.6498e-05
6:23792009 A C 0.025006 7.6126e-06
6:23796356 T G 0.573310 -2.7608e-05
6:23812225 A C 1.181088 -4.5486e-05
6:23825502 T C 0.163668 -2.1224e-05
6:23829875 G A 0.020562 -1.6919e-05
6:23840952 A G 0.042416 -1.4700e-05
6:23841132 G C 1.561703 1.0878e-05
6:23850548 G A 0.642699 -1.0645e-04
6:23858795 T C 0.024967 2.7181e-06
6:23864345 C T 0.049343 -3.3135e-05
6:23869360 G A 0.021117 -2.7387e-05
6:23873969 T C 0.085466 2.6071e-05
6:23880317 A G 0.636429 1.7709e-05
6:23885295 C T 0.213880 3.8347e-07
6:23889715 T C 1.086651 2.2402e-05
6:23896919 A C 0.050761 1.4206e-05
6:23899452 T C 0.034026 3.0197e-05
6:23899574 C G 0.045107 1.0638e-05
6:23901984 A G 1.001029 2.4674e-05
6:23904904 T C 0.085683 -3.2583e-05
6:23905654 T C 0.976942 2.7970e-05
6:23909381 G A 1.645150 2.2951e-05
6:23909388 T G 0.088075 -4.5104e-06
6:23910223 C G 0.079016 1.9380e-05
6:23911715 C A 0.591808 2.7950e-05
6:23912350 T C 1.908419 1.7675e-05
6:23915644 A G 0.026694 -1.0950e-05
6:23915870 G A 1.153531 9.2707e-06
6:23916638 T C 0.069000 -3.7732e-06
6:23918399 C T 0.170808 -9.3360e-07
6:23920050 T C 0.342545 2.3431e-05
6:23924231 T C 0.090227 -1.5443e-06
6:23926076 T C 0.198748 -4.9096e-05
6:23927186 G A 0.086092 2.3019e-06
6:23937382 T C 0.067757 1.8466e-05
6:23939839 A G 0.037684 -1.8550e-05
6:23941870 A G 0.025551 3.4899e-06
6:23942886 A G 0.039865 -1.0057e-05
6:23944129 C T 1.797379 3.3065e-06
6:23944353 C T 1.364331 -1.2957e-05
6:23944579 C T 0.021812 -9.9466e-06
6:23945271 A C 0.635857 -4.7771e-05
6:23947702 A G 0.113270 -7.6183e-06
6:23951514 A C 0.055770 -1.8191e-05
6:23952835 T C 0.060749 9.9214e-06
6:23954057 C T 0.069886 2.8359e-05
6:23954438 G A 0.254768 1.3207e-05
6:23955441 C A 1.743888 -8.8709e-06
6:23957649 G T 0.101727 -7.2093e-06
6:23961431 C T 0.932367 -3.1090e-05
6:23964399 T C 0.180030 1.3557e-05
6:23968612 T C 0.029063 -5.5616e-06
6:23970874 T C 0.485543 -4.4241e-05
6:23977762 C T 0.384728 1.8520e-05
6:23977847 G A 0.308931 -2.0713e-05
6:23977998 G C 0.021750 -1.2450e-05
6:23978515 G T 1.338228 3.1718e-05
6:23978744 G A 0.415501 4.5346e-05
6:23979252 C T 0.134488 2.5753e-05
6:23989093 A G 0.093626 6.0720e-06
6:23990794 C T 0.111471 3.4995e-06
6:23996886 A G 0.469535 -3.7405e-05
6:23998157 G A 0.176463 2.3506e-05
6:23998377 G C 0.307318 -7.2028e-05
6:24002872 C T 0.028382 2.5350e-06
6:24006893 C T 0.356450 2.9781e-05
6:24009083 T C 0.144803 2.5547e-05
6:24010193 T C 0.097858 3.4538e-06
6:24010696 A G 0.108297 -4.1176e-06
6:24010781 G A 0.021792 4.0614e-06
6:24014419 T G 0.103964 5.3372e-05
6:24017867 T C 0.765820 2.1926e-05
6:24020642 G A 0.181737 1.1959e-05
6:24020663 A G 0.068737 -2.3078e-05
6:24022898 C T 0.161675 1.5473e-05
6:24026110 A G 0.259556 1.6233e-05
6:24027852 G A 0.044244 -3.0931e-05
6:24033565 T A 0.259884 -1.2609e-04
6:24034089 C T 0.416261 5.4292e-05
6:24049556 G A 0.058194 9.4588e-06
6:24052526 T C 1.133257 2.8957e-05
6:24053389 C T 0.161451 1.1875e-05
6:24061327 G A 1.898510 2.9383e-05
6:24065658 G T 0.147360 1.5297e-05
6:24065688 A G 0.069412 8.4611e-05
6:24070358 C T 0.054316 5.2776e-05
6:24070585 G A 0.483677 2.8906e-05
6:24073404 A G 1.716974 3.0577e-06
6:24077406 T C 0.037259 -4.5594e-05
6:24078278 A G 0.624098 -2.8710e-05
6:24080628 G A 0.455980 1.4403e-05
6:24090497 A G 1.080389 -1.9099e-05
6:24100025 C T 0.028742 -3.2372e-05
6:24102223 A G 0.052612 -2.0890e-05
6:24102723 G A 0.203357 1.5498e-05
6:24105273 C T 0.153420 -3.9352e-05
6:24105330 A G 1.689907 -4.6214e-05
6:24105501 G C 0.759822 -3.5480e-05
6:24107093 A C 0.310590 8.0024e-06
6:24108623 A C 0.049814 3.5334e-05
6:24112370 G T 0.070600 2.4100e-05
6:24113383 C T 1.958314 -4.6593e-05
6:24114211 C A 0.065322 -1.2975e-05
6:24123314 G T 0.553608 3.8641e-06
6:24127894 C G 0.039547 3.8563e-06
6:24132022 A G 0.072129 -1.4420e-05
6:24133472 C T 0.163291 -1.9989e-05
6:24139942 G A 0.227659 -4.2805e-05
6:24147360 A G 0.121235 -1.1304e-06
6:24147572 A G 1.067270 -9.4261e-06
6:24148142 A G 0.049859 -4.0013e-05
6:24157705 A C 0.051553 -1.8453e-07
6:24157932 G A 0.115237 -1.1615e-05
6:24162077 G A 1.904527 -2.8281e-05
6:24164911 C T 0.216695 -7.0389e-06
6:24166642 G A 0.077497 -6.9575e-05
6:24167748 C T 0.288401 2.4450e-05
6:24172526 A G 0.027635 1.9416e-05
6:24178999 A G 1.090224 -2.0359e-06
6:24188947 C T 0.383345 -1.8130e-05
6:24198083 A G 0.046701 1.0046e-05
6:24205236 A G 0.272445 1.2448e-05
6:24210784 G A 0.084469 -5.8105e-06
6:24220160 T C 0.329782 4.6240e-06
6:24221523 C T 0.083944 -8.1424e-07
6:24221888 C T 1.774373 1.7892e-05
6:24229940 C T 0.112231 1.4965e-05
6:24234933 G A 1.532880 1.1504e-05
6:24239654 T C 0.025489 -5.1091e-07
6:24241601 C A 0.091230 2.1734e-06
6:24247922 G A 0.161347 1.0276e-05
6:24249780 T C 0.049414 -2.0350e-05
6:24249893 G A 0.138688 5.7315e-06
6:24257745 T C 0.205701 1.6063e-05
6:24274031 A G 0.044331 -9.8511e-06
6:24289593 T C 0.258154 8.2559e-06
6:24291203 C T 1.322070 1.5726e-05
6:24292282 T C 0.363646 -1.1708e-05
6:24302046 C G 0.075254 4.8669e-05
6:24305848 A G 1.753979 3.4803e-05
6:24306387 G T 0.153729 -8.9540e-05
6:24308035 C G 1.212024 1.0073e-05
6:24315442 G A 0.132355 6.0921e-06
6:24317666 A G 0.295789 -1.5496e-05
6:24322115 T G 0.063878 -1.4018e-05
6:24328425 A C 0.121780 3.9990e-05
6:24329348 A G 0.123205 1.1662e-05
6:24330735 T C 0.038005 -1.8548e-06
6:24341357 A C 0.490331 -3.1063e-05
6:24342612 G A 0.164914 1.3790e-05
6:24347898 C T 0.178524 1.0974e-05
6:24349532 G A 0.050580 3.4536e-05
6:24353436 C A 0.067906 -1.6031e-05
6:24357034 C T 0.029040 -2.9020e-05
6:24357796 A G 0.112919 3.4033e-05
6:24362204 C T 0.667647 3.9490e-05
6:24367443 C A 0.293806 2.3653e-05
6:24376261 C A 1.941478 6.6657e-05
6:24376705 T C 0.214484 5.4384e-06
6:24377079 C G 0.030900 -1.2179e-05
6:24383966 C T 0.115652 -4.8021e-06
6:24392053 C A 0.080396 -1.9213e-05
6:24397436 A C 0.035629 -1.0025e-05
6:24398108 T C 0.032140 -8.2306e-06
6:24399680 A G 0.514181 -1.8656e-05
6:24401654 T G 0.553342 -9.0556e-06
6:24403411 C T 0.065300 -2.9880e-05
6:24417620 G A 0.132806 6.9583e-06
6:24418348 A G 0.715672 7.7967e-06
6:24419556 C T 0.034179 -2.3768e-06
6:24423824 T C 0.030323 -4.6816e-06
6:24424231 T G 0.294689 9.6572e-06
6:24425447 A G 0.313430 -1.7653e-05
6:24431414 C T 1.373510 -2.8910e-05
6:24437458 C T 0.882274 -4.8806e-06
6:24441746 A G 0.601805 -1.6936e-05
6:24453197 T C 0.084917 -1.4579e-05
6:24454313 C T 0.023289 4.2574e-06
6:24454363 A G 0.030514 -1.9577e-06
6:24456074 C A 0.085437 -1.2531e-05
6:24458229 C A 0.115097 -7.7151e-06
6:24462882 A G 0.028622 -7.6905e-05
6:24464429 A C 0.213248 -7.7365e-06
6:24484957 A G 0.250919 -2.2847e-05
6:24489652 T C 0.704753 2.1784e-05
6:24489691 C G 0.101503 -1.7129e-05
6:24489741 C A 0.762331 1.9731e-05
6:24490028 T C 0.044789 -2.1483e-05
6:24490511 T C 1.842646 1.8351e-06
6:24498036 A G 0.059619 1.3881e-05
6:24499551 G A 0.699430 -7.9381e-06
6:24503590 T C 0.705542 -7.3886e-06
6:24503862 T G 1.132641 1.0679e-05
6:24505196 T G 0.029969 1.4252e-06
6:24506316 C A 0.601611 3.2561e-05
6:24517705 C T 0.055143 -9.9100e-06
6:24533074 A G 1.864165 4.2456e-06
6:24533505 C G 0.333340 6.7339e-05
6:24535234 T C 0.058571 2.8809e-05
6:24538627 C T 0.142813 5.3776e-05
6:24544903 A G 0.563430 5.5033e-05
6:24544967 T C 0.254804 -3.9089e-05
6:24545307 C T 0.892164 -1.2256e-05
6:24547027 G A 1.928890 -2.5052e-06
6:24551664 C T 0.298369 3.9941e-05
6:24564129 A C 0.174421 1.0189e-05
6:24564544 C T 0.053699 -7.9464e-05
6:24567176 G A 0.058003 8.3073e-06
6:24567223 A G 0.126957 -1.2132e-05
6:24568393 C T 0.921980 -6.0263e-06
6:24575094 G A 0.387068 -2.2237e-05
6:24579083 A C 0.213624 2.1155e-05
6:24579822 A G 0.055614 -8.4486e-05
6:24580768 A G 0.061099 2.3208e-05
6:24582862 G A 0.847884 5.6073e-07
6:24584181 C T 0.746290 -1.2275e-05
6:24585253 G A 0.032023 -1.4884e-05
6:24587476 G C 0.030446 6.3520e-06
6:24596478 G T 1.808951 9.6018e-06
6:24597176 T C 0.093639 2.7330e-05
6:24597481 G A 0.071976 -3.4332e-06
6:24598442 G A 0.026651 -1.3969e-05
6:24605024 C T 0.227273 3.1950e-05
6:24605569 T C 0.403950 4.0123e-05
6:24612902 T C 0.059704 -3.4702e-06
6:24631851 T C 0.381083 -8.3358e-05
6:24632532 A G 1.283305 -6.7229e-05
6:24641328 C T 0.378269 -4.1001e-05
6:24645630 A G 0.054705 -5.9084e-05
6:24645675 T C 0.081983 1.9104e-05
6:24648406 A G 1.277544 -3.3254e-05
6:24653749 C T 0.090283 -2.5896e-05
6:24655754 T C 0.101221 -6.9330e-05
6:24684569 G C 0.055023 -6.4111e-07
6:24693523 T C 0.288285 -6.9513e-05
6:24698215 A G 0.477633 9.1450e-06
6:24699260 G A 0.071493 -5.0651e-05
6:24705835 C T 0.809311 1.0908e-05
6:24706770 C T 0.558152 -4.2414e-06
6:24712044 G A 0.481018 1.5593e-05
6:24721787 A C 0.154203 1.4649e-05
6:24721918 G A 0.091983 3.5748e-06
6:24726407 C T 0.035714 -1.1854e-05
6:24727936 A G 0.041485 1.4645e-05
6:24729209 C G 0.034643 1.3485e-05
6:24729897 T G 0.255619 -3.3341e-05
6:24740789 T C 0.148841 -2.0304e-05
6:24746739 T C 0.319513 6.9566e-05
6:24748647 C T 1.100166 -1.9335e-05
6:24749413 T C 0.254479 3.0944e-05
6:24758824 C A 0.084859 -3.1345e-05
6:24760445 T C 0.059304 2.8493e-05
6:24761516 T C 0.564748 2.6690e-05
6:24765250 C T 0.043088 -2.1067e-05
6:24768632 G T 0.393543 5.1021e-05
6:24779047 T C 0.055812 3.4663e-06
6:24780892 C A 0.072349 -1.6203e-05
6:24781025 G A 0.232210 -7.2178e-05
6:24784910 T C 0.070830 -1.7737e-05
6:24787836 T C 0.106171 6.9216e-06
6:24799278 T C 0.962306 6.1601e-05
6:24799822 T C 0.054342 3.5899e-06
6:24803317 C T 0.193837 1.4873e-06
6:24803825 A G 0.736608 2.7821e-05
6:24806594 T C 1.085466 1.2655e-05
6:24807829 G A 1.711177 3.0901e-06
6:24808548 A G 0.095327 -1.3589e-05
6:24808771 A G 0.629236 -1.5618e-05
6:24820878 C T 0.074342 -1.7005e-05
6:24821831 A G 0.048522 -1.3639e-05
6:24828490 T C 0.419075 3.4501e-05
6:24836426 T C 0.045630 4.1144e-06
6:24843655 C G 0.025720 -1.1581e-06
6:24843740 T C 0.025382 -1.1383e-06
6:24846263 C T 1.738124 -8.3727e-06
6:24848086 G A 0.310385 4.1878e-05
6:24849666 T G 1.302040 3.8330e-07
6:24858142 T C 0.460099 2.6107e-05
6:24859521 C T 1.669393 2.1651e-05
6:24860644 T C 0.086579 1.9565e-05
6:24861138 C T 0.023798 -1.8089e-05
6:24863075 A G 0.908899 5.9514e-05
6:24866495 G A 0.165920 5.4471e-05
6:24873726 T G 0.026194 1.4142e-05
6:24883546 T C 0.294344 -4.7492e-05
6:24887456 C T 0.117671 2.1628e-06
6:24896269 C T 0.111322 -3.3304e-05
6:24898915 C T 0.020669 -4.3464e-06
6:24904331 T C 0.058844 1.1440e-05
6:24905815 C T 0.066043 1.2205e-05
6:24913126 C T 0.695525 -5.7587e-05
6:24914002 C T 0.096920 1.6786e-05
6:24917099 A G 0.064540 -6.0550e-05
6:24918807 T G 0.026418 -5.5404e-06
6:24920746 T C 0.268229 -4.2511e-05
6:24925098 T G 0.053228 -3.0358e-05
6:24926546 C G 0.086725 -2.2982e-05
6:24929590 C T 0.112614 2.1442e-05
6:24934282 A C 0.032793 3.3858e-05
6:24944217 G T 0.363977 7.7684e-05
6:24950547 G T 0.358881 2.7486e-05
6:24951199 A G 1.576403 4.9972e-05
6:24951809 A G 0.638324 5.0782e-06
6:24955839 T C 0.022961 -6.4486e-06
6:24956851 A G 1.865584 5.6640e-05
6:24958253 C T 0.096372 7.5671e-06
6:24961391 A G 0.778982 3.0755e-05
6:24961656 G A 1.868327 4.6281e-05
6:24964669 A G 0.026590 1.6257e-05
6:24965855 A G 0.070762 3.4143e-06
6:24966983 G A 0.308159 3.1409e-05
6:24969928 T C 0.033192 -2.8031e-05
6:24978511 G C 0.123487 2.4241e-05
6:24978873 T G 0.034166 -4.8175e-06
6:24985476 T C 0.823067 2.8127e-05
6:24989384 C T 0.025220 9.8539e-07
6:24998665 T C 0.083830 1.9843e-05
6:25006526 G A 0.053017 -4.1121e-05
6:25006710 C T 1.372507 1.5629e-05
6:25006941 T C 0.067215 1.3933e-05
6:25009041 C G 0.167105 -1.6858e-05
6:25010999 A G 1.150593 6.0235e-06
6:25017795 A G 0.047396 2.7874e-05
6:25021020 T G 0.077893 1.3114e-05
6:25023916 T C 0.044617 -1.4135e-05
6:25026428 T C 0.255073 -1.8367e-05
6:25028663 C T 1.462066 9.8317e-06
6:25034377 A G 0.067662 -5.1005e-07
6:25034683 G A 0.037161 1.3425e-05
6:25035493 C T 0.032147 1.9281e-05
6:25035714 A G 0.070149 -2.6982e-05
6:25040018 G A 1.026840 -3.6664e-08
6:25040303 C T 0.083077 1.8299e-05
6:25042725 C T 0.124471 5.1768e-05
6:25057429 G A 0.878210 1.4623e-06
6:25064789 T G 0.405439 -2.5465e-05
6:25068847 A C 0.083791 5.6843e-05
6:25075717 C G 0.183545 7.3756e-06
6:25081487 T C 1.669198 4.7269e-06
6:25084718 G A 1.681312 5.3502e-06
6:25093400 T C 1.548106 9.2425e-06
6:25106928 G A 0.123010 3.3430e-05
6:25108923 G A 0.130161 -1.3029e-05
6:25110234 T C 0.123387 -6.5556e-06
6:25112343 C G 0.335385 -7.0879e-06
6:25113931 A G 0.072483 7.9264e-05
6:25114123 C G 0.087348 1.1598e-05
6:25114766 C T 0.343421 -1.2651e-05
6:25115296 T G 0.360008 -8.9323e-06
6:25115527 T G 1.545273 1.0051e-05
6:25115577 G A 0.057970 -7.5796e-06
6:25118669 G T 0.053608 -1.2804e-05
6:25129077 T C 0.066685 -8.4775e-06
6:25137985 C T 0.147808 -3.8185e-05
6:25139464 T C 0.335709 -1.5796e-05
6:25143203 G A 0.112351 -4.3996e-06
6:25144615 C T 0.078951 -1.3688e-04
6:25148497 A G 0.059048 -3.4705e-05
6:25149679 C T 0.054199 4.3495e-06
6:25152674 A G 0.354334 -4.6972e-06
6:25154462 C G 1.900194 3.3412e-05
6:25155241 C A 0.028158 -1.0480e-05
6:25155329 G C 1.432711 2.6903e-05
6:25155888 T C 0.264035 -1.6480e-05
6:25166010 C T 0.084430 5.2977e-06
6:25167537 A G 0.484147 -1.3225e-05
6:25167930 G C 0.032121 -1.1003e-06
6:25170013 C T 0.042527 -5.9037e-06
6:25173135 A G 0.047808 1.4324e-05
6:25174070 C T 0.274311 3.3117e-05
6:25176145 C T 1.314417 -1.3400e-05
6:25179093 A G 1.073761 1.3695e-06
6:25180546 G T 0.043014 -1.0484e-05
6:25181627 T C 0.338066 3.1822e-05
6:25186512 T C 0.188862 3.1101e-05
6:25191735 C G 1.440475 9.7379e-06
6:25192394 C T 0.660120 -4.4273e-05
6:25200842 G A 1.127386 1.8213e-05
6:25220759 T G 1.961715 3.3889e-05
6:25223827 C T 1.232651 -8.0232e-06
6:25224925 G A 0.302823 4.9681e-05
6:25233489 A G 0.063307 -4.1880e-05
6:25235862 T C 0.346901 1.8845e-05
6:25236300 A G 0.030228 -7.4871e-07
6:25244076 T C 0.184343 1.4671e-05
6:25245453 A G 0.047460 -1.9281e-06
6:25245873 A G 0.042264 1.5038e-05
6:25262746 G A 0.042059 -6.5258e-06
6:25267925 A G 1.327751 8.4439e-05
6:25276282 G A 1.418546 3.8206e-05
6:25277288 A T 0.038564 7.9597e-06
6:25293399 A G 0.080691 -5.4965e-06
6:25296606 A G 1.297636 2.5667e-05
6:25305680 A T 0.099920 -1.4153e-05
6:25306382 G A 0.112095 -2.9965e-06
6:25310621 T C 0.233673 -2.3261e-05
6:25320151 A G 0.023870 -2.5486e-05
6:25322347 A G 0.454062 5.0635e-06
6:25328567 A G 1.319974 3.5919e-05
6:25330072 T C 0.046483 -1.7971e-05
6:25331300 T C 0.084268 4.3650e-05
6:25331578 C T 0.033997 7.5712e-06
6:25332130 T C 0.340425 1.0328e-05
6:25336488 A G 0.095239 4.4292e-05
6:25337731 T G 0.777138 4.9726e-05
6:25345251 T G 0.203078 1.4295e-05
6:25349413 A G 0.039184 -2.1452e-05
6:25351821 G T 0.092227 1.7107e-05
6:25364735 T C 0.040930 1.8654e-05
6:25370200 T G 0.088196 2.5084e-05
6:25370357 T C 0.071970 -1.0236e-05
6:25370509 G T 0.321707 1.7646e-06
6:25383244 A G 1.685272 2.7512e-05
6:25392933 C T 0.355334 5.3679e-05
6:25394905 A G 0.308091 1.5199e-05
6:25399561 G A 0.039807 2.5751e-05
6:25400396 A C 0.194165 -3.2241e-05
6:25401075 T C 0.115782 -1.3163e-05
6:25402531 A G 0.782741 2.5743e-05
6:25408916 G A 0.072810 -5.9215e-06
6:25408938 T C 0.028132 -2.0392e-05
6:25410162 A G 0.180523 4.3304e-06
6:25411414 A G 0.623634 -1.8345e-05
6:25411926 G T 0.073378 1.3651e-05
6:25412987 C T 1.695308 -1.3325e-05
6:25413416 T C 0.375308 2.7906e-05
6:25414023 G T 0.512811 2.4695e-04
6:25415845 G A 0.640343 -2.4031e-05
6:25418571 C A 0.811719 1.1904e-05
6:25419136 T C 0.277560 -1.8449e-06
6:25420344 G C 1.822817 -5.9219e-06
6:25420350 C A 0.332502 -2.9313e-05
6:25424003 A T 0.356307 2.1809e-05
6:25424256 A G 1.122017 -5.8104e-06
6:25426768 A G 0.274058 -2.4316e-06
6:25426858 G T 0.320957 -4.1051e-05
6:25435758 G A 0.894504 2.6587e-06
6:25436025 G T 0.020809 -7.4357e-05
6:25436325 G A 0.320788 2.5085e-05
6:25437270 G A 0.252331 -8.0924e-06
6:25437802 T C 0.210070 6.0260e-06
6:25439155 C A 0.174541 1.1255e-05
6:25439492 C T 0.583135 -1.7703e-05
6:25443268 T C 0.022750 1.3216e-05
6:25447517 A C 0.096544 1.4784e-05
6:25449080 G T 0.190076 2.4424e-05
6:25451279 T C 0.030297 -4.1711e-05
6:25456221 A G 0.067753 -3.1128e-05
6:25456913 T C 0.414508 8.7536e-05
6:25466943 C T 0.145468 1.6073e-05
6:25471772 C T 0.025856 2.8859e-05
6:25473377 T C 0.035889 3.0712e-05
6:25476250 A G 0.315715 -9.3084e-06
6:25478541 T C 0.375652 -6.9422e-05
6:25478611 A G 1.173999 2.9338e-05
6:25486154 T C 0.278878 -3.5154e-05
6:25488265 A C 0.711686 -4.3235e-05
6:25488583 T C 0.197252 5.2344e-05
6:25497896 T C 0.061336 3.0287e-05
6:25510649 G A 0.839030 -1.0890e-05
6:25533534 G T 0.680192 -1.6510e-05
6:25535612 G A 0.315235 1.7691e-05
6:25548573 G A 0.891817 -1.3634e-05
6:25557500 T C 0.024740 2.1962e-05
6:25582771 C T 0.850400 3.0047e-05
6:25589126 T C 0.024133 -1.9250e-05
6:25596650 G T 0.375454 -5.7922e-05
6:25600352 T C 0.035425 -2.8179e-05
6:25600602 G A 0.039638 1.3161e-05
6:25605091 A G 1.501354 1.4682e-05
6:25607571 G A 0.587021 -5.3404e-05
6:25619463 A G 0.060849 4.2325e-05
6:25623060 A G 0.041053 2.6243e-05
6:25629050 G A 0.082642 -4.2543e-05
6:25641200 C T 0.384179 2.1758e-05
6:25649981 A C 0.273217 6.9551e-05
6:25655059 T C 0.055676 2.3364e-05
6:25661984 G T 0.040557 1.2727e-06
6:25671873 T C 0.553897 -7.1532e-05
6:25676397 A G 1.495154 4.8988e-06
6:25681255 A G 0.092091 -7.1377e-07
6:25682929 G C 0.940829 1.2475e-05
6:25683954 T C 0.279251 6.7562e-05
6:25684279 G A 1.065903 2.1530e-05
6:25684405 C T 1.091571 1.8309e-04
6:25685247 G A 0.042426 -1.0738e-06
6:25720761 C T 1.970213 -3.7958e-05
6:25726621 T C 0.549356 -2.9498e-05
6:25726666 G C 0.038583 8.1017e-06
6:25732331 G A 1.977708 -3.5098e-05
6:25735966 G A 0.128626 1.6110e-05
6:25756872 C T 0.029427 -1.1056e-05
6:25762241 C T 0.051969 2.0758e-05
6:25764830 A G 0.027609 -1.4881e-05
6:25766673 C T 0.028790 3.3856e-06
6:25769349 C T 1.745053 2.3052e-05
6:25770239 G A 1.389165 -5.2436e-05
6:25772047 G A 1.698365 2.7522e-05
6:25776949 A G 0.837232 -5.8586e-05
6:25778182 T C 0.030189 -1.6847e-05
6:25779000 T C 0.030530 3.3201e-05
6:25779925 A G 0.104568 -1.4134e-05
6:25812069 G A 0.114918 -1.2193e-05
6:25818588 G A 1.135929 4.3301e-05
6:25820428 C T 0.531368 5.6946e-05
6:25820439 A C 0.463962 1.3531e-05
6:25821580 T C 0.222563 -1.6216e-05
6:25821770 T C 0.208548 6.8607e-05
6:25826119 T C 0.509371 4.7624e-05
6:25831212 A G 0.576235 1.7506e-06
6:25831478 T C 0.024665 7.0548e-06
6:25831603 G A 1.098225 3.8969e-05
6:25840450 G A 0.099332 -6.8028e-05
6:25840485 A C 1.087118 3.7098e-05
6:25842203 T C 0.535574 8.0299e-06
6:25842605 G T 1.079309 4.5413e-05
6:25842951 G T 0.157601 1.9032e-04
6:25843746 T C 0.228772 8.2942e-05
6:25849620 G A 1.101017 4.3653e-05
6:25849838 G A 0.044247 5.2569e-06
6:25859508 C A 0.280702 3.5080e-06
6:25859621 A T 0.567766 6.3842e-06
6:25862466 T C 0.484323 4.4861e-05
6:25863650 C T 0.232479 6.9250e-05
6:25864898 A C 0.512655 5.1240e-05
6:25870542 A T 1.099040 5.0636e-05
6:25870745 T C 0.522964 5.2995e-05
6:25871044 A G 0.043144 1.0087e-05
6:25873025 A C 0.290755 5.3221e-06
6:25874423 A G 0.194798 6.4711e-07
6:25876089 G A 0.318649 2.9875e-05
6:25877970 A G 0.731625 2.7949e-05
6:25878361 C T 1.048908 6.1226e-05
6:25878506 G A 0.330610 -1.2229e-05
6:25879539 A C 0.862887 1.6944e-05
6:25880907 T A 0.490847 1.5677e-05
6:25883106 C T 0.960914 5.3215e-06
6:25885552 C T 0.930997 -2.5256e-06
6:25885814 T C 0.265937 -1.5320e-05
6:25886497 A C 1.420653 1.3947e-05
6:25889530 G A 0.665602 9.9060e-06
6:25889706 G A 0.244115 -1.6161e-05
6:25890834 T C 0.733388 2.2726e-05
6:25892119 A G 0.041641 -8.3824e-06
6:25895575 C T 0.281673 9.9078e-06
6:25901133 T C 0.239308 -1.8050e-05
6:25903308 A C 0.504823 1.3738e-06
6:25904652 C A 0.254135 -1.9287e-05
6:25914572 T C 1.039674 6.4055e-06
6:25918225 C T 0.153070 2.5445e-04
6:25920249 T C 0.025337 -9.8348e-06
6:25920611 C G 0.032958 -3.6472e-05
6:25925823 G A 0.785662 2.1615e-05
6:25925987 A G 0.245251 -2.6754e-05
6:25926674 G A 0.493239 3.3785e-06
6:25928376 T G 0.072674 -4.2747e-05
6:25931577 G A 1.568416 2.1068e-05
6:25939723 T C 0.792264 2.1394e-05
6:25945211 G A 1.042579 1.4115e-05
6:25948421 G A 0.802862 3.1417e-05
6:25953684 G A 1.432127 1.6302e-05
6:25956501 T C 0.091750 -2.7485e-05
6:25957392 A C 1.192977 3.0162e-05
6:25967068 T C 0.495855 2.0507e-05
6:25969958 C G 0.880992 3.2770e-05
6:25976926 T C 0.079273 -2.1231e-05
6:25983010 A G 0.200469 -5.4244e-06
6:25992533 A G 0.025915 2.3216e-05
6:25994098 T C 0.863305 2.5454e-05
6:25997458 T C 0.724475 3.8226e-05
6:26008876 A G 0.475556 2.4842e-05
6:26010881 G T 0.867385 2.9448e-05
6:26017171 T C 0.131482 -1.6935e-05
6:26017617 A G 0.067864 -3.9618e-05
6:26022392 T C 0.180864 -1.8953e-05
6:26027141 A G 0.039554 1.7671e-05
6:26030492 A C 0.256180 -5.5093e-06
6:26036476 C T 1.407650 4.0048e-05
6:26044064 A G 0.294095 2.2839e-06
6:26046158 C T 0.278206 8.8760e-06
6:26046565 A G 1.388811 3.3108e-05
6:26055368 A G 0.240246 -2.3600e-05
6:26056072 C G 0.474011 2.0168e-05
6:26056604 A G 0.045906 -2.4792e-05
6:26057050 T C 0.107164 2.9379e-06
6:26063427 C T 0.060376 -6.6793e-05
6:26069669 C T 0.836930 3.5168e-05
6:26072445 C T 0.241824 -2.3861e-05
6:26074151 T C 0.020101 1.2513e-05
6:26082865 A G 0.032030 1.7516e-05
6:26088890 G T 0.828562 2.7793e-05
6:26089098 T C 0.106362 1.7367e-06
6:26091179 G C 0.302358 3.4305e-05
6:26091336 C T 0.690786 2.4712e-05
6:26094130 C T 0.022432 -2.3316e-05
6:26097194 A G 0.228737 -5.7387e-06
6:26103177 A G 0.470781 1.2736e-05
6:26104057 C T 1.062242 -2.3141e-05
6:26104096 C T 0.586371 -3.8506e-05
6:26104280 C T 0.476007 1.0727e-05
6:26106237 T G 0.321655 -5.6116e-05
6:26107098 G A 0.056542 4.1509e-05
6:26107463 G A 1.686460 -3.3453e-05
6:26111756 C T 0.262198 -1.1071e-05
6:26112893 C T 0.115100 1.3103e-05
6:26116424 A G 0.324401 -6.4455e-05
6:26116982 T C 0.034179 -8.4563e-06
6:26122933 T G 1.328150 -4.1653e-05
6:26122957 A G 0.250438 -1.5361e-05
6:26124303 C T 0.255158 -1.9086e-05
6:26125342 T C 1.722394 -5.5045e-05
6:26128618 G A 0.737370 1.6620e-05
6:26128766 A G 1.056571 -2.5721e-05
6:26129375 A G 0.118005 1.4887e-05
6:26132664 T C 0.318922 -6.6990e-05
6:26133616 G A 1.180254 -1.5717e-05
6:26135498 G A 1.449570 -2.9519e-05
6:26141375 T C 0.142391 -4.6677e-05
6:26147367 T C 0.021549 1.4725e-05
6:26148326 G A 0.777164 -7.7612e-05
6:26149000 C T 0.084820 1.0975e-05
6:26151535 T G 0.154102 1.8873e-05
6:26158079 C A 0.302024 -8.0740e-06
6:26158247 A G 0.052625 -9.2492e-06
6:26158993 C T 0.758079 -8.1067e-05
6:26162679 A G 0.030592 -2.3080e-05
6:26167613 G C 0.357008 -7.8443e-05
6:26167710 T G 0.440829 -6.7922e-05
6:26168903 G A 0.454114 -8.0756e-05
6:26169632 T C 0.030452 -2.2976e-05
6:26172219 T C 0.434665 -6.5481e-05
6:26173767 C T 0.448648 -7.7581e-05
6:26175852 A C 0.608514 -5.8035e-05
6:26184041 G A 0.169202 2.6645e-06
6:26184102 A G 0.513775 -2.4467e-05
6:26184613 G A 0.023513 3.3830e-06
6:26187125 T C 0.351601 -1.7798e-05
6:26188864 G A 0.252288 -2.1682e-05
6:26189615 G A 0.921078 -4.2429e-05
6:26197807 A G 0.174775 -1.6138e-06
6:26198449 G C 0.257141 -2.5535e-05
6:26198916 G A 0.021786 1.0766e-05
6:26199454 T C 0.082434 -3.6074e-05
6:26199524 G A 1.936203 -4.4930e-05
6:26200677 G A 0.539115 -1.7569e-05
6:26207928 A G 0.264340 -2.2562e-05
6:26207978 T C 0.066624 -9.9127e-06
6:26214237 A G 0.108849 -1.9793e-05
6:26216584 T C 0.089669 -3.4544e-05
6:26231608 A G 0.156410 4.1906e-06
6:26233387 G A 0.541290 -3.5742e-05
6:26234476 C A 0.082282 -2.5623e-05
6:26235300 G A 0.163035 1.3952e-06
6:26235966 C T 0.245683 -2.0185e-05
6:26237457 A G 0.082746 -3.1336e-05
6:26239404 G A 0.517044 -2.0726e-05
6:26240383 T G 0.025451 -1.2236e-06
6:26240649 T C 0.253600 -1.5640e-05
6:26244162 C T 0.029595 -9.0643e-06
6:26244580 A G 0.079958 -2.8754e-05
6:26245888 A G 0.077501 -3.3160e-05
6:26246664 T C 0.090357 -4.2033e-05
6:26247198 G A 0.244372 7.2414e-07
6:26250254 G C 0.328737 -2.2989e-05
6:26251272 G A 0.072736 -2.8850e-05
6:26254995 T G 0.037110 -3.6943e-05
6:26256526 G C 1.149895 -7.5579e-05
6:26270609 A G 0.069944 -1.4608e-05
6:26270961 C T 0.277817 -8.0950e-06
6:26282369 G T 0.098936 -8.4134e-06
6:26285683 C T 1.053404 -6.8376e-05
6:26285908 T C 0.053326 -1.3899e-05
6:26287392 A G 0.027443 8.1864e-06
6:26290377 A G 1.004470 -4.5759e-05
6:26291527 A G 0.727240 -3.9982e-05
6:26293338 A C 1.024857 -8.6407e-05
6:26295686 A G 0.676190 -3.5125e-05
6:26299895 C A 0.051385 -1.2277e-05
6:26300438 C T 0.022344 2.1449e-05
6:26303319 C T 0.968126 -4.8463e-05
6:26305407 C G 0.920821 -5.0013e-05
6:26306185 G C 0.074316 3.5407e-05
6:26309908 A G 0.217454 -1.8823e-05
6:26311321 A T 0.329679 -1.8243e-05
6:26319486 T C 0.242999 -1.3115e-05
6:26322985 G T 0.275337 -7.8042e-06
6:26325888 C T 1.250243 -7.6082e-05
6:26332605 C A 0.245053 -1.7221e-05
6:26337264 A G 0.618291 -1.0116e-05
6:26338056 G A 0.729460 -3.0719e-05
6:26340785 A G 0.274311 -2.7008e-05
6:26341030 T C 1.113555 1.8001e-05
6:26341301 C T 0.536366 1.1147e-04
6:26341560 C T 0.085008 -1.4691e-05
6:26344333 C T 0.029316 4.7669e-07
6:26354464 A G 0.296126 3.4504e-05
6:26361430 T C 0.586479 -1.2248e-05
6:26367218 T C 0.783487 -4.4172e-05
6:26370616 C G 0.022705 -6.9440e-06
6:26370660 A G 0.173061 -1.7577e-05
6:26370748 A G 0.223449 1.0486e-05
6:26372349 A G 0.069685 5.8079e-06
6:26374549 C T 0.318782 1.2512e-05
6:26374658 A G 1.114493 -2.3366e-05
6:26377546 G A 0.272127 -1.4324e-05
6:26377591 T G 0.266771 -2.3769e-05
6:26378149 A G 0.245154 -1.6491e-05
6:26381660 A G 0.237189 9.9985e-06
6:26382765 G T 0.346567 -1.0989e-05
6:26383386 C T 0.197921 -8.5754e-06
6:26388405 A G 0.096700 -2.4128e-05
6:26390039 A C 0.347725 -4.5299e-06
6:26390830 C T 0.849082 -2.5906e-05
6:26392515 C G 0.271796 -4.6401e-06
6:26392629 A G 0.024749 -5.2349e-05
6:26393021 A G 1.099313 -2.5358e-05
6:26396500 G A 0.370985 -2.6716e-05
6:26396857 A G 0.037087 -2.4477e-05
6:26398555 A T 0.256664 -1.6204e-05
6:26399586 T C 0.101711 1.5447e-05
6:26399758 T G 0.026781 4.9314e-06
6:26400806 A G 0.031575 -2.2436e-06
6:26401252 G A 0.272760 2.9922e-06
6:26401438 T C 0.320331 -5.4620e-06
6:26403036 G C 0.207382 8.8588e-06
6:26403703 G A 0.230207 -1.6982e-05
6:26404374 G A 0.476370 -1.7177e-05
6:26404958 A G 0.612831 -2.0575e-05
6:26405264 C G 0.216951 3.5581e-06
6:26405816 C T 0.043533 -6.6129e-05
6:26405835 A G 0.299434 1.3581e-05
6:26405990 A G 0.213420 1.0748e-05
6:26406053 T C 0.115110 1.5731e-06
6:26407081 T C 0.036856 2.1917e-05
6:26409890 C G 0.221002 -1.7033e-05
6:26411394 C T 0.044257 -7.2916e-05
6:26413744 A C 0.218863 1.1287e-05
6:26415637 C A 1.048963 -3.1228e-05
6:26428842 G A 1.670990 1.6665e-05
6:26429566 T C 0.077981 7.6638e-06
6:26437106 T C 0.205042 7.6276e-06
6:26437453 T C 0.030306 7.2766e-06
6:26441548 C T 0.298924 2.1614e-05
6:26442786 G A 0.215078 1.0194e-05
6:26446209 T C 0.292378 1.9731e-05
6:26446269 A G 0.057837 2.8311e-05
6:26450771 T C 0.041060 -2.5989e-05
6:26451553 G A 0.853175 -1.4996e-05
6:26453742 G A 0.261549 -1.1722e-05
6:26455811 C T 0.968272 3.0740e-05
6:26456069 A C 1.651032 -8.0860e-06
6:26456280 G A 0.082691 -3.4657e-05
6:26458265 C T 1.664339 -1.1757e-05
6:26460721 C T 1.733242 -3.3362e-05
6:26462356 T C 0.065205 4.8954e-06
6:26463575 T G 0.224627 -2.0986e-05
6:26467182 C T 0.402697 -3.0440e-05
6:26474742 C G 0.200835 2.5506e-05
6:26476155 G A 0.974186 1.8990e-05
6:26477025 C T 0.027417 -1.7002e-06
6:26477640 A G 0.197093 2.1825e-05
6:26479891 T G 1.574745 1.1982e-05
6:26495099 T C 0.384244 -3.2445e-05
6:26500563 T G 0.287742 2.8815e-05
6:26505135 T C 1.806513 1.5785e-05
6:26509382 T C 0.244346 -1.5792e-05
6:26510748 T C 0.279167 -1.4198e-05
6:26520747 C A 1.219827 -2.4135e-06
6:26521359 A G 0.037694 -2.8116e-05
6:26538276 C T 0.035032 -3.0703e-05
6:26538543 A C 0.146594 -4.8236e-06
6:26544107 C G 0.131190 -7.3842e-06
6:26553273 T G 0.907776 7.4738e-06
6:26556890 C G 0.031429 -3.7671e-06
6:26565560 G A 0.199833 3.2551e-05
6:26567442 C T 1.803975 1.4737e-05
6:26572165 T G 0.940111 6.5969e-06
6:26573631 G C 0.288408 -1.4540e-05
6:26575786 A G 0.020887 -3.2379e-05
6:26577401 C T 0.038155 -3.1729e-05
6:26577924 A G 0.930770 6.1159e-06
6:26581927 T C 0.033653 -5.3685e-06
6:26582035 T C 0.223274 -1.7860e-05
6:26582327 G A 0.285733 -1.6415e-05
6:26582414 A G 1.592022 1.6049e-05
6:26584526 A G 0.869109 2.6636e-05
6:26588461 A G 0.266187 8.3871e-06
6:26597992 A G 0.166047 7.2735e-07
6:26601526 C T 0.268462 -6.8174e-06
6:26604140 C T 1.120323 1.6965e-05
6:26608325 A G 1.285775 1.6378e-05
6:26629233 A C 0.273266 7.0812e-06
6:26629447 G A 0.048418 1.9102e-05
6:26639777 C A 0.838851 1.8999e-05
6:26643033 T C 0.073252 2.1138e-05
6:26644646 A G 0.048145 -2.6191e-05
6:26655821 T C 1.282127 1.9000e-05
6:26662920 C G 0.852691 2.4020e-05
6:26663350 A G 0.268602 7.2604e-07
6:26663478 G A 0.438816 -2.7235e-06
6:26665835 A G 1.289859 2.3899e-05
6:26691642 C G 0.209615 -3.7341e-06
6:26704816 C T 0.513149 2.6234e-08
6:26706544 C T 0.819707 2.3707e-05
6:26756125 G C 0.106278 -1.3567e-05
6:26758479 T C 0.496644 9.1270e-07
6:26799460 G A 1.305091 3.5071e-05
6:26807209 T C 0.045721 -5.3716e-06
6:26816717 G T 0.035431 -2.3181e-05
6:26818968 T C 1.295617 3.4739e-05
6:26892036 A C 1.284695 4.0356e-05
6:26896889 A G 0.022526 4.1232e-06
6:26924168 T C 0.224076 -1.5542e-05
6:26936065 G T 0.023302 9.4535e-06
6:26948195 T C 1.336865 4.9996e-05
6:26975231 A C 0.034454 -2.6909e-05
6:26988417 C T 0.190329 -9.0153e-06
6:26988780 A T 0.094525 -4.4718e-05
6:26988992 T G 0.175512 -2.3729e-05
6:27002406 G A 0.359290 -3.8694e-05
6:27002821 T C 0.188557 -5.7918e-06
6:27003092 T C 0.121378 -1.7773e-06
6:27003483 T C 0.647315 -5.3229e-05
6:27007113 T G 1.146358 5.0301e-05
6:27028454 T C 0.194354 -9.9991e-06
6:27030924 G A 0.478250 -1.9558e-05
6:27036456 T C 0.843519 -4.1322e-05
6:27036482 T G 0.173863 -2.1360e-05
6:27037080 T C 0.182088 3.8617e-05
6:27039476 G A 0.178001 -2.1232e-05
6:27042258 T C 0.210687 -1.5793e-05
6:27046112 A G 0.036649 -2.4285e-05
6:27046250 G A 0.460278 -1.3331e-05
6:27070543 T C 0.851542 -4.8717e-05
6:27078291 C A 0.090711 3.0821e-05
6:27080477 T C 0.031842 8.6978e-06
6:27090404 T C 0.480986 -1.9485e-05
6:27091383 G A 0.062605 2.0052e-05
6:27100096 A G 0.186609 -7.0029e-06
6:27113474 C T 0.046302 -5.9524e-06
6:27126460 G A 1.908017 3.6830e-05
6:27129757 A G 0.675255 -2.4616e-05
6:27143883 C T 0.379327 -2.0802e-05
6:27147693 T C 0.026048 -1.7654e-05
6:27150599 G A 0.469518 -2.6900e-05
6:27154361 C T 1.654070 9.6039e-06
6:27157050 T C 0.066484 1.7535e-05
6:27160218 A G 0.074764 5.4888e-06
6:27171437 C T 0.182350 2.0298e-05
6:27171711 T C 0.068435 -1.3845e-05
6:27171890 A C 0.047185 -2.5810e-05
6:27173399 T C 0.026970 1.9270e-06
6:27174235 T C 0.127467 4.2549e-06
6:27174736 A G 0.079260 2.9569e-05
6:27178028 C T 1.804556 3.1975e-06
6:27185576 C T 0.196441 -6.6539e-06
6:27185792 A T 0.419753 -3.1695e-05
6:27189517 C T 0.186554 -5.6356e-06
6:27198718 G A 0.492139 1.0840e-05
6:27205329 A G 0.025554 8.1811e-06
6:27210614 A C 0.296454 2.0037e-05
6:27216699 T G 0.097466 -8.7742e-06
6:27220890 G A 0.910292 -1.6363e-05
6:27222974 T C 0.099205 -9.1172e-06
6:27226067 A C 0.102513 -6.1129e-05
6:27226965 G T 0.210170 6.5164e-06
6:27229265 A G 0.273893 -1.5818e-05
6:27229561 A G 0.105084 -5.9368e-06
6:27230815 C T 0.031426 3.5709e-05
6:27233210 A T 0.034412 -3.0840e-06
6:27235866 G T 0.738260 -1.7561e-05
6:27236048 G T 0.892833 -1.3738e-05
6:27238000 C T 0.130411 4.6090e-06
6:27240956 T C 0.704568 -2.6969e-05
6:27242150 C T 0.039206 -3.9990e-05
6:27243318 C G 0.035844 2.8745e-05
6:27243480 T C 0.212264 2.7469e-06
6:27244590 A G 0.958538 -1.1490e-06
6:27251379 G A 0.224283 -2.3128e-05
6:27256102 C A 0.560548 -7.7472e-06
6:27258972 T C 0.023435 -1.2770e-06
6:27261324 T C 0.389986 -1.2555e-05
6:27267008 T C 0.911305 -8.7559e-06
6:27271343 A G 0.874438 -8.0642e-06
6:27271585 A G 0.033844 1.3801e-05
6:27273894 C T 0.025100 -7.5165e-07
6:27277051 T C 0.203864 2.5592e-05
6:27277212 A C 0.023260 -4.0249e-05
6:27277402 T C 1.958736 2.7220e-05
6:27277521 T G 0.046941 2.6568e-05
6:27277665 A G 0.039885 2.0735e-06
6:27278020 A C 0.383007 -1.2450e-05
6:27278634 G C 0.176946 -1.1387e-05
6:27279021 G C 0.054854 1.8348e-05
6:27279774 T C 0.057506 3.4022e-05
6:27279852 C T 0.447781 3.3919e-05
6:27283254 T A 0.390823 -8.6398e-06
6:27289776 C T 0.642573 -6.1769e-07
6:27291822 G A 0.197155 2.6365e-05
6:27292125 G T 0.036522 -3.1785e-05
6:27292342 C T 0.031864 1.2487e-05
6:27293107 A G 0.055062 1.0631e-05
6:27295082 G A 0.907241 -6.1370e-06
6:27296512 T C 0.252704 2.7763e-05
6:27298200 C T 0.448054 9.5645e-06
6:27299525 T C 0.045062 -3.2989e-07
6:27300580 G A 0.271942 2.5024e-05
6:27302720 G C 0.454396 5.7608e-07
6:27302765 C T 0.023876 2.5634e-05
6:27303927 T C 0.276911 2.0058e-05
6:27310533 A G 0.834427 -8.4539e-06
6:27312078 A G 0.843116 2.4723e-05
6:27316652 T C 0.037687 1.3252e-06
6:27326792 C T 0.042825 -1.2462e-05
6:27326863 A G 1.093116 2.3991e-06
6:27327349 G C 0.454864 3.3839e-05
6:27336489 C T 1.299859 4.6467e-05
6:27336713 C T 1.531306 -3.3658e-05
6:27338890 T C 0.362494 -1.1292e-05
6:27356527 C T 1.159289 -2.6300e-05
6:27361757 G T 0.152528 -3.9172e-06
6:27367824 C T 0.022825 1.4374e-05
6:27373130 C T 1.522266 -4.2512e-05
6:27375611 C A 1.294945 -1.4627e-05
6:27379422 A G 0.155267 -3.0029e-05
6:27379547 A G 1.239497 -1.9174e-05
6:27379763 T C 0.059694 -8.0090e-06
6:27381733 A G 0.048282 -8.7629e-07
6:27384520 C T 1.063031 4.4426e-06
6:27385770 A G 1.455993 -3.5836e-05
6:27390150 C T 0.026359 -1.3939e-05
6:27390399 G T 1.076543 5.4109e-06
6:27400031 T G 1.230567 -1.2668e-05
6:27405202 G T 0.904949 1.6685e-05
6:27408181 T G 1.244274 -1.0240e-05
6:27409675 G C 0.125211 8.2424e-06
6:27412386 T C 1.044448 1.4260e-05
6:27413924 G A 0.227698 -2.7325e-05
6:27420048 C G 0.029196 -9.2960e-07
6:27428991 T C 1.228370 -6.1823e-06
6:27429955 G A 0.034143 1.1183e-05
6:27435024 T C 0.275266 2.8956e-05
6:27444263 T G 0.034613 8.0243e-06
6:27444714 G T 1.519546 -1.7929e-05
6:27445703 T C 0.896883 2.2664e-05
6:27446566 C T 0.254103 -2.8588e-05
6:27462824 C T 0.908237 2.7521e-05
6:27463684 C T 0.135663 -1.7341e-05
6:27470055 C T 0.081214 -3.8437e-05
6:27471098 T G 1.456191 -2.7770e-05
6:27472223 G T 1.532724 -1.8880e-05
6:27472488 C T 0.136932 -2.0988e-05
6:27474527 A G 1.295552 -8.7367e-06
6:27474657 C T 0.158773 -3.0276e-05
6:27476327 T G 0.068883 1.6340e-05
6:27477726 C T 1.454786 -3.1091e-05
6:27480227 A G 1.120667 8.8217e-06
6:27483816 T G 1.275584 -1.0862e-05
6:27486660 A G 0.034208 -4.0585e-06
6:27488602 C T 1.787006 -4.3937e-06
6:27491299 A G 0.256638 -3.5294e-05
6:27492906 C A 0.269024 -4.3633e-06
6:27498955 T C 1.610855 6.1605e-06
6:27511371 A C 0.129262 4.5216e-05
6:27515776 A G 1.165660 -5.1519e-07
6:27516009 G A 0.029199 -1.0637e-05
6:27520981 C T 0.031066 6.1117e-06
6:27521890 G C 1.786194 -2.5939e-06
6:27522374 A G 0.122322 3.2286e-05
6:27526897 A G 1.785756 -2.3511e-06
6:27529908 C T 1.949959 1.7198e-05
6:27531570 T C 0.088715 3.1563e-06
6:27532950 C T 1.786460 -3.3416e-07
6:27533351 A G 0.031481 5.0879e-06
6:27534528 G A 0.237286 -2.8452e-05
6:27545683 A G 0.039745 1.7974e-05
6:27545744 C T 0.135932 7.8453e-06
6:27546448 G A 0.090036 -8.1701e-05
6:27550796 A C 1.564008 -3.6228e-05
6:27553784 C T 0.691465 -2.4881e-05
6:27555126 G A 1.617226 -3.3876e-05
6:27566169 C T 1.783094 3.6994e-06
6:27587518 T C 0.770751 -6.2822e-06
6:27588727 A C 0.375552 2.5167e-05
6:27600285 A G 0.042585 1.4342e-05
6:27601587 C T 0.253892 4.6226e-06
6:27610131 C G 0.216438 -8.8400e-07
6:27634640 T C 0.352977 -2.5463e-06
6:27637025 C T 0.060603 -9.2339e-06
6:27642816 C T 0.035295 4.2196e-06
6:27649763 C G 0.165966 1.0310e-05
6:27652308 C T 0.098404 -4.4373e-05
6:27654657 A G 0.061950 1.0918e-05
6:27655564 A G 0.038418 7.7540e-06
6:27656053 A G 0.046811 -9.0844e-05
6:27656090 T G 0.688290 -1.6019e-05
6:27662600 C A 0.115675 8.1704e-06
6:27665312 T C 0.120183 -1.4295e-05
6:27667247 G A 0.058772 2.0487e-05
6:27669976 G A 0.237335 -2.7447e-05
6:27670917 C T 0.168101 1.1297e-05
6:27675124 C A 0.034584 -5.6541e-06
6:27689502 A G 0.398896 -7.4905e-06
6:27690905 G A 0.530566 -2.6996e-05
6:27694421 T C 0.761714 -9.0585e-06
6:27710165 C A 0.249731 -1.9044e-05
6:27712825 A G 1.755609 -3.6543e-05
6:27713528 T G 0.065176 3.4269e-07
6:27719764 C T 0.502944 -3.2143e-05
6:27721835 A C 0.744787 -1.4845e-05
6:27726731 T C 0.529965 -3.4202e-05
6:27736993 G T 0.678832 -2.6304e-05
6:27742186 A G 0.026385 9.9308e-07
6:27746178 G A 0.067182 -1.5544e-06
6:27746342 G A 0.026651 -2.7751e-07
6:27746590 T A 0.492577 -3.5755e-05
6:27747042 G A 0.147023 7.7296e-07
6:27750858 T C 0.518978 -3.5787e-05
6:27757677 C G 0.046230 1.2219e-05
6:27757960 C T 0.046402 1.7322e-05
6:27767395 T C 0.097680 -1.4722e-07
6:27771654 C T 0.067159 2.7910e-06
6:27771684 C T 0.048236 1.6312e-05
6:27773664 C T 0.676489 -1.6041e-05
6:27778982 C T 0.059499 -1.5380e-06
6:27804934 C T 0.403508 -1.2061e-05
6:27806434 A C 0.083694 2.6902e-06
6:27806827 T C 0.039249 -3.0510e-05
6:27813813 T G 0.480272 -4.3531e-05
6:27815494 A C 0.349575 -2.4074e-05
6:27825860 A G 0.071872 5.7925e-07
6:27834677 T C 0.123455 -3.5902e-05
6:27835055 A G 0.055296 1.5290e-05
6:27835218 A G 0.238458 -3.5869e-05
6:27835930 G A 0.550554 -3.0095e-05
6:27837267 C T 0.276223 -1.9993e-05
6:27839746 C T 0.359800 -1.5401e-05
6:27840926 C T 0.229347 -3.1565e-05
6:27859568 C T 0.390969 -5.3968e-05
6:27864908 C T 0.075965 1.2457e-06
6:27869321 G T 0.052641 5.5174e-06
6:27870772 G A 0.067695 1.7337e-05
6:27870817 G A 0.027969 4.0660e-05
6:27872898 A G 0.126045 -1.1301e-05
6:27878738 G T 0.571700 -2.9803e-05
6:27879200 A C 0.233239 -2.2056e-05
6:27879397 C T 0.122569 -3.2742e-05
6:27883201 A G 0.070684 6.4431e-06
6:27884012 T C 0.233333 -2.4721e-05
6:27884916 A G 0.056263 2.0567e-06
6:27885356 G T 0.744420 2.8397e-05
6:27886830 T C 0.454552 1.5740e-05
6:27895213 G A 0.752675 -6.3775e-06
6:27895504 A G 0.249004 2.9620e-05
6:27902869 G A 0.076231 -5.7942e-06
6:27904181 T C 0.181487 3.4579e-05
6:27904345 A G 0.044838 1.2848e-05
6:27915087 T C 0.305510 2.3072e-05
6:27919688 A G 0.200534 -3.0067e-05
6:27925367 A G 0.151483 1.4727e-05
6:27928445 G A 0.241145 3.6240e-05
6:27932762 A C 0.239707 3.3420e-05
6:27933301 C A 1.912616 7.3780e-05
6:27933709 T A 0.066789 -2.3027e-06
6:27941387 C T 0.183525 2.3984e-05
6:27958111 A C 0.064722 7.6248e-07
6:27958766 C T 0.034889 1.7527e-05
6:27964529 G A 0.060346 -4.5622e-05
6:27965503 T C 0.513532 -3.7352e-05
6:27976200 T G 0.046490 -3.0386e-06
6:27979188 G A 0.172613 3.1390e-05
6:27979625 G A 0.058921 4.4004e-06
6:27981673 A G 0.071820 1.4389e-05
6:27985388 T G 0.182996 3.6146e-05
6:27987650 G A 0.098663 8.0574e-06
6:27987776 G A 0.780605 -1.1965e-05
6:27999421 T C 0.046526 -1.9928e-06
6:28002388 A G 0.299372 -3.5652e-05
6:28004556 G T 0.128544 9.3939e-07
6:28011652 C T 0.301372 -3.4206e-05
6:28014597 T C 0.492002 -5.6162e-05
6:28015293 T C 1.911171 6.8810e-05
6:28015589 C T 0.057552 3.4807e-06
6:28024422 T C 0.047396 3.8018e-06
6:28026077 T G 0.499659 -4.5916e-05
6:28033087 C T 0.596352 -4.3406e-05
6:28033396 A C 0.483190 -3.7001e-05
6:28033885 T C 0.112883 -1.0941e-05
6:28036692 T C 0.029563 -1.2378e-05
6:28037020 T G 0.154401 -2.1352e-05
6:28038188 C T 0.064254 5.9555e-05
6:28048840 T C 0.021056 1.4591e-05
6:28051264 A G 0.034545 3.9874e-05
6:28054198 G A 0.156514 -1.1110e-05
6:28056250 T G 0.083022 3.7088e-05
6:28058179 A G 0.070561 -2.4215e-06
6:28058209 A G 0.037058 -4.2404e-07
6:28060882 C T 0.060233 -4.4136e-05
6:28062866 C T 0.047029 -1.9169e-05
6:28065038 A G 0.061038 -3.7795e-05
6:28066223 G T 0.039060 3.2284e-05
6:28079741 A C 0.308503 -3.0891e-05
6:28081230 A G 0.077144 -4.4985e-07
6:28084828 A G 1.933431 9.2110e-06
6:28087443 T C 0.036321 3.6671e-05
6:28094432 C T 0.045162 1.5179e-06
6:28096280 G A 0.875886 -2.3812e-05
6:28103648 C T 0.101361 -2.9526e-05
6:28109960 G A 0.101822 -3.1015e-05
6:28110272 C A 0.049382 9.0055e-06
6:28110478 G A 0.197960 4.2239e-06
6:28114507 G A 0.026077 4.3341e-05
6:28117105 T C 0.055384 -2.0954e-05
6:28117331 T C 0.088011 -2.2819e-05
6:28120944 A G 0.042793 -3.9441e-05
6:28121278 G A 0.119550 -3.6207e-05
6:28121860 T C 0.035457 1.0817e-05
6:28123928 C T 0.588799 -4.7043e-05
6:28124114 T C 0.233239 -2.9606e-05
6:28126706 G A 0.034360 1.6907e-05
6:28127839 A T 0.078026 -2.0289e-07
6:28129713 C A 0.798515 -3.0225e-05
6:28134047 A G 0.037791 3.6019e-05
6:28134106 C T 0.196155 2.0085e-06
6:28134368 G A 0.102831 -3.0804e-05
6:28134517 T C 0.034831 -5.7052e-06
6:28138658 G C 0.146491 -1.6054e-06
6:28143118 G A 0.316903 -2.8820e-05
6:28147987 G A 0.486575 -2.6868e-05
6:28148110 T C 0.040011 2.8632e-05
6:28148752 A G 0.576673 -7.0748e-05
6:28153282 T A 0.036542 3.5095e-05
6:28155314 T C 0.101740 -3.1880e-05
6:28155442 C T 0.074151 -8.1929e-06
6:28157285 G A 0.041878 2.6160e-05
6:28159050 T C 0.036675 2.0388e-06
6:28165848 A G 0.049460 5.1953e-06
6:28168033 G A 0.695490 -1.3407e-05
6:28170297 A G 0.321327 -2.4975e-05
6:28171327 A G 0.076614 -2.8124e-06
6:28173010 T C 0.494304 -2.1238e-05
6:28173219 A G 0.596388 -3.6755e-05
6:28174024 C T 0.040083 3.2090e-05
6:28175636 G C 0.210995 8.2610e-06
6:28178204 A G 0.071869 -7.4555e-06
6:28179560 G T 0.072911 2.2430e-05
6:28181994 G A 0.042786 -6.8038e-07
6:28186554 A C 0.268449 -1.1314e-05
6:28189663 C G 0.261958 -1.7086e-05
6:28195521 G A 0.052900 -6.0700e-06
6:28196718 C T 0.066231 -3.2894e-05
6:28198122 T C 0.145277 -4.2979e-06
6:28198672 A G 0.049525 -5.2080e-06
6:28198755 C T 0.072252 2.3563e-05
6:28203300 G A 0.310139 -3.3032e-05
6:28204793 T G 0.195038 7.5081e-07
6:28207363 C T 0.785344 -2.5573e-05
6:28207991 G A 0.088439 -2.0944e-05
6:28208535 C T 0.660474 -1.7387e-05
6:28210688 T C 0.392430 -7.2450e-06
6:28212489 A C 0.083908 3.6979e-05
6:28213918 A G 0.089906 -5.4498e-05
6:28214646 C T 0.042926 9.9460e-06
6:28214698 T C 0.272860 -3.3536e-05
6:28216027 G A 0.075608 7.1147e-06
6:28219270 A G 0.417971 7.5345e-07
6:28222980 G A 0.288570 -7.3278e-06
6:28226878 A G 1.152843 2.4428e-05
6:28227436 G A 0.377762 1.6166e-05
6:28227604 A C 0.089247 4.3175e-05
6:28227633 T C 0.081269 -1.0888e-05
6:28230717 C T 1.916842 8.9801e-06
6:28230796 G A 0.091253 1.5804e-05
6:28232893 A G 0.052008 -1.1042e-05
6:28234423 C T 0.042559 -6.8322e-07
6:28235357 T C 0.036765 3.1217e-06
6:28235468 A G 0.090283 9.3103e-07
6:28238735 G A 0.040813 -6.5207e-06
6:28238969 G A 0.374289 1.6296e-05
6:28242794 C A 0.334116 -2.2197e-05
6:28250236 T C 0.706538 -2.9120e-06
6:28250984 A G 0.329192 -2.1360e-05
6:28251539 G A 0.114883 -2.3636e-05
6:28252859 C T 0.298882 1.7268e-07
6:28255949 C G 0.062070 -7.3183e-06
6:28260632 T C 0.091402 -4.2559e-06
6:28264717 T C 0.039735 -1.5923e-05
6:28268824 G A 0.236332 -2.7122e-05
6:28270064 A T 0.080584 6.5785e-06
6:28270251 A G 0.243129 -4.7895e-06
6:28272868 A G 0.229100 -1.6077e-05
6:28281804 T C 0.022805 6.8963e-07
6:28282000 C A 0.025610 -1.7415e-05
6:28282962 A T 0.035672 -1.6932e-06
6:28284721 G A 0.323680 8.7389e-06
6:28287069 T C 0.077166 -2.5790e-06
6:28288137 T G 0.083729 6.4603e-06
6:28291052 G T 0.034766 5.6752e-06
6:28294550 C T 0.795039 -2.4582e-05
6:28294888 C T 0.083661 2.1849e-05
6:28295039 G A 0.655579 -4.9291e-06
6:28297368 A G 0.090516 1.6092e-05
6:28298604 C G 0.074054 -6.1367e-06
6:28299088 C T 0.183230 1.5292e-05
6:28299295 C T 0.320834 8.9283e-07
6:28299687 T C 0.331230 -1.2867e-05
6:28301143 C T 0.566809 -1.4674e-05
6:28304384 C A 0.237942 -3.0442e-05
6:28304841 G T 0.079753 1.4305e-05
6:28307892 G A 0.064569 1.8245e-05
6:28309136 C G 0.493573 -2.2208e-05
6:28309590 C T 0.487276 -2.2680e-05
6:28310054 T C 0.048830 -1.1939e-06
6:28311973 G A 0.042163 2.2580e-06
6:28312356 A G 0.065932 1.8555e-05
6:28314547 C G 0.073362 -6.9782e-07
6:28314736 G C 0.036107 7.3393e-06
6:28315210 T C 0.041095 7.9544e-06
6:28315875 C T 0.795234 -2.7604e-05
6:28316478 T C 0.574751 -1.3879e-05
6:28317238 G T 0.081224 6.7029e-06
6:28317536 A T 0.067218 1.6953e-05
6:28317714 A C 0.030783 -7.3306e-06
6:28318481 G A 0.082798 8.9105e-06
6:28320339 C T 0.092357 1.5491e-05
6:28321544 T G 0.248932 -1.1373e-06
6:28322296 G A 0.496855 -1.8953e-05
6:28325308 T C 0.485809 -2.4244e-05
6:28326988 T G 0.101815 6.9460e-06
6:28327371 C G 0.148944 -3.6553e-05
6:28328065 A G 0.181594 1.3489e-05
6:28328293 A G 0.075952 9.4589e-06
6:28329037 G C 0.087530 2.3906e-06
6:28330264 G A 0.565063 -1.2607e-05
6:28331128 C A 0.637688 -8.2530e-06
6:28331252 C A 0.653125 -2.6589e-06
6:28331331 C T 0.063670 -1.5979e-05
6:28332453 A T 0.074180 6.6405e-06
6:28333396 C T 0.088390 1.9549e-06
6:28335378 T C 0.316838 9.7355e-06
6:28339478 G A 0.092922 -2.1283e-05
6:28343330 A G 0.020559 -2.8791e-05
6:28343501 A T 0.074329 2.3613e-06
6:28348128 G A 0.043062 2.2993e-05
6:28348158 G T 1.184652 2.2702e-05
6:28349180 A G 0.038573 -1.1913e-06
6:28358195 T C 0.066650 3.0310e-05
6:28358893 C T 0.094642 1.0786e-05
6:28359186 T C 0.146646 -3.6742e-05
6:28366151 G A 0.234965 -2.7418e-05
6:28366262 A G 0.190916 -7.3564e-06
6:28367745 C G 0.041822 -4.5667e-06
6:28371346 C G 0.082252 2.0348e-05
6:28374603 C G 0.051797 2.1946e-05
6:28382262 A C 0.658588 -1.8962e-06
6:28383589 T C 0.150165 -4.0333e-05
6:28384240 C G 0.071804 3.0353e-06
6:28387443 C T 0.093879 1.1419e-05
6:28388120 C T 0.051622 3.3025e-06
6:28391465 G A 0.807503 -2.2524e-05
6:28400339 A G 0.549113 -1.2792e-05
6:28402067 G A 0.020095 2.4491e-05
6:28402260 C T 0.096395 9.8345e-06
6:28403225 T C 0.645643 -6.6150e-06
6:28404463 C G 0.028015 2.4071e-05
6:28408113 A G 0.030001 -4.6705e-06
6:28408258 G A 0.989730 -8.0641e-06
6:28411303 G A 0.841023 1.0341e-05
6:28412203 C G 0.034795 5.2201e-06
6:28412428 A G 0.024723 -9.1185e-06
6:28415572 G A 0.731320 7.9643e-07
6:28417222 G A 0.826316 6.4605e-06
6:28423603 G A 0.166417 -1.8370e-05
6:28425755 G A 0.268576 -1.4276e-05
6:28426296 A G 1.935888 2.6237e-05
6:28426378 C G 0.019985 2.8130e-05
6:28426986 C T 0.266206 -1.3484e-05
6:28431184 T C 0.146231 -3.5533e-05
6:28436668 C G 0.182000 1.9232e-05
6:28441634 T C 0.245868 -2.5130e-05
6:28444165 G A 0.255206 1.7497e-05
6:28447915 C T 0.260357 1.8119e-05
6:28448086 G A 0.508277 7.7565e-06
6:28450437 A G 0.137175 -2.5882e-05
6:28451829 T C 0.120511 -1.1355e-05
6:28466442 G A 0.165858 2.8030e-05
6:28474218 G C 0.326092 1.0605e-05
6:28478555 T A 0.135312 -2.3844e-05
6:28483150 C A 0.321012 2.2252e-05
6:28483482 C A 0.647020 3.0281e-05
6:28486822 C T 0.635786 2.2401e-05
6:28488874 T C 0.042173 2.1999e-05
6:28489279 T C 0.212043 1.6880e-05
6:28491950 C T 0.182019 1.8079e-05
6:28494327 G A 0.625399 1.7013e-05
6:28499567 C T 0.055481 3.3224e-06
6:28500235 C T 0.170912 2.6020e-05
6:28501006 C A 0.179160 2.6176e-05
6:28501714 T C 0.135513 -2.4680e-05
6:28502514 A G 0.052803 -8.7222e-06
6:28502550 G A 0.576965 1.8044e-05
6:28502794 A C 0.539677 -1.0282e-05
6:28503357 G A 1.960294 -1.1283e-05
6:28504639 G A 0.252204 4.0857e-05
6:28508449 T G 0.080477 -3.4445e-05
6:28510978 T C 0.073774 2.4263e-07
6:28511164 C G 0.477513 1.2459e-05
6:28512017 G A 0.233453 3.1440e-06
6:28521316 T C 0.435869 1.4326e-05
6:28532960 A G 0.191760 6.0878e-05
6:28533946 T C 0.666647 -3.1193e-05
6:28539308 C T 0.033075 -1.6467e-05
6:28543089 T G 0.135325 -2.2821e-05
6:28543264 T C 0.469450 -1.5223e-05
6:28546952 A G 0.499468 -1.1495e-05
6:28556054 C A 0.033234 -1.2512e-05
6:28557312 A C 0.030942 6.1470e-06
6:28565827 C T 0.196525 1.1270e-05
6:28569949 T C 0.941478 4.8068e-06
6:28573006 A G 0.697736 -2.9706e-05
6:28574415 C T 1.832665 3.2727e-05
6:28575172 A T 1.832720 3.5509e-05
6:28575401 T C 0.026038 9.3202e-06
6:28586282 A T 0.561343 -2.7221e-05
6:28599028 A G 1.967402 1.4250e-05
6:28600492 A C 0.023123 3.0522e-05
6:28602272 A G 0.321746 4.1057e-05
6:28614610 A T 0.266632 4.7749e-05
6:28616327 G A 1.632095 -3.6528e-05
6:28619532 A G 0.028687 -2.0174e-06
6:28627469 G A 0.335813 4.9835e-05
6:28630691 A G 0.237439 -2.5063e-05
6:28630793 G T 0.585024 -2.4241e-05
6:28631731 C T 0.195120 -3.2725e-06
6:28635592 A C 0.219483 4.8629e-05
6:28641134 T C 0.192675 2.1524e-06
6:28641735 A G 0.055903 -1.5824e-06
6:28641957 G A 0.748806 1.7249e-06
6:28645170 G T 1.029849 -5.3382e-06
6:28648271 T C 0.598248 -3.2136e-05
6:28662390 T G 0.031312 8.2315e-06
6:28662521 T C 1.050469 4.8654e-06
6:28665362 T C 0.941647 -8.6840e-06
6:28667448 A G 0.029943 1.4725e-05
6:28668480 C A 0.918079 -3.3546e-06
6:28669315 A G 0.639171 -2.8352e-05
6:28671422 T G 0.149973 -1.2581e-05
6:28671723 C T 0.172016 -1.9929e-05
6:28672265 G A 0.053157 4.6294e-06
6:28674322 T G 1.014639 1.0692e-05
6:28676193 A G 0.524931 6.9506e-06
6:28676458 T G 0.069526 -5.2693e-07
6:28677758 G C 0.345233 4.8861e-06
6:28678357 C T 1.712121 6.9948e-06
6:28686819 G T 0.278602 1.2201e-05
6:28695149 G T 0.176566 -1.1400e-06
6:28696063 C A 1.749322 2.4903e-05
6:28697964 C G 0.176096 -2.2089e-06
6:28698908 T C 0.175057 -1.7323e-06
6:28699691 A G 0.116051 -2.3470e-06
6:28700352 G T 1.635942 6.8353e-06
6:28700574 T C 0.031673 1.1856e-05
6:28701466 A C 0.022906 9.4987e-06
6:28703244 C T 1.022192 -4.9916e-06
6:28703281 C T 0.307182 1.8423e-06
6:28706912 A G 0.813096 -7.7299e-06
6:28711074 T G 0.042501 2.0447e-05
6:28711334 G A 0.138525 -9.3622e-06
6:28715310 A C 0.022948 1.8934e-05
6:28715769 A G 0.095515 1.6224e-05
6:28724852 C G 0.148217 -1.0642e-05
6:28727244 G A 0.022305 -1.6519e-05
6:28733259 A C 0.040401 6.0106e-07
6:28733403 A G 1.052806 -1.3867e-05
6:28734676 A G 0.240214 -2.8751e-05
6:28742340 A G 1.009948 -1.9994e-05
6:28744305 A G 0.379645 3.2215e-06
6:28752883 G A 0.172233 -2.0452e-05
6:28754520 T C 0.546363 9.3997e-07
6:28754817 A C 0.411506 -4.4022e-05
6:28758828 C G 0.595560 -2.5350e-06
6:28769671 C T 0.366795 -4.9087e-05
6:28782998 T C 0.304270 6.8331e-06
6:28785085 T C 1.808532 -1.5250e-05
6:28786884 A G 0.126117 -1.8358e-05
6:28792477 A G 0.344518 -3.6660e-05
6:28793575 T C 0.054400 -4.3405e-06
6:28824629 C T 0.038963 7.6842e-06
6:28824958 T C 0.030225 4.0209e-05
6:28826405 G A 0.104022 -7.0457e-06
6:28829486 C A 0.571950 -1.1381e-05
6:28832788 G A 0.252395 -2.5297e-05
6:28833626 C A 0.102052 -7.3652e-06
6:28838629 C T 0.240986 -3.3477e-05
6:28839073 G T 0.021828 3.2985e-05
6:28839508 A G 0.025061 -1.5118e-06
6:28843432 A G 0.224517 1.8562e-05
6:28846462 G A 1.019154 -1.7625e-05
6:28846724 C G 0.531287 -5.0139e-06
6:28850382 G A 0.427982 4.0639e-06
6:28856450 G C 0.430306 5.6834e-06
6:28858850 A G 0.543578 8.8147e-07
6:28867800 T C 1.023714 -2.0630e-05
6:28867915 G C 0.221833 -1.5517e-05
6:28870975 T C 0.175635 -3.4023e-06
6:28872036 A G 0.021179 -1.7997e-05
6:28885974 C T 0.579328 1.5470e-05
6:28892919 T A 1.013798 -1.2296e-05
6:28898287 T C 0.234884 -2.9550e-05
6:28901565 T C 0.172347 5.8904e-07
6:28909465 C T 0.767751 2.5032e-05
6:28910235 C A 0.189946 2.4591e-06
6:28912076 T C 0.305322 1.3482e-05
6:28912307 T C 0.164025 -7.2892e-06
6:28915108 C T 1.051602 -1.6417e-05
6:28916657 A G 0.039677 -2.7776e-06
6:28916972 T C 0.604522 3.5890e-06
6:28918936 C T 0.793919 1.2040e-05
6:28920289 G T 0.135802 8.0357e-06
6:28920972 A G 0.241155 -3.2687e-05
6:28922719 A G 1.034919 -8.8723e-06
6:28923980 T C 0.176037 -5.0465e-06
6:28928167 C T 0.103311 -1.1975e-05
6:28936556 G A 0.553507 1.1377e-05
6:28941688 A G 0.213832 4.9320e-06
6:28951014 A C 0.162622 -8.6935e-06
6:28961819 C T 0.317370 2.8126e-05
6:28965639 A C 0.058389 4.9022e-06
6:28965691 A G 0.111218 -8.7560e-06
6:28968930 G A 0.139152 -6.9986e-06
6:28969148 C A 0.109745 -7.2365e-06
6:28970176 A G 1.036344 -1.6536e-05
6:28972089 G A 0.139561 -5.2946e-06
6:28981244 G A 0.458009 -8.4061e-06
6:28983846 G A 0.796542 4.3946e-06
6:28984381 T C 0.024314 -1.2047e-06
6:28984512 C T 0.114626 -2.7343e-06
6:28984755 G T 1.479730 -8.5430e-06
6:28985205 G A 0.169523 -1.3530e-05
6:28992508 A G 0.118203 -4.0881e-07
6:28999826 A G 0.176031 1.7802e-05
6:29006844 G A 0.459911 -1.8152e-05
6:29009943 T A 0.104762 -2.0813e-05
6:29010003 C T 0.076774 5.0609e-08
6:29012116 A G 0.329549 1.6890e-05
6:29019232 T C 0.166212 -6.5851e-06
6:29023214 C T 0.212524 6.4057e-06
6:29033053 G T 0.122553 -6.3444e-06
6:29049070 C T 0.055306 -1.8021e-06
6:29052572 T C 0.317565 -8.1228e-06
6:29054914 A T 0.033617 -1.8936e-05
6:29054923 G A 0.024032 -2.1678e-07
6:29057639 A G 0.241425 -3.0681e-05
6:29067772 T C 0.120310 -6.7512e-06
6:29072355 C T 0.103113 -3.6554e-06
6:29075072 A G 0.440663 -1.1763e-05
6:29075662 C A 0.030160 1.5182e-05
6:29080344 A G 0.438115 -1.1032e-05
6:29080349 G A 1.702410 -1.5197e-05
6:29080450 A G 1.686294 -2.8964e-05
6:29081161 G T 0.333168 1.5888e-07
6:29084621 C T 0.022013 -2.7462e-05
6:29087687 G C 0.063810 1.4986e-05
6:29088505 A C 0.020497 3.1377e-06
6:29088815 T C 1.226179 -1.0051e-06
6:29098369 A G 1.230457 2.4039e-07
6:29106468 A G 0.101130 -9.8546e-06
6:29107052 G A 0.117509 -6.0230e-06
6:29107198 G A 0.038074 1.6308e-05
6:29108291 G C 0.169218 -1.0542e-05
6:29135370 T C 0.135419 -8.4961e-06
6:29137220 A G 1.550531 -3.3205e-06
6:29138777 C A 0.461323 -1.3556e-05
6:29138949 G A 0.566945 -2.3760e-05
6:29140538 A C 0.095242 -1.2926e-05
6:29142317 T C 0.023425 -1.9537e-05
6:29142347 T A 0.044896 -3.9385e-06
6:29148405 A C 0.027424 1.3172e-05
6:29149442 G A 1.702192 -1.2673e-05
6:29149561 A G 1.088098 8.6754e-06
6:29152190 C T 0.033013 3.3837e-05
6:29155749 A G 0.482174 -2.3054e-05
6:29171039 T C 0.449271 -1.8516e-05
6:29178606 C T 0.983245 1.8492e-05
6:29179145 G C 1.690627 -2.1009e-05
6:29180721 A G 0.892816 1.5255e-05
6:29184660 C T 1.572216 -1.2374e-05
6:29188179 A G 1.923428 -1.0233e-06
6:29189155 G A 1.100092 1.3977e-05
6:29191389 T C 0.118836 -4.9954e-06
6:29191548 T C 0.174421 1.9276e-05
6:29195011 T C 1.120651 8.1479e-06
6:29196181 T G 1.199239 -5.3761e-06
6:29196418 A G 0.100909 -1.3333e-05
6:29203250 C T 0.051735 1.7266e-06
6:29207570 T C 0.981096 1.6020e-05
6:29212922 A G 0.052849 1.8667e-05
6:29213070 C A 0.986364 1.8813e-05
6:29230683 C T 1.237945 8.6527e-10
6:29232072 G T 0.045653 -8.1884e-06
6:29236645 T G 0.207278 6.1091e-06
6:29239150 T C 1.018388 1.5271e-05
6:29240279 C T 1.704581 -1.0032e-05
6:29247921 T G 0.112987 -1.0765e-05
6:29248149 C T 0.242103 -3.0101e-05
6:29253756 T C 0.105398 -1.7657e-05
6:29256420 G A 1.221054 3.1629e-06
6:29258863 A T 0.981320 2.7221e-05
6:29259623 G A 0.967204 2.2569e-05
6:29260431 T C 0.253197 -2.4865e-05
6:29262956 A G 0.131407 -1.3292e-05
6:29264655 G A 1.135273 1.1514e-05
6:29266483 A G 0.250831 -1.9031e-05
6:29266497 A G 0.177316 1.1695e-05
6:29268929 A C 1.000325 1.8245e-05
6:29270795 C G 0.188066 -3.9155e-06
6:29272012 T C 0.445756 -1.9632e-05
6:29272301 T C 0.135802 -1.1391e-05
6:29274136 C T 0.244654 -2.0580e-05
6:29274348 A G 1.002201 1.4637e-05
6:29274356 A T 1.017394 1.6642e-05
6:29274486 C T 1.007235 2.8759e-05
6:29275298 A G 0.085641 1.1784e-05
6:29275985 A G 0.023042 -2.1963e-05
6:29280736 C A 0.932860 1.2573e-05
6:29282986 G A 0.026220 -1.5617e-06
6:29284351 T C 0.020241 5.2569e-06
6:29286670 G C 0.355230 -2.1975e-05
6:29287289 T A 0.218616 9.7548e-06
6:29291727 T C 0.044461 -2.3120e-05
6:29299371 A G 0.023097 1.8745e-06
6:29306656 T C 0.261435 1.4886e-06
6:29308393 T G 0.221745 1.2801e-05
6:29310681 C T 1.478889 1.6786e-05
6:29316852 C T 1.216266 1.5263e-05
6:29322866 G A 0.195915 2.9924e-07
6:29323276 T C 0.023003 2.6239e-05
6:29323655 A G 0.023941 2.9251e-05
6:29323664 C T 0.020949 1.3621e-05
6:29323905 C A 0.282870 1.8007e-06
6:29325433 T C 0.194133 -1.7828e-06
6:29325602 A G 1.923204 2.6174e-06
6:29327079 T C 1.001032 1.5130e-05
6:29327158 A T 0.044075 -1.8308e-05
6:29330524 T C 0.023497 1.9277e-06
6:29334439 G A 0.069753 -8.2485e-07
6:29335154 C T 0.268910 -1.9937e-05
6:29335482 T C 0.079247 1.5020e-05
6:29335537 C T 0.196493 -2.4123e-06
6:29337075 T G 1.283464 7.4976e-06
6:29337500 G A 0.528544 -2.1259e-05
6:29338962 A G 1.060009 1.8150e-05
6:29339271 C T 0.224569 -1.3388e-05
6:29340585 C G 1.047623 1.1235e-05
6:29341308 A G 0.339500 3.5145e-06
6:29342236 G A 0.079347 1.3444e-05
6:29342630 T C 0.102127 7.9251e-06
6:29342775 A G 0.250107 -2.1136e-05
6:29343355 T C 0.394426 -1.8691e-05
6:29344036 T C 0.951507 1.3420e-05
6:29346329 G A 0.277726 -4.0804e-06
6:29348297 T C 1.913018 -5.2709e-06
6:29348579 T C 0.062115 2.0473e-05
6:29349091 G A 0.977526 3.3330e-06
6:29350854 T G 1.060470 1.0957e-05
6:29351641 G A 0.027025 -1.7337e-05
6:29351784 A G 0.068964 8.6168e-06
6:29351873 T C 1.032114 1.3906e-05
6:29354621 C T 1.039034 1.9136e-05
6:29355113 T C 1.246469 1.2739e-05
6:29355494 C A 0.099624 -1.3888e-05
6:29355519 T C 0.706405 3.7166e-06
6:29355558 T A 0.807691 -1.3952e-05
6:29356046 A G 0.747436 3.1766e-06
6:29356331 G A 0.253736 -1.8238e-05
6:29356587 A G 1.058957 2.1325e-05
6:29357645 G A 0.080857 -1.5081e-05
6:29364787 T C 1.910220 -1.0769e-05
6:29368021 T C 0.297941 -2.0372e-05
6:29369268 A C 0.301407 -2.1217e-05
6:29371415 A G 0.862088 -7.5386e-06
6:29372323 G A 0.258566 -2.3535e-05
6:29372429 C T 0.578893 5.3108e-06
6:29373249 C A 0.899422 1.0569e-06
6:29377667 C T 0.180302 1.7760e-05
6:29381906 G A 0.080691 -1.1750e-05
6:29385772 C G 1.686862 -1.2474e-05
6:29392235 A G 0.756492 -6.5144e-06
6:29392972 C T 0.131946 -1.8591e-06
6:29394926 T C 0.304504 -2.3235e-05
6:29395499 G C 0.025665 -1.6771e-05
6:29396678 C G 0.092824 4.9630e-07
6:29397779 T C 0.559097 9.1851e-06
6:29398000 T G 0.602192 1.6321e-05
6:29398815 G A 1.378444 5.1650e-06
6:29407378 C T 0.071493 -3.0945e-05
6:29407970 C T 0.386461 -4.5831e-05
6:29408270 T C 0.041287 -1.4143e-05
6:29408554 C A 0.057159 -3.5144e-06
6:29408555 A C 0.022617 -3.9285e-06
6:29410093 C T 0.042679 -1.4335e-05
6:29410701 C T 0.056150 -4.3962e-06
6:29412222 T G 0.059197 -7.9190e-06
6:29414346 G A 0.023695 1.5383e-06
6:29415075 G A 0.057029 -3.0186e-06
6:29416652 C T 0.022344 7.5799e-06
6:29417817 C T 0.491090 2.2772e-05
6:29421209 A G 0.051170 -2.6133e-05
6:29426203 A T 0.050823 -2.8822e-05
6:29428831 G T 0.020796 -3.8186e-06
6:29429765 G A 0.022003 -1.8488e-05
6:29430213 A G 0.043647 5.9814e-06
6:29432390 G A 0.319315 -2.8701e-05
6:29433942 A G 0.501691 1.9451e-05
6:29434414 A G 0.184668 -4.9084e-06
6:29435355 C T 0.253184 -2.4135e-05
6:29439105 T A 0.030485 -2.5122e-05
6:29440257 A G 0.054267 -2.5712e-05
6:29440741 A G 0.546058 6.3397e-06
6:29441618 T C 0.029475 -9.6536e-06
6:29442831 A G 0.136052 4.6897e-07
6:29442975 A C 0.064615 5.7561e-06
6:29446570 G A 0.033549 -1.9231e-05
6:29452411 G A 0.113896 -2.8639e-05
6:29452774 C G 0.032559 -1.1418e-05
6:29454489 G T 0.034091 -1.4917e-05
6:29455599 G A 0.032066 -1.2266e-05
6:29456021 A G 0.072255 -1.7126e-05
6:29458241 G A 0.253025 -2.5454e-05
6:29459260 C G 1.154608 -2.2237e-05
6:29463043 A T 0.249653 -2.6893e-05
6:29463280 A T 0.029183 -1.0089e-05
6:29463968 A C 0.029628 -1.2510e-05
6:29468006 C T 0.030968 -1.3367e-05
6:29468809 G A 0.571924 -4.2467e-05
6:29468968 G T 0.304643 -2.0236e-05
6:29470985 A C 1.216097 -2.3729e-05
6:29473337 T C 0.038194 1.6271e-05
6:29473501 A C 1.909321 -1.4066e-05
6:29474385 A C 0.908880 -7.2642e-06
6:29475467 C G 1.198547 -2.6735e-05
6:29475682 A C 0.507485 1.6548e-05
6:29475902 T C 0.902294 -1.2672e-05
6:29477295 C G 0.171886 -3.8250e-06
6:29477414 T C 0.267914 -2.1931e-05
6:29477783 G C 0.909756 -7.6238e-06
6:29477821 T G 0.397974 -3.0144e-05
6:29477857 C T 0.080113 -1.4194e-05
6:29482432 T C 0.520705 1.4584e-05
6:29483019 G C 0.304316 -1.6576e-05
6:29485289 A G 0.311301 -1.6515e-05
6:29485373 T C 0.905400 -6.4243e-06
6:29485879 C T 0.069415 1.4439e-05
6:29486345 T C 1.218178 -1.8935e-05
6:29486908 T C 0.298175 -1.8344e-05
6:29488249 G A 1.019602 1.3000e-05
6:29488478 G A 1.016573 -5.1131e-06
6:29488576 C A 1.672876 1.0387e-05
6:29488637 T A 0.034773 3.7248e-05
6:29489048 A G 0.613523 2.6235e-05
6:29496220 A G 0.027109 -2.5285e-05
6:29499537 C T 0.983755 2.1580e-05
6:29500412 C T 0.951556 1.1160e-05
6:29501514 A C 0.988399 1.4136e-05
6:29502128 T C 0.035357 1.7512e-05
6:29502630 C G 0.022662 -2.5992e-06
6:29506127 A G 0.092834 -5.6841e-06
6:29506260 C T 0.934142 8.5754e-06
6:29507310 T C 0.993723 9.0408e-06
6:29507426 T C 0.976127 8.0324e-06
6:29509698 T C 0.184301 9.2362e-06
6:29509874 A G 1.009906 1.6158e-05
6:29510325 A G 1.029865 1.0318e-05
6:29510630 C G 0.196149 6.3837e-06
6:29511341 T C 0.505437 1.8004e-05
6:29511850 T C 1.516375 3.2735e-05
6:29513807 G A 1.028294 1.1468e-05
6:29514230 T C 0.994696 3.1857e-06
6:29515802 C T 1.519040 2.8788e-05
6:29516242 C A 1.734654 -2.2866e-06
6:29518442 A G 0.984644 2.4086e-05
6:29518472 T C 1.014548 1.8936e-05
6:29518665 C A 0.367518 -3.7225e-05
6:29519173 C T 0.136289 -1.1005e-05
6:29519848 A G 1.020949 -1.0230e-05
6:29523342 A G 0.096644 -9.5974e-06
6:29523797 T C 0.024477 -7.4139e-06
6:29523957 G A 0.252567 -2.3036e-05
6:29524168 T G 0.506927 1.5899e-05
6:29524401 T C 0.137376 -5.1708e-06
6:29526940 C T 0.993424 -1.6607e-05
6:29527267 A C 0.032491 2.5338e-05
6:29527599 C T 0.035711 2.0144e-05
6:29528318 A G 1.052018 -1.9499e-05
6:29529754 G A 1.024129 -3.6943e-06
6:29530413 G A 0.023075 3.0424e-06
6:29530455 A G 0.022422 -3.5998e-07
6:29530628 G A 0.989461 -1.2688e-05
6:29530868 T C 0.303150 -1.8877e-05
6:29531253 A G 0.158127 -6.2411e-06
6:29531818 G A 0.099244 2.5333e-05
6:29532739 A G 0.080039 1.5585e-05
6:29533870 G A 1.283844 -7.3349e-06
6:29535217 A G 0.324712 -5.2087e-06
6:29536685 G A 0.718668 -8.2017e-06
6:29537224 G A 0.261172 -2.5242e-05
6:29537975 A G 0.287015 -1.2893e-05
6:29538403 G C 1.008154 3.9496e-06
6:29539068 C G 0.074920 -1.5085e-05
6:29539914 G T 0.107872 4.0385e-06
6:29540204 A G 0.337868 -6.0279e-06
6:29540522 A G 0.289313 1.3873e-05
6:29540745 T C 0.373098 1.6461e-06
6:29542947 C T 0.110965 3.2058e-06
6:29543646 G T 0.328728 -2.4816e-06
6:29544551 C A 0.123260 -1.3677e-05
6:29544825 A G 1.448138 8.8395e-06
6:29545208 T C 0.456068 1.8594e-05
6:29545715 G A 0.422620 -3.4419e-05
6:29546229 G A 0.077591 8.8455e-06
6:29548089 A G 0.280754 -1.5739e-05
6:29548216 C T 0.030994 5.2210e-06
6:29548775 T C 0.065666 1.7300e-05
6:29549261 A C 0.245057 -2.0058e-05
6:29549443 C A 0.130346 -2.0150e-05
6:29550618 C T 0.377869 -3.6051e-05
6:29551861 A G 0.247903 -2.2874e-05
6:29553727 G A 0.384400 -3.3288e-05
6:29555778 G A 0.469239 1.4455e-05
6:29555809 T C 1.247845 -3.0036e-06
6:29555864 T C 0.466945 -2.4072e-05
6:29556759 T C 0.118206 -1.8717e-05
6:29558364 G A 0.094376 3.4868e-06
6:29559295 T C 0.247893 -2.5334e-05
6:29565287 C A 0.029083 3.2624e-05
6:29566369 G A 1.410986 1.9173e-06
6:29567621 A T 0.131621 -1.4903e-05
6:29569532 A G 0.107346 -2.7837e-06
6:29569955 G A 1.369836 -7.0211e-06
6:29570316 A G 0.104181 3.8057e-06
6:29570665 T C 0.096683 2.3982e-05
6:29570841 G A 0.241051 -1.7748e-05
6:29571609 T G 0.219372 2.6145e-05
6:29574631 T C 0.102169 1.4703e-05
6:29576393 G A 0.329870 1.4695e-06
6:29589124 G C 0.462102 2.0888e-05
6:29589666 G C 0.504450 3.0764e-05
6:29590715 T C 0.115522 -1.8525e-05
6:29593788 T G 0.122173 -1.4519e-05
6:29598119 A G 0.194756 1.4852e-05
6:29599102 A G 0.022893 -7.6690e-06
6:29600104 A G 0.087826 2.2687e-05
6:29607078 G A 0.066484 -1.8053e-06
6:29607429 G A 0.452643 -1.1150e-05
6:29607747 A G 0.078926 -4.8838e-06
6:29608694 C T 0.193734 -1.3997e-05
6:29611431 T C 0.696359 1.6470e-05
6:29611885 C T 1.574777 -2.8468e-05
6:29617400 C T 0.085089 2.2775e-05
6:29617747 T C 0.342785 1.9826e-05
6:29618525 T C 0.348358 2.3921e-05
6:29622220 G C 0.680111 -1.7642e-05
6:29623739 A G 0.442189 -1.5180e-05
6:29624078 C T 0.080698 -1.0783e-05
6:29624112 C A 0.096609 -1.3110e-05
6:29625001 G A 1.672957 -1.8322e-05
6:29626376 C T 0.056445 -2.6644e-06
6:29628883 G C 0.367762 2.3259e-05
6:29631744 T C 1.666706 -2.6340e-05
6:29634003 C G 0.455798 -1.8169e-05
6:29634637 C T 0.046045 -5.1704e-06
6:29634968 C T 0.050677 -5.4140e-06
6:29635317 T C 0.068659 -1.5609e-06
6:29635410 G T 0.036311 2.2323e-07
6:29635928 C T 1.578883 -2.4823e-05
6:29639776 T C 0.211774 7.6298e-06
6:29640785 A T 0.032961 3.7457e-06
6:29641329 A G 0.076962 1.9500e-05
6:29641514 T C 0.032721 -1.6975e-05
6:29643388 T C 0.059584 -1.6066e-05
6:29643490 G A 0.032682 -1.9685e-05
6:29645118 C G 0.491905 -1.8315e-05
6:29645613 A C 0.456509 -1.5522e-05
6:29647149 T G 0.120122 -1.7290e-05
6:29648506 A G 0.657004 -3.3865e-05
6:29649547 C T 1.092561 8.4913e-07
6:29650122 A T 0.034480 -4.7768e-06
6:29651492 C G 0.034308 -3.7680e-06
6:29652199 G A 0.700771 8.5134e-06
6:29653186 G A 0.597660 9.0746e-06
6:29653329 G T 0.632693 7.0189e-06
6:29655113 A G 0.432201 2.5731e-05
6:29656578 G A 0.036214 -7.8701e-06
6:29657127 T C 0.508407 -1.5093e-05
6:29658864 A G 0.473673 -1.4767e-05
6:29661456 T A 1.106194 -6.3118e-06
6:29662443 T G 1.615850 -2.0404e-05
6:29663889 C T 0.851598 -2.4226e-06
6:29664131 T C 0.323836 8.2000e-06
6:29664452 C T 0.898772 -7.6084e-06
6:29666111 C T 1.013931 -1.7917e-05
6:29668913 C T 0.347342 9.9722e-06
6:29669443 T C 1.584070 -1.2698e-05
6:29670261 G A 0.553478 -1.6346e-05
6:29671043 T G 0.224264 2.2181e-06
6:29671770 A C 0.459963 -2.2291e-07
6:29672165 C G 0.580565 -1.7790e-05
6:29672529 C T 1.451027 1.3867e-06
6:29674000 A G 0.087916 2.3243e-05
6:29674429 G A 0.045360 -4.5028e-06
6:29676764 C T 0.316445 1.1918e-05
6:29676823 T C 0.905024 1.6424e-05
6:29678150 T C 0.034974 -6.3480e-06
6:29679602 C T 1.587189 -7.3381e-06
6:29680021 T C 1.544666 -8.2495e-06
6:29680657 C G 0.042764 -1.1539e-05
6:29681700 C T 1.626814 -1.8456e-05
6:29682901 A G 1.424771 3.9751e-06
6:29683808 A G 0.519819 -1.3275e-05
6:29683944 T C 0.871628 1.7740e-05
6:29688501 C A 1.099660 -1.4351e-05
6:29691582 A C 0.027739 1.4585e-05
6:29695502 C A 0.537028 -4.1925e-06
6:29695854 A G 0.869005 6.7620e-06
6:29696209 A G 1.636532 -2.4446e-05
6:29696849 C A 0.230570 -3.1892e-05
6:29697693 A G 0.216617 -7.4910e-06
6:29698031 C G 0.797490 -2.7813e-06
6:29698821 C T 0.610848 -7.1325e-06
6:29702679 G A 0.810538 -5.4893e-06
6:29702709 G A 1.078750 -2.5480e-05
6:29704316 A G 0.557415 9.0957e-06
6:29704400 C T 1.344626 -3.6625e-06
6:29706228 G A 0.042277 1.5903e-06
6:29707267 T G 0.530011 2.4321e-06
6:29707307 G A 0.228636 -2.7197e-05
6:29709234 T C 0.857810 -8.7740e-06
6:29709840 C T 0.337154 -6.0698e-06
6:29710726 G A 0.482041 -4.1197e-06
6:29711041 T C 0.093775 -2.1688e-05
6:29711747 A G 0.312580 -6.3135e-06
6:29712256 A G 0.171107 -1.6447e-05
6:29712759 A T 0.318312 -6.6326e-06
6:29713580 C T 0.536103 -7.4969e-06
6:29715721 A G 0.186122 -1.4209e-05
6:29715762 A G 0.927738 -5.2887e-06
6:29719561 C T 1.152525 -1.7286e-05
6:29719868 A G 0.033328 -2.3282e-05
6:29722515 G A 0.449563 8.4018e-06
6:29725064 A T 0.183279 -1.3768e-05
6:29725321 G A 0.929024 -7.0411e-06
6:29725452 T C 0.063355 4.5352e-08
6:29726046 T C 0.495141 4.1335e-06
6:29726550 T C 1.048937 -1.7953e-05
6:29730390 G A 0.066562 5.2442e-06
6:29730504 G A 0.705886 -3.8693e-06
6:29730730 C T 1.453766 -8.3834e-06
6:29731635 T C 0.483680 1.1128e-06
6:29731787 C T 0.324336 -9.0220e-06
6:29732302 C T 1.635854 -1.7599e-05
6:29732394 G A 1.668789 -1.7850e-05
6:29732969 C G 1.633955 -1.6707e-05
6:29734634 A C 0.059259 8.4544e-06
6:29735280 T C 0.076374 1.5029e-05
6:29736925 A G 0.020098 3.1669e-05
6:29737563 G A 1.363818 -1.2996e-05
6:29737677 C T 0.719642 1.1228e-05
6:29739000 G C 0.122325 -9.3180e-06
6:29742809 T C 1.672447 -2.3557e-05
6:29745593 C T 0.117330 3.3875e-06
6:29746367 G T 0.647445 -2.7368e-05
6:29746869 C T 0.523464 -2.5710e-05
6:29747373 G A 0.645316 -2.7180e-05
6:29753868 A C 0.078890 -4.2120e-06
6:29760029 C G 0.121852 -1.4271e-05
6:29760462 C T 0.059227 5.9079e-06
6:29761516 C T 0.702793 -2.1349e-05
6:29762178 T C 0.117268 -2.4129e-05
6:29764472 T C 0.417092 -2.4238e-05
6:29764707 G T 0.037074 -9.6224e-07
6:29765087 C T 0.118752 -1.3794e-05
6:29768503 T C 0.111040 5.3992e-05
6:29768705 C A 1.555367 -2.3069e-05
6:29769557 C T 0.033656 -3.5861e-06
6:29769621 T A 0.715312 -2.6302e-05
6:29770322 G A 1.434600 -1.2881e-05
6:29773158 T C 0.631729 8.1301e-06
6:29773509 T C 0.656695 -3.0670e-05
6:29773999 G A 0.698911 -2.6646e-05
6:29774187 T C 0.049486 -1.1146e-05
6:29775662 G A 0.737565 1.4437e-05
6:29776108 A G 0.058707 8.2554e-06
6:29777199 G A 0.038512 1.6903e-06
6:29778029 C G 0.479084 1.1972e-05
6:29778987 G T 0.667261 -2.1297e-05
6:29780332 A G 0.152025 3.1848e-05
6:29782331 A G 0.217263 4.3116e-05
6:29782742 T C 0.033851 -6.4161e-07
6:29783064 A G 0.606716 -2.6156e-05
6:29783382 G A 0.824563 3.8143e-06
6:29785235 T C 0.839091 -3.9591e-05
6:29786220 C T 0.087780 7.4163e-06
6:29786732 C T 0.716480 -2.5648e-05
6:29796327 T C 0.650246 -3.5044e-05
6:29796376 A C 0.148704 4.6877e-05
6:29797933 T C 0.918264 -1.5380e-05
6:29798749 G C 0.987341 -1.2901e-05
6:29799103 G A 1.706636 2.0488e-07
6:29799746 G C 0.511510 -8.2104e-06
6:29801324 C T 0.499708 -3.3260e-05
6:29803818 G T 0.150960 3.3598e-05
6:29805199 C T 0.227708 5.8670e-05
6:29806033 G C 0.076274 2.6113e-05
6:29806341 C T 0.083814 -6.2696e-07
6:29806901 G C 1.203134 1.9780e-05
6:29808634 G T 0.408981 5.8834e-06
6:29810740 C T 0.079614 -6.1539e-07
6:29811022 C A 0.527986 7.4988e-06
6:29811131 A G 0.503505 -2.2929e-05
6:29812974 A G 0.451491 -5.6796e-06
6:29813942 T C 0.177115 -2.2301e-05
6:29814364 G A 0.121533 -1.2155e-05
6:29816421 G A 0.341351 2.0092e-05
6:29816633 G A 0.274155 1.6678e-05
6:29817923 C G 0.077936 2.6714e-05
6:29818021 T C 1.348238 -6.0789e-06
6:29818165 A C 0.096489 -3.2957e-05
6:29820110 A G 0.078241 -5.4620e-06
6:29821293 C A 0.162506 -1.9633e-05
6:29821982 T C 0.529894 -4.8950e-05
6:29823571 T A 1.623247 2.7876e-06
6:29828310 G C 1.554218 -1.3562e-05
6:29828316 A G 0.137957 -1.1196e-05
6:29828467 T C 0.676949 1.1339e-05
6:29828972 G A 0.348069 1.6215e-05
6:29829566 G T 0.149853 7.0595e-06
6:29829871 T C 0.092120 -7.7564e-06
6:29831052 T G 0.485835 7.5505e-06
6:29831532 T G 0.070564 -1.9169e-05
6:29831571 G C 0.877207 -2.5375e-05
6:29832724 T C 0.588121 5.3969e-06
6:29833033 T C 0.263314 -1.1357e-06
6:29833541 G A 1.430494 -2.6844e-05
6:29834449 G A 1.067241 -2.0974e-05
6:29834951 C T 1.516654 -6.3463e-06
6:29835654 T C 0.157864 -9.9930e-06
6:29836239 G C 1.708015 -2.3583e-06
6:29836703 C A 0.087553 6.0865e-06
6:29837072 A G 0.084180 -1.9718e-06
6:29842879 G A 1.331162 -3.5221e-05
6:29849619 T G 0.241632 -1.2640e-05
6:29849687 C G 1.082463 -2.8383e-05
6:29879379 A C 0.087381 4.2157e-06
6:29899367 G T 0.070665 -1.7031e-05
6:29908076 G T 0.495475 3.1067e-05
6:29910663 A G 0.390392 -3.1927e-05
6:29911571 C G 0.185781 4.3965e-05
6:29912968 G C 0.083788 -3.9005e-06
6:29913298 T A 0.068403 1.8025e-05
6:29914220 A G 0.041660 1.2851e-05
6:29915369 T G 0.070619 -2.3134e-05
6:29915469 C T 0.339173 5.2971e-05
6:29916643 C T 0.020329 3.3619e-05
6:29918734 G A 1.155027 2.8663e-05
6:29919220 G T 0.122510 -5.7035e-06
6:29922740 G A 0.725916 8.0191e-06
6:29923433 T C 0.157361 -1.0132e-05
6:29923890 C T 0.158585 -1.0486e-05
6:29924496 C T 0.051579 1.8281e-05
6:29924779 C T 0.059402 1.3487e-05
6:29925086 G T 0.165686 -6.5460e-06
6:29925972 T A 0.646465 7.9821e-06
6:29927722 G C 0.992158 -2.3890e-05
6:29929253 T C 0.944266 2.8156e-06
6:29930619 A G 1.643563 -9.2471e-06
6:29932666 A G 0.298986 -1.8235e-05
6:29933439 T C 1.029716 -2.2154e-05
6:29933881 A T 0.750331 1.2555e-05
6:29934022 C T 0.753288 8.3105e-06
6:29935372 T C 0.171441 -1.4168e-05
6:29936135 T G 1.743278 6.2151e-06
6:29937104 T C 0.597696 1.9999e-05
6:29937242 A G 0.227497 5.7026e-06
6:29937740 T C 1.222716 1.3564e-05
6:29937833 C T 1.096739 1.1294e-05
6:29937896 T C 1.522484 6.1580e-06
6:29937924 C T 1.643819 2.2446e-06
6:29937977 G A 0.839702 -2.1784e-05
6:29938025 A G 0.054692 -1.5594e-05
6:29938258 A C 0.593626 -4.3583e-06
6:29938777 T A 0.298765 -6.3693e-06
6:29939294 T C 0.627012 -5.3151e-06
6:29939580 A G 0.227701 5.5090e-06
6:29940260 A G 1.205591 1.3727e-05
6:29940372 A G 0.223923 6.1877e-06
6:29940679 A G 0.638678 -2.0596e-06
6:29940750 A C 1.207165 1.8493e-05
6:29941431 A G 0.553832 1.1274e-05
6:29942324 C T 0.894368 1.1815e-05
6:29942927 G T 0.256544 1.5805e-05
6:29943035 A G 0.320298 -9.8308e-06
6:29943178 G A 0.574268 2.0826e-05
6:29943490 G A 1.527229 -2.9104e-05
6:29943656 T G 0.830370 -1.9750e-05
6:29943688 C G 1.478675 5.0009e-05
6:29943715 T C 0.976361 8.4319e-06
6:29944158 C T 0.646237 8.0572e-06
6:29944979 C G 0.285746 3.9459e-05
6:29948482 T G 0.236517 1.0790e-05
6:29948751 T C 0.150983 3.6955e-06
6:29949497 A G 0.333074 7.4699e-06
6:29949518 A G 0.248212 9.1672e-06
6:29949789 A G 0.049931 3.5527e-05
6:29950140 G A 0.323748 -7.2699e-06
6:29950583 G A 0.144047 -3.2963e-05
6:29951011 T C 0.078913 -3.6920e-06
6:29955199 T G 1.751737 4.1113e-06
6:29956731 G A 0.069094 4.2022e-07
6:29957632 T C 0.031764 4.3288e-05
6:29957982 A G 0.085852 -4.2273e-06
6:29960331 A C 0.060291 8.9671e-06
6:29961580 G A 1.746150 -1.1546e-07
6:29965973 T C 0.183538 2.8937e-05
6:29980676 G A 1.771134 -1.0383e-06
6:29988642 A G 0.404602 -4.7003e-05
6:29991927 A G 0.028651 4.9797e-06
6:29992261 T C 0.189326 6.4410e-05
6:30000520 A C 1.003830 -1.3857e-05
6:30000714 G A 0.076134 -2.8811e-05
6:30011581 C T 0.671847 -1.8251e-05
6:30015167 T C 0.279998 -1.3965e-05
6:30015905 C T 0.864944 -1.9735e-05
6:30016810 T A 0.143232 1.5578e-05
6:30017756 G A 0.146961 -2.6395e-05
6:30019058 T C 0.035240 5.9336e-05
6:30023868 T C 1.114815 -1.0268e-05
6:30024677 T C 0.439183 1.4025e-05
6:30025503 A G 0.707762 -2.7565e-06
6:30025759 A G 0.142456 -2.6543e-05
6:30026146 C T 0.054780 1.5201e-06
6:30026236 A G 0.132598 9.5418e-06
6:30026290 C T 0.121124 -1.6814e-05
6:30028352 A G 0.053608 2.0811e-05
6:30028800 G A 0.553952 1.7984e-05
6:30030114 G A 1.740912 -5.0355e-06
6:30033884 A C 0.414687 9.0305e-06
6:30035089 A C 0.192500 -3.5374e-06
6:30035457 G T 0.138941 1.3333e-05
6:30038352 G A 0.594853 1.0708e-06
6:30038647 C T 0.267154 -4.2794e-05
6:30038823 G A 0.103600 4.7536e-05
6:30039418 T C 0.079620 -5.6935e-06
6:30040084 A G 0.550755 1.3255e-05
6:30041559 A G 1.082639 -7.2286e-06
6:30042349 A G 0.188696 3.5569e-05
6:30043486 C T 0.091552 7.6781e-05
6:30043779 G C 0.156033 4.1236e-05
6:30044827 T C 0.243103 3.3882e-05
6:30045199 A G 0.789476 -2.2733e-05
6:30046246 A G 0.305900 6.7963e-06
6:30056476 T A 0.404371 -4.6177e-05
6:30057154 G A 0.455841 1.3186e-05
6:30057763 T C 0.042942 1.4201e-05
6:30058988 T C 0.242489 2.3211e-05
6:30060783 A C 0.294611 1.7001e-05
6:30061361 C T 1.807600 5.4829e-06
6:30061555 G C 0.379742 1.3640e-05
6:30062058 A G 0.085080 -4.6676e-06
6:30063368 A T 1.178712 -2.3556e-05
6:30066031 G A 0.574784 -2.0056e-05
6:30066358 T G 0.391249 3.5526e-05
6:30067427 T C 0.025892 2.7760e-05
6:30067681 G A 1.745079 -8.4293e-06
6:30069220 C T 0.034545 8.5182e-06
6:30069525 T G 0.075900 -1.6322e-05
6:30069795 C A 0.526116 -2.1405e-05
6:30070937 T C 0.506242 -2.3534e-05
6:30071110 C T 1.338033 -1.7944e-05
6:30071330 T C 0.568299 -3.1208e-05
6:30071760 C T 0.043017 1.7950e-05
6:30072511 A G 0.513964 -1.6647e-05
6:30073195 C A 1.338199 -2.1571e-05
6:30073847 T C 1.028739 1.3512e-05
6:30074028 C T 1.663752 1.5017e-06
6:30074163 A G 0.494962 -1.9052e-05
6:30075864 G A 1.176352 2.3494e-06
6:30076426 A G 1.706311 4.4302e-06
6:30076630 T G 0.874000 2.4726e-05
6:30076660 A G 0.276246 -3.1393e-05
6:30076755 A G 0.834580 -2.2231e-05
6:30077135 A C 0.300904 1.8199e-05
6:30077229 G A 1.082269 -2.8229e-06
6:30078330 T C 0.348131 -2.1901e-05
6:30080231 A G 0.139814 -3.0897e-05
6:30080496 A G 0.349757 -2.1211e-05
6:30080994 C G 0.588212 2.3949e-05
6:30081108 C T 1.125042 2.1183e-05
6:30081246 T C 0.329958 -1.8818e-05
6:30081334 C T 0.356275 -2.5047e-05
6:30086340 C T 0.267677 8.9886e-06
6:30086422 C G 0.582759 1.8921e-05
6:30087776 C G 1.749202 1.5396e-05
6:30089280 T C 0.606791 1.8709e-05
6:30090820 C T 0.489091 1.0816e-05
6:30092935 T G 0.080604 -1.0434e-06
6:30093137 T C 0.497845 -4.5052e-05
6:30101656 A G 0.781299 -9.0440e-06
6:30102184 T C 0.218989 -9.8139e-06
6:30103360 A G 0.306224 -2.0504e-05
6:30105154 G A 0.046412 -5.6495e-05
6:30105209 A T 0.064092 -8.4596e-06
6:30105743 C T 1.488347 6.6507e-06
6:30108751 A G 0.479175 1.4954e-05
6:30109207 A C 0.040923 1.5879e-05
6:30110524 T C 1.748371 1.7432e-05
6:30110880 A G 0.468895 1.5884e-05
6:30114074 G A 0.303783 3.0536e-05
6:30115204 T C 0.225958 3.1572e-06
6:30115484 G A 0.507180 1.4356e-05
6:30115946 A G 0.134819 -8.8157e-06
6:30116078 G A 1.686278 1.7837e-05
6:30118582 G T 0.570344 7.4397e-06
6:30118707 A G 0.472031 1.9690e-05
6:30120563 A C 0.266216 7.4202e-06
6:30120637 C T 0.141518 1.0089e-05
6:30120945 G T 0.492100 7.3786e-06
6:30121066 T C 0.502064 1.2820e-05
6:30121185 A G 0.522880 1.0406e-05
6:30121460 T C 0.594119 3.3987e-06
6:30121605 C T 0.384173 3.4189e-05
6:30122154 C T 1.794666 1.4078e-05
6:30122623 C T 0.364873 -4.4724e-05
6:30122978 A G 0.062375 1.9016e-05
6:30126303 A T 0.022750 -1.5585e-05
6:30127805 G A 0.274058 -2.5548e-05
6:30128222 C T 0.021448 -5.9177e-06
6:30128442 T C 0.127684 3.0723e-06
6:30131349 C T 1.751071 8.8989e-06
6:30131503 C T 0.021390 -1.9814e-06
6:30131515 A C 0.257972 7.6175e-06
6:30131711 C G 0.057393 9.9636e-06
6:30132035 A G 0.305711 3.9604e-05
6:30134987 T C 0.021474 -6.8621e-06
6:30135977 A G 0.337426 3.9529e-05
6:30136302 G C 0.109780 -3.5212e-06
6:30137387 A G 0.274243 -4.7390e-05
6:30137863 C T 0.038327 8.0433e-06
6:30137890 C T 0.034412 1.1382e-05
6:30138162 G C 0.936895 2.6333e-06
6:30140913 T G 1.572070 -9.2205e-06
6:30141042 G A 0.312995 4.9784e-05
6:30142458 A G 0.960161 -1.8552e-05
6:30150043 T G 0.611273 2.2478e-05
6:30152130 T C 0.026054 2.1141e-05
6:30153363 A G 0.268070 -3.3896e-05
6:30154049 A G 0.091847 2.0381e-06
6:30156496 A T 0.629119 1.9753e-05
6:30159854 C A 0.966104 -8.3130e-06
6:30160055 C G 1.612335 4.9408e-07
6:30162809 G A 0.478221 8.6963e-06
6:30168829 T C 0.308165 4.0684e-05
6:30169327 G A 0.460482 -3.2254e-05
6:30171881 T C 1.716269 6.9610e-06
6:30172385 C A 0.298041 -2.2689e-05
6:30174590 T C 0.123455 -2.0586e-05
6:30174633 A C 0.467756 -2.3400e-05
6:30175722 T C 0.037103 2.1877e-05
6:30176122 T C 0.092425 1.4226e-06
6:30179422 A G 0.500834 9.7469e-06
6:30180280 C T 0.023759 2.5862e-05
6:30181834 C T 0.315274 4.5321e-05
6:30182395 A G 0.166397 -1.8763e-05
6:30192467 G C 0.331707 -2.3904e-05
6:30200873 G A 1.716789 3.9794e-06
6:30200969 C T 0.030196 4.0579e-06
6:30202052 T C 0.961436 -1.6240e-05
6:30202429 T C 0.957236 -1.5400e-05
6:30202571 T C 0.332214 -5.3454e-05
6:30204526 T G 0.625104 2.1709e-05
6:30205407 T G 0.616515 2.1074e-05
6:30206659 G C 0.032731 -1.9227e-05
6:30209099 C T 1.014220 -1.5136e-05
6:30209515 G A 0.084917 1.6564e-06
6:30209802 G T 0.977870 -7.6401e-06
6:30210807 G T 1.754382 7.0827e-06
6:30211755 T C 1.010380 -1.4359e-05
6:30211903 G C 0.126461 2.1531e-05
6:30213540 T A 0.351299 -6.0958e-05
6:30222020 T C 0.032611 -2.1564e-05
6:30222256 A G 0.954773 -1.1235e-05
6:30228138 A G 0.133056 3.4860e-06
6:30232374 A G 0.105973 1.0579e-06
6:30232514 A G 0.426936 2.5751e-05
6:30234721 A G 0.355097 -5.5007e-05
6:30236754 C T 0.781063 -2.0991e-05
6:30255089 T C 0.506589 9.6286e-06
6:30257751 C T 0.034886 2.7797e-05
6:30259356 G A 0.084551 -4.9696e-07
6:30260982 T C 0.257848 -4.0186e-05
6:30262512 G A 0.102325 4.9913e-06
6:30269561 T A 0.512259 1.2983e-05
6:30269923 T C 0.023883 1.8167e-05
6:30270080 A G 0.425849 1.9083e-05
6:30270270 A G 0.033744 3.3547e-05
6:30271792 A G 0.086505 -9.7318e-06
6:30272221 C T 0.080714 -1.3658e-05
6:30272417 G C 1.217688 -2.2443e-05
6:30275246 T G 1.182893 -3.5050e-05
6:30285524 T C 0.089633 7.7043e-06
6:30286729 T C 0.289054 1.8802e-05
6:30289271 T C 0.514084 5.6489e-06
6:30293483 T C 0.130982 1.7177e-05
6:30296071 T C 1.138717 -1.7176e-05
6:30297529 C T 0.435320 2.4260e-05
6:30299245 G T 0.268316 -3.3949e-05
6:30301600 T C 0.227328 -4.5540e-05
6:30306306 G A 0.355187 -4.8495e-05
6:30306553 A G 1.752723 1.0619e-05
6:30311932 C A 0.259501 -4.2716e-05
6:30313268 A G 0.531306 3.3489e-05
6:30313340 C G 0.426024 -6.5553e-06
6:30314607 G A 0.258871 3.1751e-05
6:30316739 T C 0.424044 1.7864e-05
6:30319930 A C 0.172282 2.1734e-05
6:30321361 T G 0.446181 3.4109e-06
6:30321674 C T 0.032536 4.2482e-05
6:30321732 A C 0.294773 -2.4961e-05
6:30323623 C T 0.806490 -4.5315e-06
6:30328753 C T 0.276051 -4.3690e-05
6:30331027 G A 0.265340 -2.1686e-05
6:30332146 G C 1.545834 2.5873e-05
6:30332555 G T 0.671896 -6.3931e-05
6:30333820 C T 0.482414 1.7784e-05
6:30339564 G A 1.540183 2.6134e-05
6:30339602 C T 1.262922 3.7131e-05
6:30342428 T C 0.021273 6.9224e-06
6:30342682 A G 0.030284 -6.3888e-06
6:30342753 A G 0.295020 -4.1063e-05
6:30346760 A T 0.269563 -4.0677e-05
6:30346918 C T 0.103331 -1.5768e-05
6:30347306 A G 0.351922 9.2484e-05
6:30357780 C T 0.883066 -1.8986e-05
6:30360150 T C 0.511779 2.4281e-05
6:30361358 A G 0.619102 1.0462e-05
6:30362961 T C 0.264175 -2.0456e-05
6:30362995 A G 0.275970 -1.6073e-05
6:30363136 T G 0.291969 -4.1748e-05
6:30363945 T C 0.910620 -1.7756e-05
6:30364524 C T 1.189170 -3.2864e-05
6:30364587 T A 0.082132 -3.9646e-06
6:30365740 T C 1.352013 7.4899e-06
6:30366014 T C 0.283666 1.2794e-05
6:30368635 T C 0.774792 5.1373e-05
6:30368663 A G 0.432178 9.8134e-06
6:30370588 C A 0.710115 9.1342e-05
6:30372812 T G 0.827036 -4.7254e-05
6:30373043 A G 0.373088 6.1224e-05
6:30373885 T C 0.073077 -4.0950e-05
6:30377860 A G 0.286704 -6.6553e-06
6:30378196 A C 0.366106 6.0047e-05
6:30378447 G A 1.530384 1.9215e-05
6:30382972 G A 1.172204 -2.9739e-05
6:30385111 G A 0.359514 8.5063e-05
6:30388701 T C 1.529556 2.2648e-05
6:30392146 T C 0.370099 3.0217e-05
6:30394628 T C 0.320003 2.2990e-05
6:30408787 T C 0.822875 -4.8231e-05
6:30409011 T C 0.028106 -4.0685e-06
6:30409012 G A 0.311664 2.2788e-05
6:30410206 T C 0.315614 -3.6960e-06
6:30413907 T C 0.096433 -8.6736e-06
6:30415661 T A 0.090770 1.5479e-05
6:30416456 G A 0.291190 -5.0078e-05
6:30416767 C A 0.037850 5.2872e-06
6:30417614 A G 0.828747 -4.5373e-05
6:30418662 A C 0.037661 7.8828e-06
6:30419831 A C 0.309360 8.6162e-05
6:30422632 G A 1.202027 -2.0793e-05
6:30423117 G C 0.337150 2.1861e-05
6:30426152 C T 0.866567 -4.1345e-05
6:30428351 G A 0.374536 2.1862e-05
6:30429440 G A 1.496968 2.1588e-05
6:30430482 C G 1.673327 2.8226e-05
6:30430520 C T 1.473631 2.0963e-05
6:30432455 G C 1.537889 2.9637e-05
6:30434566 G A 0.769712 6.3041e-05
6:30434999 A G 1.678628 2.9699e-05
6:30435288 G A 0.305004 8.7043e-05
6:30446055 A G 0.745797 6.0849e-05
6:30448668 C A 0.423106 6.1927e-06
6:30451904 C T 0.411879 -3.4422e-05
6:30453713 T C 0.094973 -1.6995e-05
6:30454949 T C 0.071483 -2.8955e-05
6:30455886 A G 0.096823 -1.8601e-05
6:30455920 A G 1.652103 6.2371e-05
6:30458064 A G 1.207204 -4.4863e-06
6:30459165 T C 0.037733 -1.6126e-06
6:30460232 T C 0.041378 1.2492e-05
6:30468791 T C 0.735137 -2.4854e-05
6:30482993 T C 1.305078 -1.0574e-05
6:30484036 C G 0.131667 -1.9365e-05
6:30486456 T C 1.374370 -1.2860e-05
6:30495417 A G 0.085690 -3.7902e-06
6:30496882 T G 1.323362 -1.4067e-05
6:30498864 T C 0.280209 2.4382e-05
6:30501110 G T 0.041349 7.5444e-06
6:30502802 A G 0.212650 5.6346e-06
6:30505000 C T 0.095768 3.2922e-06
6:30511170 T C 0.417715 8.5443e-06
6:30512505 G T 0.089569 1.6302e-05
6:30515043 C T 0.296552 -4.2455e-05
6:30519258 G A 1.312677 -1.1120e-05
6:30526845 G T 1.289177 -2.2982e-05
6:30530245 C T 1.363669 -5.8542e-06
6:30532278 A G 0.283130 2.3817e-05
6:30537606 G C 1.349851 -7.5609e-06
6:30540890 T C 1.321953 -9.2581e-06
6:30541852 A G 1.818101 3.3010e-05
6:30544401 G A 0.306636 -3.3965e-05
6:30552937 C A 1.313014 -7.9385e-06
6:30562021 A G 1.370320 -8.4741e-06
6:30562041 A G 0.027849 3.5588e-06
6:30562671 G C 1.342483 -9.3995e-06
6:30565101 C T 0.026249 -1.1113e-05
6:30566154 G A 0.028995 -1.1028e-06
6:30571471 C T 1.015252 -2.0788e-05
6:30574194 T C 0.302566 5.8146e-05
6:30575603 G A 1.344096 1.7697e-05
6:30577966 T C 0.026405 4.4955e-06
6:30578157 T G 0.024042 6.6417e-06
6:30578335 T C 0.179368 -3.7457e-06
6:30579315 T C 1.376042 -7.0263e-06
6:30580637 T C 0.143514 -1.4536e-05
6:30580893 C T 0.029271 -1.0838e-07
6:30584133 A G 0.070616 1.7593e-05
6:30587613 T C 0.028476 9.3755e-07
6:30592414 C T 0.033747 2.9531e-06
6:30594102 G A 0.057893 3.1571e-06
6:30596135 G A 0.028382 3.9835e-06
6:30599702 A G 0.285289 2.0133e-05
6:30600899 T C 0.030047 -1.9858e-06
6:30601067 C T 0.340773 1.4095e-05
6:30601281 C T 0.039401 5.2574e-06
6:30601395 T C 0.024100 2.9808e-05
6:30609629 G A 0.073336 9.4525e-06
6:30610042 G C 0.061667 1.0889e-05
6:30611676 A C 1.009900 -1.9933e-05
6:30615260 T C 0.038681 4.1900e-06
6:30618906 G A 0.296597 -3.7154e-05
6:30620232 T C 0.020290 1.1311e-05
6:30622459 A G 0.083434 3.5801e-08
6:30623069 G A 0.041147 1.1502e-05
6:30627216 C T 0.758705 -2.9392e-05
6:30628082 G A 1.815481 3.4134e-05
6:30633875 G A 0.101474 1.1634e-05
6:30635760 A G 0.024428 -7.0227e-06
6:30640875 A G 0.024230 2.4870e-05
6:30642978 T C 0.039122 -7.4618e-06
6:30644142 T C 0.049505 2.8776e-07
6:30646137 T C 0.020585 -1.5066e-05
6:30646724 C T 0.033507 -2.1881e-05
6:30647005 G C 0.131225 -2.3997e-05
6:30647784 G A 0.033172 -1.8245e-05
6:30649134 T C 0.047990 -2.8584e-05
6:30651587 C A 1.812544 4.8507e-05
6:30652782 A G 0.296552 -4.0941e-05
6:30652872 A G 0.132803 1.9532e-06
6:30653262 T C 0.026006 -2.1810e-05
6:30654531 C G 1.416673 -8.2471e-06
6:30656847 C T 0.126389 -3.8847e-06
6:30657043 A G 0.064053 -4.3000e-05
6:30658239 A C 0.889162 -3.6825e-05
6:30659472 A T 0.028995 -1.6962e-05
6:30659502 T C 0.039151 -7.9403e-06
6:30664568 T A 0.029959 -3.4797e-06
6:30670292 T C 0.300966 5.8888e-05
6:30671229 T C 0.048230 7.1476e-08
6:30671312 C A 0.023750 -3.2288e-05
6:30671650 G A 0.021260 8.8894e-06
6:30671989 C G 0.125214 -2.7582e-05
6:30673422 G A 0.021900 -1.0600e-05
6:30675605 G T 0.027622 -1.6850e-05
6:30676046 G C 0.027096 -2.0821e-05
6:30679628 A T 1.843090 3.3724e-05
6:30680252 C T 0.026577 -1.2090e-05
6:30680916 T C 0.285915 1.8848e-05
6:30681980 G A 0.042059 -3.0219e-05
6:30684686 T C 0.086083 -1.1251e-06
6:30684878 A C 0.020436 -1.3845e-05
6:30685066 G A 1.817432 3.7219e-05
6:30685420 C A 0.174716 -1.7064e-05
6:30686732 T C 0.021737 -2.2014e-05
6:30687614 C G 0.299221 -3.6515e-05
6:30690635 A G 0.024029 2.6400e-05
6:30690816 T C 0.031663 -3.4452e-06
6:30692768 G C 0.068003 2.6311e-05
6:30693163 T C 0.024155 3.4027e-05
6:30693314 T C 0.022399 -1.6153e-05
6:30697447 G A 0.458554 -5.8398e-05
6:30697740 G A 0.077806 -2.9193e-05
6:30699384 C G 0.061982 -2.0138e-05
6:30700497 G A 0.152116 2.0319e-05
6:30702531 T C 0.021523 -1.9460e-05
6:30703609 C T 0.040089 -9.0849e-06
6:30711357 A G 0.310424 1.5467e-05
6:30711805 G C 1.814978 5.6634e-05
6:30713080 C T 0.060759 -2.1142e-05
6:30713430 C G 0.061489 -1.7218e-05
6:30713808 A C 0.379489 -6.1903e-05
6:30714479 C T 0.819516 -2.5320e-05
6:30715790 G C 0.040683 -6.9454e-06
6:30716076 T G 0.040024 -7.1217e-06
6:30716117 T G 0.045075 -1.6357e-05
6:30716170 T C 0.041323 -1.0256e-05
6:30716719 T C 0.080409 9.6958e-06
6:30717389 C G 0.113081 8.2567e-06
6:30718035 C A 0.667485 -3.9902e-05
6:30718180 G A 0.308149 -1.6680e-05
6:30719481 A C 0.036230 2.4956e-05
6:30719909 G A 0.057912 1.8800e-05
6:30721143 T C 0.303709 -3.6278e-05
6:30721212 T C 0.033130 -1.8739e-05
6:30722079 G C 0.036022 -1.6184e-06
6:30724430 C T 0.195675 -1.4857e-07
6:30726748 C T 1.244330 7.3165e-06
6:30726939 C A 0.366155 -3.8098e-05
6:30727568 G C 0.039862 -1.0751e-05
6:30728290 A G 0.557026 -2.8851e-05
6:30728360 G T 0.492054 -3.5369e-05
6:30729487 G T 0.048045 2.2381e-06
6:30730267 G A 0.045679 7.3811e-07
6:30734080 A G 0.473975 -2.1084e-05
6:30734255 G A 0.133728 2.6462e-06
6:30735105 G A 0.325988 5.0891e-05
6:30736010 T C 0.037411 -8.8932e-06
6:30736151 T C 0.289122 -1.1118e-05
6:30736360 T G 0.041641 -5.0326e-06
6:30737486 C A 0.576043 -2.3080e-05
6:30738042 T C 0.065858 8.3416e-06
6:30739846 T C 0.565536 -2.4695e-05
6:30739904 A G 0.252587 6.8159e-06
6:30740038 A G 0.052008 1.1102e-05
6:30740160 A G 0.086628 2.1351e-06
6:30740256 A G 0.027998 2.0228e-05
6:30740515 A C 0.307240 4.0940e-05
6:30742134 A G 0.177702 -1.0974e-07
6:30742141 A G 0.028209 -6.2442e-06
6:30744529 C A 0.054608 1.3651e-05
6:30744768 G A 0.061885 4.9391e-06
6:30745454 C T 0.046298 -7.5854e-07
6:30746498 T C 0.024162 1.9954e-05
6:30746737 A G 0.033289 -1.5507e-05
6:30747216 T C 0.517709 -2.1675e-08
6:30747802 A G 0.292218 -1.2199e-05
6:30748297 G A 0.071246 8.6776e-06
6:30749233 G T 0.206558 4.7116e-06
6:30749844 T C 0.071499 3.0366e-06
6:30750229 A G 0.030968 -1.1716e-05
6:30755933 A G 0.052644 1.0633e-05
6:30758348 T C 0.526603 2.6851e-07
6:30758466 G A 0.839828 -2.6188e-05
6:30758487 G A 0.042868 -1.5603e-05
6:30759188 G T 0.029037 2.0060e-05
6:30759283 A G 0.034237 4.5164e-06
6:30761734 C T 0.482619 -1.7545e-05
6:30763632 G A 0.045714 2.1718e-06
6:30763656 A T 1.195100 1.7726e-05
6:30763756 A G 0.902395 1.5980e-05
6:30763893 C T 0.394994 -2.6767e-05
6:30764081 T C 0.312907 -3.8627e-05
6:30764241 C T 0.299220 -7.2496e-06
6:30764420 C T 0.292498 -9.5302e-06
6:30764907 A G 0.364581 -2.1904e-05
6:30765272 A C 0.023367 2.4793e-05
6:30765579 A C 0.345116 -3.3193e-05
6:30765895 A G 0.301200 3.5881e-05
6:30765932 T C 0.032974 2.7966e-06
6:30766127 A T 0.034367 -1.6377e-05
6:30766194 A G 0.244174 4.7321e-05
6:30766244 C T 0.247848 4.6635e-05
6:30769478 C T 1.833476 5.4634e-05
6:30769496 C A 0.045760 2.2940e-05
6:30769726 T C 0.541832 8.8071e-06
6:30770732 G T 0.279991 -2.1191e-05
6:30772344 G A 0.541631 1.5590e-05
6:30772378 G A 1.644624 4.1274e-05
6:30773972 A G 0.057344 -2.9401e-06
6:30774483 G T 0.026742 -1.2173e-06
6:30776590 G C 0.583875 4.9868e-05
6:30778786 G A 0.318276 -3.6912e-05
6:30781381 A G 0.038427 7.5616e-06
6:30782651 T C 0.236793 6.5435e-05
6:30787762 A C 0.318958 -3.8920e-05
6:30788191 C T 1.626785 3.0807e-05
6:30788606 C T 0.049869 1.7619e-05
6:30789427 G T 0.026187 -1.1302e-05
6:30789485 A T 0.025697 -1.0217e-05
6:30789647 C G 0.382871 -3.7524e-05
6:30789705 T C 0.024831 2.5650e-05
6:30791971 G A 0.554514 5.2613e-06
6:30792248 A G 0.033565 -7.7689e-06
6:30792364 G A 0.261708 4.6635e-05
6:30794617 C T 0.590088 4.7157e-05
6:30795035 T C 0.025574 -6.9348e-06
6:30795171 C A 0.020650 9.7601e-06
6:30796182 T A 0.026051 -6.7696e-06
6:30796545 C T 0.330607 -2.9736e-05
6:30796734 G T 0.235741 5.9749e-05
6:30796772 A T 0.026372 1.5701e-06
6:30796932 C T 0.256755 6.7936e-05
6:30796981 T C 0.027628 9.9521e-06
6:30797083 T C 0.295321 -4.1540e-05
6:30797215 T C 0.054468 6.5011e-06
6:30797568 C A 0.052985 1.1146e-05
6:30797991 T C 0.238568 -2.1122e-05
6:30798168 G A 0.025032 1.6185e-06
6:30798252 T C 0.046633 -1.6887e-05
6:30798277 C G 0.075586 2.2138e-05
6:30798476 T C 0.033393 6.7186e-05
6:30800326 T C 1.594924 7.3246e-05
6:30800577 T C 0.872530 5.2775e-05
6:30805446 A G 0.107976 6.6734e-06
6:30805921 T C 1.170685 1.4623e-05
6:30807451 C T 0.071106 3.4081e-05
6:30807657 T C 0.030141 2.0892e-05
6:30807735 G T 0.025360 7.5182e-06
6:30809664 T C 0.041897 5.6101e-06
6:30810163 T C 0.035152 3.7899e-05
6:30811164 A C 0.524688 3.9922e-05
6:30817501 A G 1.228756 2.7110e-05
6:30817866 G A 1.202023 2.2977e-05
6:30821187 A G 0.491872 3.5530e-05
6:30822413 T C 1.640603 1.3335e-04
6:30823075 C G 1.519063 5.2549e-05
6:30823760 C T 0.245135 1.3226e-05
6:30825287 C T 0.140278 2.6270e-05
6:30829522 G A 0.440134 -2.1448e-05
6:30830292 A C 0.134572 2.7242e-05
6:30837290 T C 0.043390 3.7111e-06
6:30840950 T C 1.194665 1.3008e-05
6:30842866 T C 0.037314 5.7342e-06
6:30842894 A T 0.027960 6.2580e-05
6:30844260 A G 0.754070 3.3099e-05
6:30850582 A G 0.687255 2.5869e-05
6:30861398 C G 0.032121 5.2943e-05
6:30861729 A G 1.773130 8.2607e-05
6:30862992 T C 0.028122 5.0841e-05
6:30864829 C T 0.775425 1.6619e-05
6:30865820 A C 0.031144 4.8701e-05
6:30870579 A G 0.034454 -1.7146e-05
6:30870828 G A 0.034876 3.3479e-05
6:30872274 A G 0.136325 1.8112e-05
6:30874308 G T 1.537226 7.7721e-05
6:30878523 A C 0.026126 -3.4006e-05
6:30878857 A G 0.071304 9.8337e-06
6:30878919 C T 0.333739 5.3669e-05
6:30880156 A G 0.036723 5.3211e-06
6:30882415 T C 0.305059 -4.4921e-05
6:30882689 T C 0.055620 -6.1131e-06
6:30887465 T C 0.033364 -1.8720e-05
6:30888617 A G 0.101572 3.8647e-05
6:30889292 T C 0.022046 -1.1356e-05
6:30890431 G A 1.452562 7.1011e-05
6:30891228 T C 0.025610 -3.0428e-06
6:30892521 A G 1.450709 8.0028e-05
6:30894759 A G 1.016852 5.5846e-05
6:30896147 A G 0.308142 2.7158e-05
6:30896190 C T 0.711605 2.9796e-05
6:30897774 G A 0.745875 2.5372e-05
6:30898751 G T 0.021328 1.3635e-05
6:30899377 G C 1.443315 8.2062e-05
6:30900094 C T 1.513460 6.8154e-05
6:30900150 T G 0.432896 -1.6536e-07
6:30900435 T G 0.034211 -6.8320e-06
6:30900664 C T 1.011224 4.3922e-05
6:30900919 A C 0.096343 3.9800e-05
6:30902326 A G 0.048869 7.5658e-06
6:30902798 T C 0.025954 5.1680e-05
6:30903948 T C 1.052472 1.7610e-05
6:30904714 A G 0.290190 2.0717e-05
6:30905313 G A 0.754145 3.2454e-06
6:30907335 C T 0.338760 -6.4798e-06
6:30907873 G A 0.033958 -1.6911e-05
6:30908379 A C 0.055267 -4.5867e-06
6:30911540 G A 0.036272 -1.2853e-05
6:30912414 A G 0.299619 3.3866e-05
6:30912691 A G 1.763983 9.8981e-05
6:30912900 A G 0.024697 1.0481e-05
6:30914552 C T 0.434791 4.0559e-06
6:30914751 T C 1.768680 9.6811e-05
6:30914843 T C 0.343827 -1.0925e-05
6:30919878 C G 0.252392 -9.8959e-06
6:30920124 A G 0.330172 -1.9336e-05
6:30920890 A G 0.695051 2.5093e-05
6:30920957 A G 0.317166 3.1219e-05
6:30921141 C T 0.055562 -8.1002e-06
6:30921364 T C 0.345814 1.7142e-05
6:30922532 T C 0.028310 -3.9621e-06
6:30922570 G C 0.719431 2.4939e-05
6:30924024 T C 0.543432 8.1848e-06
6:30924614 T C 0.087738 -1.3646e-05
6:30925985 C T 0.157575 2.6131e-05
6:30927867 A C 0.098371 4.1623e-05
6:30931844 C T 0.344807 -5.1025e-05
6:30932068 A G 0.361608 -4.0247e-05
6:30932532 T C 1.278096 -5.7395e-06
6:30933371 T C 0.031939 5.2176e-06
6:30933517 G A 0.032289 1.7270e-05
6:30933752 A G 0.021744 1.3878e-05
6:30933864 C T 1.052686 2.9188e-05
6:30933975 C A 0.278216 2.6224e-05
6:30937377 T G 0.577293 9.6402e-06
6:30939768 T C 0.022549 7.9749e-06
6:30940328 A G 0.902719 -1.0636e-05
6:30941565 A G 0.028171 4.4633e-05
6:30946496 G T 1.174291 1.1174e-05
6:30947042 A C 0.272954 -1.8889e-05
6:30949670 G T 0.583911 1.1701e-05
6:30951558 T G 0.039800 -1.7845e-05
6:30951561 C T 0.375912 -1.8753e-05
6:30951592 A G 0.168108 8.2616e-05
6:30951708 G A 0.027521 7.5501e-06
6:30953105 A G 0.302904 -2.4716e-05
6:30953209 G A 0.040940 -1.5644e-05
6:30954245 C T 1.436904 5.9707e-05
6:30955359 A G 0.150366 2.3567e-06
6:30955681 A G 1.625406 9.5117e-05
6:30957050 A G 0.085930 -2.5448e-07
6:30957618 C T 0.576533 1.4086e-05
6:30963167 A G 0.020916 2.2066e-05
6:30965326 G A 0.052576 -1.1323e-05
6:30965425 G A 0.096443 -6.6122e-06
6:30966453 C T 0.250386 1.5694e-05
6:30969527 G C 0.310684 1.8145e-05
6:30969781 G C 0.172280 8.2728e-05
6:30972532 T G 0.051482 -1.0605e-05
6:30972865 G A 0.553959 1.1467e-05
6:30973165 G A 0.604493 1.2562e-05
6:30973535 C G 1.483914 7.9810e-05
6:30975649 A T 0.875776 3.7216e-05
6:30975943 T G 0.069782 1.9724e-06
6:30978024 A G 0.078172 1.0218e-05
6:30978196 C T 0.271838 3.1535e-05
6:30978746 A G 0.253755 8.1780e-05
6:30980781 A G 0.035678 -1.5126e-06
6:30980847 T C 0.048707 -7.3796e-06
6:30982260 C T 0.048928 -1.3711e-05
6:30983326 G A 1.536253 1.0008e-04
6:30983665 T C 0.036386 -2.8035e-07
6:30986040 C T 0.077040 1.2516e-05
6:30986051 A G 0.027596 -3.5394e-06
6:30986835 G A 0.705789 4.4143e-05
6:30987010 T G 0.277836 -1.2344e-05
6:30987786 G A 0.819464 5.8140e-05
6:30987981 G C 0.174509 8.1565e-05
6:30990490 T G 0.367460 2.4854e-05
6:30991404 T C 0.022448 9.0944e-06
6:30991612 C T 0.049853 -8.0607e-06
6:30992346 C T 0.197515 9.7378e-05
6:30993062 A G 0.253678 1.7528e-05
6:30993377 A T 1.467944 1.6233e-04
6:30993440 A G 0.074417 1.9710e-05
6:30993499 T C 1.230265 -2.4059e-05
6:30993533 G A 1.073972 5.1623e-06
6:30993567 T G 0.357771 -3.7782e-05
6:30993590 G A 0.325417 2.1460e-05
6:30993808 C T 0.044981 7.3548e-06
6:30993813 A G 0.293462 3.7130e-05
6:30993866 T A 0.253872 2.6580e-05
6:30993880 C G 0.268647 2.5322e-05
6:30993958 G A 1.679024 -1.6395e-06
6:30994483 A G 0.027392 -7.7955e-06
6:30995297 G A 0.225660 3.7379e-05
6:30997078 C T 0.224176 2.7006e-05
6:30997334 G A 0.223261 2.8902e-05
6:30997692 C G 1.342370 9.5665e-05
6:30997824 C T 0.237153 2.5916e-05
6:30999657 T G 0.023165 6.2913e-06
6:30999997 C T 0.695282 5.7193e-05
6:31001177 C T 0.115509 -4.2300e-05
6:31001421 C T 0.033146 4.3250e-05
6:31001467 G A 0.662223 3.3420e-05
6:31001541 C A 0.030618 3.8163e-05
6:31001646 G A 0.224244 3.6725e-05
6:31001679 A C 0.040553 2.3493e-05
6:31002013 A G 0.423528 1.6909e-05
6:31002101 A G 0.101484 2.1993e-05
6:31002301 C G 0.436541 7.0363e-06
6:31002343 A C 0.108329 -4.8204e-05
6:31002616 T C 0.340692 2.0509e-05
6:31002944 A T 0.050612 3.3618e-05
6:31002997 C T 0.038421 -1.4211e-05
6:31004048 C T 0.022666 -2.9260e-06
6:31004521 A G 0.126724 -1.8468e-05
6:31005432 T C 0.088183 1.0493e-05
6:31005464 T C 0.036548 -1.3187e-05
6:31005726 A G 1.663534 2.7185e-05
6:31007081 A C 0.326790 1.5309e-05
6:31007557 A G 0.048954 3.8205e-05
6:31008598 A C 0.738114 -1.8527e-05
6:31008626 T C 0.062018 -7.3327e-07
6:31009055 T C 0.342065 -4.1778e-05
6:31009416 T C 0.025493 1.5308e-05
6:31009508 G C 0.649993 -2.4976e-05
6:31010200 A G 0.800125 -1.8443e-05
6:31011013 A G 0.950005 -3.1162e-05
6:31011044 T C 0.027836 1.2818e-05
6:31011845 T C 0.291008 9.1486e-05
6:31012256 T C 0.049314 3.4114e-05
6:31012263 C G 1.244381 1.3486e-05
6:31012485 T C 0.049242 1.0000e-05
6:31012994 T G 0.051375 5.5977e-05
6:31014010 A C 1.255067 1.7889e-05
6:31014305 A C 0.194636 2.1555e-06
6:31014433 A G 0.022971 5.5606e-06
6:31015182 A G 1.013772 -1.1960e-05
6:31016114 T C 0.059798 1.8074e-05
6:31016753 G A 0.034383 3.1262e-06
6:31017334 G A 1.129031 2.4910e-05
6:31018546 T C 0.886766 -2.8459e-06
6:31019562 A G 0.241473 4.4316e-05
6:31021017 G C 0.459265 4.1093e-05
6:31021161 G C 0.490957 4.2720e-05
6:31021504 C T 1.222359 1.6002e-05
6:31021547 G A 1.227630 2.2870e-05
6:31022113 G C 0.195045 2.4877e-05
6:31023840 G A 0.067805 1.2404e-05
6:31024762 G A 0.068805 6.2790e-05
6:31024808 G A 0.088666 1.0088e-05
6:31027516 A G 0.204208 2.0401e-05
6:31029152 T C 0.057136 1.4412e-05
6:31029258 T C 0.297159 3.5807e-05
6:31029282 A G 0.059240 1.5361e-05
6:31030425 A G 0.252314 2.4376e-05
6:31031904 A G 0.435249 4.1624e-05
6:31032042 A G 0.449660 2.9566e-05
6:31033948 A G 0.028911 2.3417e-06
6:31036878 C T 0.047951 8.3145e-06
6:31037766 G A 0.033039 1.6204e-05
6:31038338 C T 0.027265 5.5502e-06
6:31038612 A G 0.059668 -8.4375e-08
6:31039930 T C 0.022727 -5.4709e-06
6:31042217 T C 0.495096 5.1737e-05
6:31045554 G C 0.109414 9.6358e-06
6:31045574 G C 1.014957 5.4376e-06
6:31046494 A G 0.897201 5.0882e-05
6:31047620 A G 0.927466 -2.6085e-05
6:31047662 G A 0.025444 1.3956e-05
6:31047768 C G 0.028479 1.5567e-05
6:31051941 A G 0.026272 6.7096e-06
6:31053867 G A 0.705607 4.4745e-05
6:31054511 A C 0.771620 4.7288e-06
6:31054687 C T 0.712154 4.5319e-05
6:31057386 G A 0.044146 1.6000e-05
6:31058178 C T 0.124127 1.3086e-07
6:31058329 T G 0.037687 1.1549e-05
6:31058340 A C 0.308097 -5.3132e-05
6:31058398 C T 0.057734 1.1215e-05
6:31059462 A G 1.613614 1.6353e-05
6:31059825 T A 0.030670 3.2183e-06
6:31060219 G A 0.372962 -2.9122e-05
6:31062133 G A 1.014652 1.0485e-05
6:31066419 T C 0.354103 1.3264e-05
6:31071645 T C 0.235715 1.8417e-05
6:31074030 C A 1.221544 1.6320e-05
6:31074101 T C 0.669504 2.5218e-06
6:31076704 C G 0.032832 1.3563e-05
6:31076839 A G 0.106999 -3.9710e-05
6:31076978 G C 0.896237 1.3247e-05
6:31077468 G T 0.025476 1.3039e-05
6:31077724 C T 0.030056 8.2325e-06
6:31078257 A C 0.660519 4.4626e-07
6:31078664 C T 0.049460 3.4688e-05
6:31079264 T C 0.127236 -2.2018e-06
6:31079578 A G 0.202205 1.1692e-05
6:31079889 G C 1.020075 1.2339e-05
6:31079994 T C 0.141826 2.9174e-05
6:31080009 C T 0.024201 3.3969e-06
6:31080016 G C 0.393806 -3.1890e-05
6:31080432 G A 0.363448 1.4845e-05
6:31080471 C T 1.040433 1.6403e-05
6:31080586 G A 0.241061 1.7344e-05
6:31080828 G C 0.336563 9.0923e-06
6:31081205 C T 0.442974 -7.5008e-05
6:31081251 A G 0.385799 3.2046e-05
6:31081409 C T 0.627973 4.2699e-05
6:31081838 T C 0.683918 -3.4827e-06
6:31082081 A G 0.229749 1.5421e-05
6:31082127 A G 0.717263 -6.0203e-07
6:31082304 G T 0.965565 9.7742e-06
6:31082404 T C 0.652411 4.2338e-06
6:31084191 C T 0.037447 3.8711e-05
6:31084639 T C 0.298931 1.1562e-05
6:31084787 G A 0.419406 -1.3475e-06
6:31085340 A G 0.386373 -2.1868e-06
6:31085770 A G 0.922717 1.3360e-05
6:31086048 A G 0.551592 -1.8316e-05
6:31087060 T C 0.199456 9.1027e-06
6:31087133 T C 0.850462 -4.3039e-06
6:31089982 G A 1.474433 -4.8390e-06
6:31090078 G T 0.202718 5.4731e-06
6:31091273 C G 0.687008 -1.0939e-06
6:31091328 A G 0.063264 -5.7455e-06
6:31091531 T G 0.610783 -6.0357e-06
6:31091862 G A 0.623754 -1.6616e-07
6:31091992 G A 1.001662 1.7263e-05
6:31092049 C G 0.958729 5.2997e-06
6:31092124 A G 0.378473 1.8886e-05
6:31093482 A G 0.758965 -2.9653e-06
6:31093914 A G 0.062560 -1.8359e-06
6:31094120 C G 0.191848 -7.7537e-06
6:31094195 T C 0.084012 1.0253e-05
6:31094703 T C 0.311856 -3.7661e-05
6:31094803 T G 0.189994 -3.9811e-06
6:31095003 C G 0.185970 -8.6145e-07
6:31095270 C T 0.542128 -1.9918e-05
6:31095285 C G 0.339588 -2.3964e-06
6:31095864 A G 1.472904 -6.5406e-06
6:31096526 G A 0.368236 2.9574e-06
6:31096575 T C 0.176028 6.1116e-06
6:31097183 G C 1.468444 -1.3384e-05
6:31097301 T C 0.422850 6.3484e-06
6:31098832 A G 1.457950 -6.9349e-06
6:31099577 A G 0.134974 1.8272e-05
6:31100978 T C 0.103818 1.5076e-05
6:31101401 T C 0.298619 -5.0013e-06
6:31101426 A G 0.385669 1.9315e-05
6:31101583 A G 0.138129 2.0743e-05
6:31101674 T C 0.513198 -3.0468e-05
6:31105310 G A 0.315322 2.0964e-05
6:31105413 G A 0.826728 6.9142e-06
6:31105633 T C 1.614396 6.3354e-06
6:31105672 A G 0.050820 9.0025e-06
6:31105891 G A 1.739831 2.1709e-05
6:31106065 T C 0.054910 6.3240e-06
6:31106268 G A 0.679549 -8.7308e-07
6:31106302 T C 0.103409 -2.5892e-05
6:31106459 A C 0.158760 3.6723e-05
6:31106489 A G 0.139739 2.2561e-05
6:31106643 A G 0.991577 3.8538e-05
6:31107187 A G 0.591662 -1.0670e-05
6:31107922 T C 0.037863 4.0478e-05
6:31108829 T C 0.052248 8.2933e-06
6:31109882 T G 1.039450 6.0886e-06
6:31111400 C T 0.394543 1.4827e-05
6:31112737 A C 0.516739 -2.9520e-05
6:31112899 T C 1.497855 1.1410e-05
6:31113703 G A 0.021792 2.0859e-06
6:31114335 G A 0.089588 1.0755e-05
6:31115207 T C 0.259721 -8.7846e-06
6:31115307 G A 0.344940 7.6399e-06
6:31115441 C T 1.091805 -6.0284e-06
6:31115874 G A 1.439589 1.1031e-06
6:31115965 T C 0.061197 4.7464e-05
6:31116210 A G 0.592581 -1.7840e-05
6:31116246 A G 0.872053 -1.5916e-06
6:31118019 C T 0.644595 -9.1026e-06
6:31118511 G T 0.400512 -4.9739e-06
6:31118565 G C 1.488218 1.1239e-05
6:31119292 A G 0.023506 8.2027e-06
6:31119497 C T 0.040719 -1.2354e-05
6:31119589 T G 0.504917 1.4561e-05
6:31122315 C G 0.916891 -2.9501e-05
6:31122482 A G 0.489886 -3.1383e-05
6:31122997 G C 0.049713 1.6137e-05
6:31124849 T C 0.979837 -1.7228e-05
6:31125569 G T 1.156848 6.4156e-06
6:31126252 A C 1.152635 6.1656e-06
6:31126944 T C 1.026048 -1.0913e-05
6:31127037 T C 0.066260 5.2190e-05
6:31127562 T C 0.521384 -3.0401e-05
6:31127602 A G 0.921500 -3.0168e-05
6:31127745 A C 0.056649 5.2348e-05
6:31129310 T C 0.310931 -3.7941e-05
6:31129707 T C 0.128080 3.1107e-05
6:31130593 A G 0.967587 -2.3048e-05
6:31130760 G A 0.140236 5.0180e-06
6:31131707 C T 0.046305 1.6236e-05
6:31132085 C T 1.706941 4.7037e-05
6:31133943 A C 1.361306 -6.3811e-06
6:31134033 T A 0.043666 -1.8126e-07
6:31134087 G C 0.260043 -9.8407e-06
6:31134888 C T 1.381956 2.9440e-05
6:31136832 C T 1.489422 1.1806e-05
6:31137165 G A 1.558912 3.8631e-05
6:31137632 C G 0.336764 3.6048e-06
6:31137660 A G 0.031319 4.8337e-06
6:31138107 A G 0.514801 -2.6217e-05
6:31138310 T C 0.038074 4.0724e-05
6:31138472 T C 0.053540 6.0701e-06
6:31138619 G A 0.044357 4.5217e-05
6:31139452 C T 1.298473 9.3236e-06
6:31140152 C A 0.914498 -2.6733e-05
6:31140532 G A 1.021211 -1.0870e-05
6:31140741 G C 0.720697 -2.2964e-05
6:31140879 A G 0.032507 -8.3315e-06
6:31141127 G A 0.055955 -9.3541e-07
6:31141389 G C 0.044153 8.5459e-07
6:31141523 T C 0.568328 -1.0729e-05
6:31142245 A C 1.309830 8.8981e-06
6:31142261 A G 0.083710 -1.2888e-05
6:31142903 A G 0.252561 2.1096e-05
6:31143511 A G 0.727364 2.5652e-05
6:31143582 C A 1.259948 3.1063e-06
6:31145920 T C 0.911314 -1.0957e-05
6:31145991 T C 0.697158 2.7769e-05
6:31146584 T G 0.401048 2.4448e-06
6:31146722 C T 0.049343 1.4388e-06
6:31146846 A G 0.335021 2.9050e-05
6:31147094 T C 0.198220 -1.4200e-06
6:31147194 C T 0.510594 -2.5629e-05
6:31149310 G A 0.031270 -2.1197e-06
6:31160553 G A 0.140586 4.3305e-06
6:31161472 A G 0.058444 2.7595e-05
6:31165566 C T 1.684292 4.2715e-05
6:31166936 C T 0.357511 -4.3164e-06
6:31167470 T C 0.028021 5.0145e-06
6:31167852 G A 0.026479 2.8806e-07
6:31167927 T C 0.441442 7.2959e-06
6:31168029 A G 0.050086 5.9384e-06
6:31170131 A G 0.031059 5.6725e-06
6:31170528 G A 0.633303 2.6869e-05
6:31170713 C T 0.763519 3.1344e-05
6:31170914 G A 0.781637 5.7073e-06
6:31170947 C T 0.045766 1.9012e-05
6:31171275 A G 0.031209 -4.7555e-06
6:31172151 C T 0.276564 -3.8269e-05
6:31174527 G A 0.936528 2.7747e-05
6:31176335 T C 0.755096 7.1676e-06
6:31177503 T G 0.548054 -2.2401e-05
6:31178289 G A 0.027310 5.9666e-06
6:31182383 G A 0.049444 6.7724e-06
6:31182833 G T 0.086576 -1.7866e-05
6:31184020 G A 0.387259 1.2668e-05
6:31184175 A G 0.181224 2.9884e-05
6:31184425 A G 0.130859 6.6837e-06
6:31186208 G A 0.257293 1.0485e-05
6:31186378 A G 0.038168 3.7668e-05
6:31186534 T C 0.437722 3.2041e-05
6:31188267 T C 0.385283 1.0331e-04
6:31188397 G A 1.083132 5.4593e-05
6:31188995 C G 0.073281 9.2919e-05
6:31190303 C T 0.599118 -2.1698e-05
6:31190627 G C 0.027086 8.8554e-06
6:31190850 T C 0.255628 3.5948e-05
6:31191509 T C 0.040985 -2.2079e-05
6:31192766 T C 0.381933 5.3665e-05
6:31192796 G A 0.848693 1.7239e-05
6:31195009 A G 0.053251 1.5009e-05
6:31195218 T C 0.664138 1.4404e-05
6:31195269 A G 0.033276 -7.3028e-06
6:31195616 A G 0.025051 -9.4825e-06
6:31196376 C T 1.235907 6.4137e-06
6:31197514 G C 1.674171 3.5237e-05
6:31197707 G T 0.090065 -2.0238e-05
6:31198987 C T 1.424178 2.5989e-05
6:31199164 T C 0.187950 2.7018e-05
6:31199256 T C 0.752710 2.1170e-06
6:31199645 T G 0.088751 1.5872e-05
6:31204008 A G 0.367184 7.6875e-07
6:31204694 G C 0.055614 2.5658e-06
6:31205617 T G 0.564981 -1.4565e-05
6:31205754 C T 1.246154 6.9846e-06
6:31206206 T C 0.876250 8.9128e-06
6:31206616 G A 1.224767 2.9590e-05
6:31206768 T C 0.032958 -5.0734e-06
6:31206868 C G 0.822074 1.0690e-05
6:31207763 G T 0.041819 1.7212e-06
6:31209045 A G 1.213345 -1.9181e-05
6:31209914 G A 0.031868 -4.0581e-06
6:31210265 A G 0.251318 2.1453e-06
6:31210532 G A 1.234965 -1.1703e-05
6:31210638 A G 0.072794 8.2875e-05
6:31211050 G A 1.568750 4.9917e-05
6:31211592 G C 0.083457 -1.7920e-05
6:31213902 C T 0.913492 -1.8909e-05
6:31214171 A G 0.033322 -8.0094e-06
6:31214498 G C 0.035798 1.2550e-07
6:31217504 G A 0.024753 -4.4927e-06
6:31218239 C A 0.543527 -1.8116e-05
6:31218268 A G 0.053381 -1.4078e-05
6:31218835 G A 0.115019 -1.9557e-05
6:31218984 G A 1.197486 -2.2309e-05
6:31219224 A C 0.027073 7.3874e-06
6:31219613 T C 0.021036 7.6109e-06
6:31221122 G A 0.023844 9.5352e-06
6:31230111 A T 0.116700 7.6988e-06
6:31230667 A T 0.293092 -3.2149e-06
6:31232125 T C 0.071161 6.4469e-05
6:31232543 T C 0.375136 2.4309e-05
6:31233510 C T 0.528255 -6.0916e-06
6:31233758 A T 1.586196 6.5361e-05
6:31234150 A G 0.072833 6.3166e-05
6:31234381 T C 1.386922 1.4094e-05
6:31234894 C G 0.024954 2.4867e-05
6:31235152 T C 0.062294 -4.0631e-05
6:31236250 C A 0.138220 1.0600e-05
6:31236567 C T 1.283899 1.6169e-04
6:31237354 A G 0.069282 5.6665e-05
6:31238492 A C 1.292971 1.9162e-04
6:31238716 G A 0.046737 -4.1495e-06
6:31239896 C T 0.289119 2.4792e-05
6:31240431 T G 0.278687 2.0759e-05
6:31240884 G A 0.039885 3.2481e-05
6:31240932 A C 0.246439 3.4885e-05
6:31241241 T C 0.038956 2.9778e-05
6:31241370 T C 1.317357 -2.1240e-05
6:31241639 G A 0.718986 -3.7907e-05
6:31241761 T A 1.117638 1.8533e-05
6:31242191 G A 0.502503 3.3986e-05
6:31242329 G A 0.024370 3.4999e-05
6:31242445 C T 0.073901 2.6420e-05
6:31242731 A T 0.179906 2.1862e-05
6:31242762 T C 0.655235 -6.3036e-05
6:31244021 A G 1.329244 2.0983e-04
6:31244214 G C 1.506712 8.4255e-06
6:31244520 A G 0.377074 2.4391e-05
6:31244789 T A 0.345395 -7.3860e-05
6:31245080 A G 0.067880 -2.0151e-05
6:31245736 G A 1.431682 -1.6082e-05
6:31246703 A G 1.645277 2.4101e-05
6:31247067 G T 1.682652 3.6274e-05
6:31247097 C T 0.048606 3.7532e-05
6:31249792 A G 0.064770 -6.0138e-05
6:31250180 G T 0.035467 1.1932e-06
6:31250649 C T 0.077280 4.9349e-05
6:31251206 A T 0.033624 -3.4482e-05
6:31251362 C T 0.035003 -6.1654e-06
6:31252019 C G 0.074609 6.6267e-05
6:31253444 T C 0.166771 2.6484e-05
6:31253564 T C 0.073339 5.0559e-05
6:31254015 A G 0.037194 2.9616e-05
6:31256532 G T 0.035775 -7.3500e-06
6:31256630 A G 0.132141 -6.9677e-05
6:31256753 G T 0.373436 8.5200e-06
6:31257393 C T 0.035431 2.4999e-06
6:31257495 G C 0.038879 3.1055e-05
6:31257524 G C 0.035662 1.6467e-06
6:31257855 T C 0.035185 -1.2899e-06
6:31258687 A G 0.040625 4.2056e-05
6:31258828 A T 0.038440 3.0409e-05
6:31260128 A G 0.115058 5.0151e-06
6:31260218 T C 0.639794 6.8235e-05
6:31260364 G A 0.022640 -1.1284e-05
6:31260863 G A 0.034993 -1.3142e-06
6:31261642 A C 0.075349 6.2860e-05
6:31261691 C T 0.095453 -2.8405e-05
6:31262201 C G 0.035577 1.7886e-06
6:31262461 C T 0.134488 -6.5753e-05
6:31262869 A G 0.123844 -5.4490e-05
6:31263051 G A 0.548226 2.5087e-05
6:31263216 A G 0.247429 3.9471e-05
6:31263297 A G 0.245371 3.2793e-05
6:31264319 T G 0.319636 5.7122e-05
6:31264461 C A 1.629583 8.3791e-06
6:31265262 G A 1.074696 2.1243e-05
6:31265314 C T 0.629995 5.1804e-06
6:31265490 C T 1.397529 1.0372e-04
6:31265539 A G 0.638191 5.0817e-05
6:31266106 T C 0.035110 -2.9208e-06
6:31266387 G A 0.565105 3.4985e-05
6:31267618 G A 0.253340 -1.7973e-06
6:31267934 G A 0.573369 3.1223e-05
6:31268377 C G 0.056588 2.7737e-05
6:31268580 C T 0.074781 -2.9044e-05
6:31268833 A G 0.073060 2.5020e-05
6:31269154 C T 1.147188 4.0943e-05
6:31269173 A G 0.719798 2.8419e-05
6:31269348 G A 0.501289 -3.0748e-06
6:31269382 C T 0.126587 2.4508e-05
6:31271962 T C 0.051089 1.3162e-05
6:31272261 T C 1.392914 1.1199e-04
6:31272321 A G 0.108248 -2.6153e-05
6:31272774 A G 0.409811 -1.6186e-05
6:31273030 T C 0.127103 -1.0766e-05
6:31273595 G T 0.301687 -8.0513e-07
6:31273745 C T 0.719139 5.7442e-05
6:31274380 C T 0.703043 4.0504e-05
6:31274449 A C 0.281446 1.4229e-05
6:31274555 T C 0.236481 2.9887e-05
6:31274582 A G 0.301599 3.9092e-05
6:31274693 A G 0.852620 1.4474e-05
6:31275174 C T 0.409993 -8.9975e-06
6:31275222 C A 0.056834 3.3327e-05
6:31275251 A G 0.035594 2.9424e-05
6:31275511 A T 0.038138 3.0561e-05
6:31275657 C T 0.038333 3.3378e-05
6:31275707 A G 0.049113 -3.4030e-06
6:31289714 T G 0.179997 1.5489e-05
6:31298240 A G 0.737224 -4.3724e-06
6:31299450 T C 1.235222 3.4823e-05
6:31299466 A G 0.254768 3.1132e-05
6:31300297 T C 0.045078 5.4814e-06
6:31300766 C T 0.020510 2.3639e-05
6:31301289 C T 0.035198 3.1728e-07
6:31302972 G T 0.073271 -2.9321e-05
6:31304437 C T 0.301758 -2.8005e-06
6:31305330 A C 0.074881 -2.4531e-05
6:31307222 C T 0.942487 8.5220e-05
6:31307387 G T 0.572697 5.5189e-05
6:31311795 A C 0.369511 2.3143e-05
6:31312326 G T 0.293101 -3.6355e-05
6:31312423 G A 0.028232 1.0417e-05
6:31314781 G A 0.614987 -2.9567e-05
6:31317182 G T 0.800813 2.9323e-05
6:31317284 A G 0.056640 -2.9073e-05
6:31317347 T C 1.093733 2.2783e-06
6:31317361 A G 0.072447 -1.1750e-06
6:31317404 A C 0.035727 6.7375e-07
6:31317697 A G 0.144761 2.7603e-05
6:31318024 A G 0.115084 -9.4326e-06
6:31318177 A G 0.443292 3.3979e-05
6:31318303 T C 1.663002 3.2242e-05
6:31319264 T C 0.208668 1.7552e-05
6:31319304 G A 0.035266 1.2858e-06
6:31319355 T G 0.805082 2.7098e-06
6:31320001 A T 0.020530 6.9430e-06
6:31320662 G C 0.072700 -4.4791e-06
6:31320810 G A 1.587689 4.4637e-05
6:31320930 G C 0.031046 3.2312e-05
6:31321032 G A 0.607206 1.0698e-05
6:31321087 G T 0.056536 -5.0683e-06
6:31321211 T C 0.926687 2.4362e-05
6:31321336 A G 0.131141 1.8001e-05
6:31321364 A G 0.104327 3.4921e-05
6:31321882 A G 0.345947 -6.5485e-06
6:31322303 G C 0.701916 6.8876e-05
6:31322367 G T 0.111604 4.9181e-05
6:31322559 A G 1.196411 3.7085e-05
6:31322980 T C 0.582882 7.6922e-05
6:31323745 A C 0.036152 4.7243e-05
6:31323810 G A 0.046139 -4.4461e-06
6:31324615 T C 0.599501 5.6430e-05
6:31325912 C T 0.360420 -8.8654e-06
6:31325916 T C 0.205617 3.4049e-05
6:31326050 A G 0.073583 8.4863e-07
6:31326410 A T 0.074450 -9.6113e-06
6:31326790 G C 0.039190 4.4045e-05
6:31327064 C T 0.640840 3.6848e-06
6:31327334 T G 0.994790 3.2480e-05
6:31327400 C T 1.283653 1.9713e-04
6:31327415 A G 0.045815 4.8125e-05
6:31327446 T C 0.046691 4.0236e-06
6:31327481 T C 0.045578 4.4191e-05
6:31330422 G A 0.160159 3.4037e-06
6:31331829 T C 1.180218 6.1068e-05
6:31332239 C A 0.408695 -2.6299e-06
6:31333303 C T 0.863159 -3.2626e-05
6:31333440 T C 0.046766 -8.6503e-06
6:31333499 A G 1.226838 2.5548e-05
6:31333820 G A 0.407760 4.5141e-05
6:31334477 A G 0.233508 -7.1907e-07
6:31334852 T G 0.381008 3.8019e-05
6:31334945 C T 0.932714 1.6985e-05
6:31336349 G A 1.227416 -1.2855e-05
6:31336604 T C 0.689443 -2.8570e-05
6:31336757 G A 0.113581 1.0776e-05
6:31336870 T C 1.051540 -6.5950e-06
6:31336960 A G 0.129233 1.7640e-05
6:31336994 T C 0.039534 8.7733e-06
6:31341156 G A 0.345145 1.8122e-05
6:31343632 C T 0.363766 2.2313e-05
6:31343844 A T 0.100689 -5.1374e-06
6:31344157 T C 0.131427 5.4700e-05
6:31344273 C T 1.099913 -5.7506e-06
6:31344348 C T 1.275009 -8.8394e-06
6:31345596 A G 0.735186 -2.6483e-05
6:31345815 T C 0.026798 1.3529e-05
6:31346445 T G 1.231551 1.8807e-05
6:31346621 C G 0.467013 -2.5544e-05
6:31347566 G A 0.470479 7.1503e-06
6:31347644 A G 0.324842 5.4176e-05
6:31347816 A G 0.512292 9.1383e-05
6:31348200 G A 0.046019 2.9904e-06
6:31348580 G A 1.267427 1.5082e-05
6:31350704 T C 1.458846 2.8392e-05
6:31351035 C T 1.674317 5.7114e-05
6:31351153 A G 1.402012 2.4508e-05
6:31351175 C G 0.369125 8.4936e-06
6:31351242 A G 1.441608 1.6051e-05
6:31351415 A G 1.634673 2.9221e-05
6:31351764 C T 0.851598 -1.1509e-06
6:31351887 A C 0.712251 -7.4187e-06
6:31352113 C T 0.427440 1.5897e-05
6:31352631 G A 0.531280 2.4558e-05
6:31352678 G A 0.034607 -1.2814e-05
6:31352774 A G 0.041748 1.4540e-05
6:31352880 T C 0.193575 1.4120e-05
6:31353171 G A 0.289515 -4.3663e-05
6:31353639 T C 0.706847 1.9555e-05
6:31354182 C T 0.310502 -8.7048e-06
6:31354200 C T 0.026836 6.9012e-06
6:31354238 T C 0.142424 1.2324e-05
6:31362988 T C 0.047655 -8.6642e-06
6:31363606 C G 0.441780 -9.6346e-07
6:31364383 T C 0.678047 -4.7044e-06
6:31364707 A G 0.675151 -2.6041e-05
6:31367865 A G 0.694532 -3.5482e-05
6:31367882 G A 1.698180 5.7846e-05
6:31367936 A G 0.023325 -2.7757e-06
6:31368540 G C 0.617119 -6.3701e-07
6:31368588 A G 0.175288 -1.4711e-06
6:31369151 A G 0.706792 -3.4673e-05
6:31369278 T G 0.037716 -2.6632e-06
6:31369662 A G 0.078052 2.3431e-06
6:31370722 T C 0.045675 6.0332e-05
6:31370984 T C 0.086576 1.1778e-05
6:31371342 G C 0.046425 1.3420e-07
6:31371355 A G 0.026687 9.0434e-06
6:31371430 C T 1.581288 3.3256e-05
6:31373985 A G 0.050541 -8.5105e-06
6:31377047 T C 0.181205 1.8548e-05
6:31378510 A G 0.115133 2.3981e-06
6:31379059 T A 0.045666 3.4657e-06
6:31379109 A G 0.507449 5.9089e-06
6:31379198 A C 0.283659 3.8729e-05
6:31380194 C T 0.252188 5.5082e-07
6:31380198 T C 0.299564 -3.5657e-06
6:31380449 T C 0.804189 2.9558e-05
6:31380601 A G 0.038937 3.0101e-05
6:31383824 A G 0.103023 2.5686e-05
6:31383848 A G 0.253794 2.6223e-05
6:31383960 G A 0.051703 -4.3800e-06
6:31384431 A G 0.051982 3.3064e-05
6:31384479 A G 0.096313 7.2135e-05
6:31386518 G A 0.095469 1.3272e-05
6:31387557 T C 0.984569 5.0649e-05
6:31387875 A C 0.081159 1.3027e-05
6:31387967 C G 0.193529 2.0958e-05
6:31388214 A G 0.790482 3.2270e-05
6:31390055 T G 0.458580 1.1536e-05
6:31390239 A G 0.051131 -3.1101e-06
6:31390874 T C 0.020225 1.1621e-06
6:31391401 C T 0.170266 -1.4952e-05
6:31397844 T C 0.093934 1.6911e-05
6:31405671 C T 0.050742 -8.6329e-06
6:31407331 C G 1.326147 4.0475e-06
6:31407579 A G 0.120722 -1.6731e-05
6:31407643 C T 0.537395 1.3566e-05
6:31407653 A G 0.045257 1.7021e-06
6:31407828 C T 0.248595 2.3191e-07
6:31408265 A C 0.144553 -1.3641e-05
6:31408276 T C 0.123494 2.4002e-06
6:31409313 T C 0.050525 -1.1071e-05
6:31410072 C T 0.038810 3.0781e-05
6:31410352 A G 0.073119 1.1604e-05
6:31410408 T G 0.237598 -6.5183e-07
6:31410537 T C 0.093103 1.2997e-05
6:31410649 T C 0.322447 9.2056e-06
6:31410948 T C 0.487491 2.4294e-05
6:31412513 C G 0.995904 -1.7073e-05
6:31412836 C T 0.042673 -5.6143e-06
6:31412898 G A 0.037421 2.1721e-06
6:31412961 C T 1.070090 -1.3992e-05
6:31413000 A G 0.072405 8.3194e-06
6:31417742 C T 0.156442 3.6683e-05
6:31418070 C A 0.700624 -2.9753e-05
6:31419877 G C 1.056354 -3.7795e-06
6:31420500 G T 0.897270 -4.8229e-06
6:31421170 A T 0.020410 9.0281e-07
6:31421297 G A 1.243940 -8.3697e-06
6:31425033 C T 1.100585 -5.8232e-06
6:31425499 G A 0.745823 -2.7580e-05
6:31425985 T C 0.157595 -9.4880e-06
6:31426248 T C 0.093129 1.4739e-05
6:31426399 G A 0.130352 4.4295e-06
6:31426427 A G 0.045636 2.9833e-06
6:31428169 G A 0.038891 3.3276e-05
6:31428447 C T 0.045416 5.6832e-06
6:31428967 A G 1.486325 9.7508e-06
6:31429927 C T 0.393203 -2.0010e-05
6:31430401 A G 0.076082 6.7267e-07
6:31430951 T C 0.105116 9.4167e-06
6:31431403 T C 0.033124 1.5234e-05
6:31431691 T G 0.174840 -3.4583e-05
6:31431723 A G 0.119109 -2.4353e-05
6:31431780 G T 0.080286 -4.6694e-05
6:31431874 T G 0.071353 3.2220e-05
6:31432125 T C 0.940504 3.8684e-07
6:31432587 C T 0.047853 1.8225e-05
6:31432861 C T 0.084544 1.8706e-05
6:31433606 T G 0.084551 1.9961e-05
6:31434028 A G 0.026265 -3.8304e-06
6:31434198 C T 0.379788 -1.7348e-05
6:31434366 A G 0.287333 -4.4302e-05
6:31434579 G A 0.024412 -4.2463e-07
6:31434621 G A 0.285951 -4.2719e-05
6:31434802 A G 0.048496 4.7997e-05
6:31434968 G A 0.078919 9.3757e-07
6:31435119 A G 0.199079 -4.0511e-05
6:31435326 T G 0.061862 2.0001e-05
6:31435991 T C 0.375201 3.1215e-05
6:31436312 G A 1.457486 1.0093e-05
6:31436411 C T 0.034045 1.0541e-04
6:31436465 T A 0.033124 8.7204e-05
6:31437305 A G 0.107112 -1.3158e-05
6:31437566 T G 0.035941 -4.8586e-06
6:31438368 A G 0.452793 4.0111e-05
6:31438794 T C 0.128976 -1.9862e-05
6:31439063 T C 1.464906 5.3935e-06
6:31439498 A G 0.164855 -2.0472e-05
6:31439740 T G 1.336466 1.5480e-05
6:31440497 A G 0.593668 3.2542e-05
6:31441349 A G 0.438797 3.9150e-05
6:31441901 A G 0.249948 7.7752e-05
6:31442137 G A 0.190056 -1.2118e-05
6:31442731 A T 0.839679 2.0529e-04
6:31442748 A G 0.071356 1.0736e-04
6:31442782 A G 0.320580 -3.9298e-05
6:31443323 T C 0.325417 3.2760e-05
6:31443738 A G 0.032468 8.0412e-05
6:31443910 T A 0.148931 -4.1964e-06
6:31444174 C A 0.054066 -1.6539e-05
6:31444753 G C 0.032935 -2.4158e-05
6:31445771 A C 0.081860 -3.8393e-05
6:31446466 A G 0.622608 -1.7022e-05
6:31446546 C T 1.301807 -4.2290e-06
6:31447005 G C 0.042712 2.0685e-05
6:31448533 T C 0.679397 1.0709e-05
6:31448862 A C 0.111449 -5.8151e-06
6:31448976 A C 0.291800 -3.7071e-05
6:31449022 C T 1.358193 -1.2509e-05
6:31449041 C A 0.040446 4.0339e-05
6:31449081 C G 1.246413 -1.0728e-05
6:31449327 G A 1.686736 6.0467e-05
6:31449778 G A 0.387870 5.2849e-05
6:31449830 T A 0.130586 -6.3941e-06
6:31450909 A G 0.282127 4.1029e-05
6:31451680 T C 0.437693 -2.0096e-05
6:31453029 C G 0.616415 6.6840e-06
6:31453547 G A 1.302440 -1.4776e-05
6:31456567 G A 1.698167 7.4862e-05
6:31457178 T C 0.320986 5.2452e-05
6:31457633 A G 0.137905 -1.5525e-06
6:31459742 A G 0.643462 6.3091e-06
6:31461089 G A 1.342977 -6.0220e-07
6:31465030 C T 0.093493 -1.2881e-05
6:31465103 C T 1.228065 6.5066e-05
6:31465637 T C 0.085446 6.6807e-05
6:31465661 G T 0.913898 2.7749e-05
6:31470455 C T 0.044929 -1.3256e-05
6:31470545 G T 0.613802 4.7720e-05
6:31472459 T C 0.300112 -1.6056e-05
6:31472720 T G 0.521062 2.0699e-05
6:31473286 T C 1.528317 5.2252e-05
6:31474820 T C 0.083486 -2.1870e-05
6:31474884 A G 0.038612 6.8623e-05
6:31475127 G A 1.541985 4.9844e-05
6:31475513 A G 0.055335 5.4970e-06
6:31476854 T C 0.842470 4.0036e-05
6:31477524 T C 0.031076 1.5288e-05
6:31477681 G A 1.457603 7.6978e-05
6:31478986 T C 0.612111 1.0275e-05
6:31480212 C T 0.031923 8.6134e-07
6:31480923 G A 1.615100 4.3396e-05
6:31482203 G A 0.213715 1.0780e-06
6:31483415 A C 1.294809 5.3206e-05
6:31483458 A G 0.751071 -2.5249e-05
6:31483700 T C 0.098001 2.5321e-05
6:31484683 C G 1.507219 6.1193e-05
6:31485101 C A 0.559824 -6.8845e-06
6:31485174 A C 1.312317 7.2562e-06
6:31488532 C G 0.040024 -4.4969e-06
6:31488879 T C 0.139736 -1.8433e-05
6:31489644 G A 0.675570 9.1697e-05
6:31490970 T C 0.058048 -9.4238e-06
6:31491131 A C 1.463893 4.1290e-05
6:31492453 A G 0.379155 -1.8948e-05
6:31493888 A T 0.788901 -2.0188e-05
6:31494738 A C 1.138512 -3.2914e-05
6:31496381 T A 0.081843 -2.1486e-05
6:31497310 A G 0.031338 -6.7567e-07
6:31501009 C G 0.248663 -1.4948e-05
6:31504015 A G 0.058155 1.1826e-05
6:31504194 G A 0.056211 8.3478e-05
6:31504546 A C 0.032890 2.4072e-05
6:31505421 G A 0.039963 1.4402e-05
6:31506774 T C 0.040170 2.3626e-05
6:31506801 A G 0.316614 1.3657e-04
6:31509043 T G 0.243495 -1.1964e-05
6:31509779 G C 0.722664 -2.5497e-05
6:31510858 C T 1.483927 2.9700e-05
6:31510924 G A 0.458372 -9.5950e-06
6:31511138 C A 0.026836 6.3313e-05
6:31511350 C T 0.141729 -1.4380e-05
6:31512799 A G 0.117736 5.3411e-06
6:31512936 T C 0.097433 3.0381e-05
6:31513402 A G 0.316588 8.6312e-06
6:31513559 A C 0.304828 1.6565e-04
6:31513864 T A 1.599793 3.5201e-05
6:31514247 G A 0.282043 -4.1546e-05
6:31514448 T C 0.025756 -9.6887e-06
6:31514616 G A 0.031241 3.3761e-06
6:31515140 G A 0.116278 1.0356e-06
6:31518015 G A 0.022967 1.1693e-05
6:31518433 G A 0.037768 -4.7550e-06
6:31518764 G A 0.037333 -3.2333e-06
6:31520426 T C 0.143582 1.8019e-05
6:31522669 A G 0.327384 -1.3009e-05
6:31524511 A G 0.044241 -1.6677e-05
6:31524851 T C 1.578929 3.7731e-05
6:31525319 T C 1.355989 -7.5264e-06
6:31525448 T C 0.281306 5.2887e-05
6:31527468 G A 0.039336 1.0284e-05
6:31528130 T C 0.201329 -1.2183e-05
6:31528690 A G 0.064043 1.3203e-06
6:31531310 G T 0.029047 2.1722e-05
6:31532814 G A 1.695340 5.9803e-05
6:31533606 T C 0.269089 3.9225e-05
6:31535539 C A 0.033270 -1.2093e-06
6:31538277 A G 0.031608 -2.9433e-06
6:31539767 T C 0.305364 1.3070e-04
6:31539768 G A 1.298480 2.2211e-05
6:31540141 C A 1.233002 1.9220e-05
6:31540556 C T 0.508170 5.9079e-05
6:31540693 C G 0.052365 1.7127e-06
6:31540757 C A 0.125344 5.5803e-05
6:31540784 A C 0.726786 -2.5893e-05
6:31542308 C T 0.415768 7.9699e-05
6:31542963 A G 0.030605 2.2532e-05
6:31543031 A G 0.393819 -1.0531e-05
6:31543827 A G 0.137623 3.3922e-05
6:31544189 G A 0.150918 -1.4078e-05
6:31544642 G A 0.153313 -2.1106e-05
6:31545391 C A 0.039132 -5.5672e-06
6:31546495 C G 0.083853 -1.9139e-05
6:31546980 A G 0.034338 1.5718e-04
6:31547420 T C 0.021403 -1.1491e-05
6:31547611 T C 0.038557 8.8690e-06
6:31547792 T C 0.038431 -1.0642e-05
6:31549556 G T 0.128019 -1.4990e-05
6:31550452 G A 0.045669 1.1272e-05
6:31551347 C G 0.043981 2.9050e-06
6:31554382 A G 0.036503 -5.8976e-06
6:31555130 G A 1.191290 5.3783e-06
6:31555392 A C 0.348660 -1.4953e-05
6:31555818 A G 0.025476 -1.0611e-05
6:31556581 A T 0.511614 4.2000e-05
6:31556709 G A 0.136883 3.9852e-05
6:31557381 A G 0.020932 -9.2751e-06
6:31557491 T C 0.041297 -1.1843e-05
6:31557640 T C 0.034896 -1.9041e-05
6:31557791 A G 0.036233 1.6266e-04
6:31560565 T C 0.031121 1.4107e-07
6:31560670 T C 0.043400 -1.4367e-05
6:31560910 G C 0.050054 -3.6002e-06
6:31560948 T C 0.033783 1.6207e-05
6:31562615 T A 0.040524 1.2600e-05
6:31564821 T C 0.395322 4.0237e-05
6:31566198 A C 0.031267 -7.9147e-06
6:31566507 A G 0.051962 -5.5647e-06
6:31568279 A G 0.043397 9.0457e-06
6:31568419 C T 0.028677 1.0830e-05
6:31568469 A G 0.427212 -1.3542e-05
6:31570670 T C 0.039447 1.2002e-05
6:31571971 C T 0.035321 -1.3087e-05
6:31572333 A G 0.058529 2.0879e-05
6:31572927 C T 0.126912 -9.8479e-07
6:31573382 A G 0.025960 4.2002e-06
6:31575276 T C 0.135218 -2.2360e-06
6:31577825 G A 1.680562 3.0233e-05
6:31583312 A G 0.036493 1.2982e-05
6:31583725 T C 0.044513 -4.2171e-05
6:31587938 G A 0.258115 -3.7217e-05
6:31588865 G A 0.026038 3.7461e-06
6:31590746 T C 0.032491 1.4638e-05
6:31593476 G A 0.690316 4.4954e-05
6:31594628 A T 1.704471 2.7737e-05
6:31595487 G A 0.721284 4.1954e-05
6:31596675 G A 0.063109 7.8834e-06
6:31598523 T C 0.024694 3.7523e-05
6:31598675 A G 0.039709 5.9765e-06
6:31602967 A G 0.718567 -1.0922e-05
6:31603591 G A 0.857940 1.0961e-05
6:31604044 G T 1.830165 5.4662e-05
6:31604355 A C 0.123604 -6.1009e-06
6:31604894 T C 0.036483 -1.1467e-05
6:31605278 T C 0.052371 -1.3016e-06
6:31606813 G A 0.042962 -2.9964e-05
6:31610384 T C 1.343905 5.1797e-05
6:31610686 G A 0.950241 3.5508e-05
6:31611746 A G 0.030748 -1.3199e-06
6:31611777 C T 1.637311 1.6644e-05
6:31613571 G A 0.048090 1.4069e-05
6:31613739 C T 0.561969 7.4543e-06
6:31614102 T C 1.605541 1.8245e-05
6:31615167 A G 0.219256 6.1817e-05
6:31615514 C T 0.031105 -2.3928e-06
6:31618121 C A 0.747497 -1.4363e-05
6:31618511 A G 0.041865 1.7170e-05
6:31618761 A G 1.697684 3.5984e-05
6:31625507 T G 0.094973 1.2406e-05
6:31628733 T C 0.956146 1.7624e-05
6:31631334 G A 0.031270 -1.5473e-06
6:31631531 A G 0.053128 4.5435e-05
6:31632134 A C 0.395192 1.3346e-05
6:31632899 T C 0.028485 1.4987e-05
6:31633389 C T 0.024110 2.8404e-05
6:31634193 G A 0.753794 -8.5124e-06
6:31635710 C T 0.355736 -2.6724e-05
6:31638848 T C 0.031566 1.5280e-05
6:31639845 A C 0.033020 -1.0285e-06
6:31639979 T C 0.120823 6.0974e-05
6:31641139 G A 0.567133 5.3086e-05
6:31641386 T G 0.060304 1.2342e-05
6:31643522 A G 0.121209 -9.8250e-06
6:31646398 A C 0.260828 -4.4205e-05
6:31647001 G A 0.046630 1.0460e-05
6:31651194 C A 0.076822 5.6125e-05
6:31651247 A G 0.080912 4.1397e-05
6:31654533 T C 0.032838 -1.6031e-06
6:31657413 C T 1.441348 2.9485e-05
6:31657924 A G 0.062073 1.5425e-05
6:31665194 C T 0.482103 6.6151e-06
6:31666893 G C 0.125854 6.9481e-05
6:31669295 G A 0.114626 -8.4670e-06
6:31669457 T C 0.068922 2.6979e-05
6:31669496 T C 0.215679 9.5577e-07
6:31672268 G A 0.112896 1.8210e-05
6:31674944 G T 0.089273 1.4283e-05
6:31675297 T C 0.061693 1.5780e-05
6:31675501 A G 0.153969 6.9235e-05
6:31675765 A G 0.292170 -3.4965e-05
6:31678691 T C 0.045526 1.2511e-05
6:31678730 G A 0.516927 5.4544e-06
6:31678774 A G 0.145595 -1.7287e-05
6:31679307 G A 0.477750 2.6098e-05
6:31679465 C G 0.440689 1.8749e-05
6:31681160 A G 0.409714 1.6025e-05
6:31681289 T C 0.028534 4.3248e-06
6:31682029 A G 0.124507 -6.5249e-06
6:31683018 C T 0.059392 1.6232e-05
6:31683157 G T 0.057045 9.8966e-06
6:31685945 A C 0.117775 4.7353e-05
6:31686497 A G 0.379012 9.2839e-06
6:31688388 T G 0.060077 1.6039e-05
6:31688518 A T 0.904060 3.0558e-05
6:31688799 T C 0.058366 6.3313e-06
6:31690009 A G 0.382783 1.2754e-05
6:31691657 A G 0.119323 5.0931e-05
6:31692386 G C 0.128934 -1.7528e-05
6:31692970 A G 0.025700 5.3695e-06
6:31694859 T C 0.043530 -2.2057e-05
6:31698088 G T 0.710385 3.8357e-06
6:31698352 C T 1.621374 4.1152e-05
6:31706474 C G 0.022020 2.2527e-05
6:31707730 C T 1.830110 4.3380e-05
6:31708910 C T 0.074742 2.5928e-05
6:31709045 T C 0.027622 8.1503e-06
6:31709814 C G 0.069896 1.8609e-05
6:31711572 A G 0.023535 -1.9651e-06
6:31713124 G A 0.232784 -1.3919e-05
6:31718602 A G 0.177719 -2.0112e-05
6:31725978 G C 0.030647 1.6482e-05
6:31726688 A C 0.647494 3.2788e-05
6:31727989 G A 0.022377 2.5486e-05
6:31728267 A G 0.266408 -9.2829e-06
6:31729359 G A 0.638710 -1.1261e-05
6:31729925 T C 0.028709 8.4915e-06
6:31730568 G A 0.107606 2.6393e-05
6:31731014 G C 0.402914 -3.9428e-06
6:31731881 T C 0.229055 -1.3871e-05
6:31732155 A G 0.023376 -1.1067e-06
6:31732207 T C 0.055263 7.3299e-06
6:31733650 A G 0.115094 4.7348e-05
6:31735631 T C 0.116872 4.6923e-05
6:31736065 A G 0.085476 1.2833e-05
6:31736658 C G 0.028086 7.1168e-06
6:31737416 A G 0.028047 7.1364e-06
6:31737818 G C 0.045292 1.3700e-05
6:31739120 T G 0.268394 -2.0899e-05
6:31742590 G A 0.673785 -7.9564e-06
6:31745284 T C 1.065994 2.5196e-05
6:31745518 G A 0.052368 -2.0683e-06
6:31745842 T C 0.021952 2.4146e-05
6:31749804 T C 0.325943 -2.0685e-05
6:31753423 C T 0.032030 -4.1388e-07
6:31753526 A G 0.073174 8.0869e-06
6:31762311 C T 0.043027 -2.8286e-06
6:31763942 C G 0.074508 2.0674e-05
6:31764899 C T 0.304186 -5.6667e-07
6:31766844 G A 0.066984 2.6627e-05
6:31769155 C G 0.034708 -6.2322e-06
6:31769614 A G 0.034850 -4.0645e-06
6:31770823 T C 0.087553 -1.9845e-05
6:31773821 T C 0.117165 2.6155e-05
6:31773975 C T 0.045620 1.1091e-05
6:31775984 C T 0.029089 4.5539e-06
6:31777946 T C 0.613279 3.8906e-05
6:31778077 G T 0.052027 -3.2638e-08
6:31778272 A G 1.614737 4.7045e-05
6:31778529 T C 0.124529 4.6595e-05
6:31782855 G A 0.024000 2.5234e-05
6:31783437 C T 0.042118 1.5826e-05
6:31783507 C G 0.757530 8.7091e-06
6:31786365 T G 0.045153 -3.6015e-07
6:31788015 C T 0.040089 1.2366e-05
6:31788479 G A 0.091954 1.6960e-05
6:31790089 G A 0.037113 -6.7570e-06
6:31792508 G A 0.042666 1.6266e-05
6:31794592 T C 0.705240 1.9523e-05
6:31795140 T C 0.041293 2.8007e-05
6:31798287 A G 0.043345 1.6824e-05
6:31798707 T C 0.024756 2.7679e-05
6:31800868 C G 0.653070 7.8491e-06
6:31802541 C T 0.085479 -2.5555e-05
6:31803130 T C 0.035178 -8.4269e-06
6:31804014 T A 0.041203 2.4342e-05
6:31804610 A G 0.086793 1.4278e-05
6:31804646 T C 0.232190 -9.2107e-06
6:31804729 T C 0.110391 5.1272e-05
6:31805600 C T 0.090766 -2.5327e-05
6:31807540 G A 0.268566 -2.2086e-05
6:31810085 T G 0.273837 4.2064e-06
6:31812038 G T 1.705902 2.6234e-05
6:31813576 G C 0.045640 -7.7920e-07
6:31815723 T G 0.093363 5.0185e-05
6:31819164 A C 0.050908 4.2046e-05
6:31819376 A G 0.302355 5.8801e-06
6:31819579 A C 0.069052 -1.2843e-05
6:31820755 A G 0.042361 2.9276e-05
6:31824828 G A 1.620355 3.6078e-05
6:31824857 C T 0.042660 1.3452e-05
6:31824912 T A 0.096025 -1.3671e-06
6:31825112 A G 0.050622 2.8964e-05
6:31827286 T A 0.049181 3.3546e-05
6:31830593 C A 0.059928 -3.2449e-06
6:31834197 T C 0.052342 -4.9127e-06
6:31834317 A G 0.070749 2.6660e-05
6:31834769 G C 0.091782 2.2275e-05
6:31836151 A G 0.173674 -5.4082e-06
6:31836827 G T 1.353276 6.2683e-05
6:31837066 T C 0.043176 3.7704e-05
6:31838713 A G 0.755161 5.2153e-05
6:31838940 T C 0.066543 1.9556e-05
6:31839309 T C 1.051424 4.7026e-05
6:31839782 A C 1.016317 5.2421e-05
6:31840625 G A 0.678180 4.3531e-05
6:31841450 T C 0.066783 2.0836e-05
6:31843924 T C 0.616837 3.8933e-05
6:31843998 A G 0.054952 3.2800e-05
6:31844684 G A 0.181812 -2.4809e-05
6:31846234 G A 1.562959 4.0707e-05
6:31846741 A C 0.128856 1.1982e-05
6:31846798 A G 0.030495 -8.1279e-06
6:31847413 A G 0.024168 6.8230e-06
6:31847636 A G 0.099166 -5.2975e-07
6:31850332 C T 0.130356 6.4943e-06
6:31851234 G A 0.475264 -2.4985e-05
6:31851354 A G 0.059405 3.5646e-07
6:31851469 A C 0.610303 2.7297e-05
6:31851884 C G 0.038210 1.7520e-05
6:31852617 T G 0.090698 -1.9324e-05
6:31854543 T C 0.109300 -2.2314e-05
6:31856212 T C 0.034370 4.8670e-06
6:31859578 A G 0.125753 5.1314e-05
6:31860526 C A 0.041323 2.7810e-05
6:31860832 T C 0.022990 -7.2289e-07
6:31862876 T C 0.053462 4.1909e-05
6:31864304 A G 1.266846 6.1819e-05
6:31864547 T G 0.646211 2.5892e-05
6:31864674 C T 0.123328 -6.9981e-06
6:31867626 G C 0.035983 -3.7730e-06
6:31868765 A G 0.059658 -1.5915e-05
6:31868938 T C 0.058886 -7.9253e-06
6:31869122 A G 0.069143 -8.7406e-07
6:31870856 T C 0.061914 8.0569e-06
6:31874338 A G 0.045867 2.1463e-05
6:31882024 G A 0.828432 4.2967e-05
6:31883368 G C 0.030358 5.8421e-06
6:31883679 T C 0.180023 2.7877e-05
6:31883957 G A 1.222690 9.3103e-05
6:31892310 G T 0.033890 -1.5333e-05
6:31892592 A G 0.152168 -4.0113e-05
6:31892641 C T 0.187252 1.3852e-05
6:31893944 A G 0.921672 4.0586e-05
6:31894626 G A 0.718863 2.9408e-05
6:31894818 G C 0.029550 2.7247e-06
6:31895092 G A 0.030086 -2.0519e-06
6:31895973 G C 0.303946 2.7191e-05
6:31897219 A G 0.073447 2.3764e-05
6:31901090 T G 0.043293 3.0666e-05
6:31903804 C G 0.089913 -4.9605e-06
6:31912523 C T 0.023990 3.0302e-06
6:31914179 T C 0.167205 1.0385e-05
6:31914935 G A 1.604577 2.3936e-05
6:31915532 T C 0.043773 -1.7071e-05
6:31916013 C T 0.041767 2.6153e-05
6:31916062 G A 0.109138 -1.3507e-05
6:31916400 G A 1.269602 2.4697e-05
6:31917291 T C 0.034656 5.4155e-06
6:31917540 C T 0.628259 3.2454e-05
6:31918464 G A 0.030582 -9.1692e-06
6:31919578 G A 1.049658 3.9292e-05
6:31919830 T C 0.089322 -8.4527e-06
6:31920873 T C 0.121121 -4.9861e-06
6:31921475 A G 0.602896 3.1688e-05
6:31922254 C A 1.356918 3.9523e-05
6:31924327 A G 0.164976 1.1448e-05
6:31925679 A G 0.078312 5.1216e-06
6:31925848 C G 0.035944 -1.0024e-06
6:31928148 T G 0.030433 4.9357e-06
6:31928306 G A 0.196541 -1.8088e-05
6:31928691 A G 0.599335 3.3150e-05
6:31929014 C A 1.348488 3.3683e-05
6:31929737 T C 0.030404 4.1311e-06
6:31929808 T C 0.083836 -1.0539e-05
6:31930063 A G 0.066815 2.2962e-05
6:31930351 G A 0.059918 9.9727e-07
6:31930462 A G 0.315984 -1.9101e-05
6:31932556 T C 0.043163 -1.7964e-05
6:31933518 C T 0.165200 -1.9710e-06
6:31935392 C T 0.054170 -4.4306e-05
6:31935567 A G 0.059684 5.1697e-06
6:31935750 A G 0.086829 -1.4820e-05
6:31937866 T G 0.028612 3.8311e-06
6:31938120 T C 0.056711 -3.3133e-05
6:31938451 C T 0.156050 1.1413e-05
6:31938635 C G 0.109693 -1.7547e-05
6:31939345 A G 0.036389 3.4347e-06
6:31939524 C A 0.030929 -1.1982e-05
6:31940897 G A 0.266005 -2.2737e-05
6:31941629 T C 0.034588 -5.5490e-07
6:31946614 A G 0.578286 3.9015e-05
6:31946792 A G 0.030413 2.9814e-06
6:31947460 T G 1.351692 3.3236e-05
6:31947594 C G 0.265343 -1.0765e-05
6:32008924 A G 0.030929 3.0468e-05
6:32019382 C A 0.076387 2.0255e-05
6:32020961 C G 0.121920 1.3626e-06
6:32023425 T C 0.033822 -1.5466e-05
6:32024234 A G 0.031877 3.0861e-05
6:32026107 T C 1.404008 7.0889e-06
6:32026808 A G 0.171305 1.2332e-05
6:32029183 T C 0.166732 -4.5510e-06
6:32029929 T C 0.091075 -1.4734e-05
6:32031311 C T 0.024805 -3.0519e-07
6:32032421 T C 0.207379 1.0154e-05
6:32036788 T C 0.040505 8.3212e-06
6:32042322 C T 1.536561 4.7519e-06
6:32043157 C T 0.086673 -1.5120e-05
6:32044834 C G 0.163259 7.8970e-06
6:32046275 C A 0.120492 3.3834e-06
6:32050067 C T 0.927660 3.7989e-05
6:32050544 T C 1.699842 1.2159e-05
6:32050653 T C 0.589030 3.2135e-05
6:32050758 T C 0.348323 -2.8505e-05
6:32052444 T C 0.033088 5.1616e-06
6:32052898 T C 0.086703 1.3357e-05
6:32057627 T C 0.165592 -1.7661e-06
6:32058425 C G 0.044364 1.2940e-05
6:32058676 T C 0.098589 3.6663e-05
6:32064098 T C 0.166121 -1.4210e-07
6:32065023 T C 0.078961 5.2896e-06
6:32066177 C T 0.573732 2.5604e-05
6:32066765 T C 0.168186 1.5765e-05
6:32066815 T C 0.113851 -5.0041e-07
6:32067435 G T 0.034386 -1.4590e-05
6:32074518 G C 0.109005 -1.9008e-05
6:32075563 C T 0.884380 3.8212e-05
6:32076499 A G 0.719126 3.4074e-05
6:32078373 C A 0.215403 1.4617e-05
6:32079567 C T 0.114957 4.5449e-06
6:32080146 C A 1.700771 9.2650e-06
6:32081422 G C 0.048460 1.4255e-05
6:32083175 T C 0.511640 2.4664e-05
6:32083300 G A 0.337134 6.8342e-06
6:32085278 T C 0.082272 -9.8005e-06
6:32085598 T C 0.096070 -2.4327e-05
6:32087258 T C 0.043627 -2.3266e-05
6:32088988 C T 0.114636 4.5804e-06
6:32089142 T G 0.128288 -5.9592e-06
6:32092090 C A 0.068993 -3.5939e-07
6:32093922 A G 0.119937 -2.0618e-05
6:32096001 A C 0.264382 -1.9195e-05
6:32096244 T C 0.115253 -4.3207e-06
6:32097421 C G 0.026067 -1.1597e-05
6:32100225 C T 0.021426 -2.8225e-05
6:32101762 T C 0.508819 1.9428e-05
6:32102231 T C 0.109741 -1.5775e-05
6:32102680 C A 0.209129 1.5964e-05
6:32105001 T G 0.528343 2.9965e-05
6:32105583 A G 0.080860 -5.5822e-06
6:32108362 G C 0.115710 -2.3472e-05
6:32109979 G A 0.621199 -1.7934e-05
6:32112626 G A 1.699401 9.2031e-06
6:32113980 A G 0.509111 1.4126e-05
6:32114445 A G 0.030112 -3.5193e-06
6:32114515 T A 0.445382 5.2558e-06
6:32120715 C T 1.369291 1.2007e-05
6:32121594 C T 0.414807 3.0394e-05
6:32122386 G C 1.718399 7.5185e-06
6:32123639 A G 0.301936 4.3844e-06
6:32124424 T G 0.119106 -1.0573e-06
6:32126002 G A 1.714611 6.5870e-06
6:32127449 A T 0.070928 -3.0263e-06
6:32130329 G C 0.046899 -9.3234e-06
6:32135137 A G 0.120725 2.3628e-06
6:32135878 C G 0.032819 -2.1707e-06
6:32136547 G T 1.248140 1.1912e-05
6:32136930 T G 0.109956 -1.5609e-05
6:32138545 C A 1.703841 2.2179e-05
6:32139565 C T 0.039911 2.3695e-05
6:32139813 A G 0.414479 2.7042e-05
6:32141883 A G 0.126996 7.2562e-06
6:32145399 G C 0.058399 -2.1584e-05
6:32145707 C A 1.244430 1.1815e-05
6:32146997 G A 0.471096 -6.4883e-06
6:32147157 C G 0.121543 4.5439e-06
6:32147761 C T 1.702553 2.4782e-05
6:32148724 T C 0.083486 -2.0666e-06
6:32149883 T C 0.119343 -3.0540e-06
6:32150296 A C 0.128418 2.6629e-06
6:32151222 A G 0.398500 2.6203e-05
6:32151443 T C 0.131686 6.8560e-06
6:32151934 G A 0.400535 -6.5816e-06
6:32151994 T A 1.711297 2.6209e-05
6:32154285 G A 0.527895 -2.6468e-05
6:32154711 G A 0.115600 -1.5660e-06
6:32155581 G A 0.643134 -1.1604e-05
6:32155948 G A 0.026648 8.9291e-07
6:32157364 A G 0.129304 6.7284e-06
6:32158319 G A 0.513899 -1.8069e-05
6:32161852 A G 0.440786 -1.1694e-05
6:32162559 G A 0.080863 -3.6711e-06
6:32163274 A G 0.095706 -9.6474e-06
6:32163541 C A 0.042786 1.9243e-05
6:32165444 G A 0.329743 -9.1031e-06
6:32168932 T C 0.085881 -4.9564e-06
6:32169574 C T 0.497514 3.6571e-05
6:32169621 A T 0.939816 1.2183e-05
6:32170407 G C 0.030404 1.2946e-06
6:32171288 T C 0.107969 -1.6709e-05
6:32171538 A G 0.051781 1.6393e-05
6:32171683 C T 0.933983 1.4970e-05
6:32172065 G T 1.709901 3.6008e-05
6:32176211 A G 1.197275 1.7069e-05
6:32176782 T G 0.436255 -1.9084e-05
6:32177880 G C 0.359401 -8.1566e-06
6:32179438 A G 0.306085 -1.3757e-05
6:32179709 G A 0.089189 4.3490e-05
6:32179896 T C 0.357365 2.8045e-05
6:32181517 C A 0.070149 5.0509e-06
6:32182759 A G 0.265758 9.2933e-06
6:32183175 A G 0.763357 1.6340e-05
6:32184329 G A 0.033633 4.1595e-06
6:32184410 G C 0.022386 6.2667e-06
6:32184574 A G 0.359326 3.0287e-05
6:32184705 A G 1.435434 3.0933e-05
6:32185246 G T 0.083119 7.9948e-06
6:32185605 A G 0.143401 1.1313e-05
6:32185732 A C 0.025418 -1.3331e-05
6:32185796 T C 0.078504 -3.2306e-05
6:32186245 A G 0.310528 8.1335e-06
6:32186348 T C 0.093197 -7.1850e-06
6:32187023 G A 0.874247 7.1791e-06
6:32187202 C T 0.911162 2.0661e-05
6:32187605 G A 1.099897 2.3092e-05
6:32187783 G C 0.022481 4.1226e-06
6:32188099 T C 0.468603 3.4414e-05
6:32188383 C T 0.878330 4.3258e-06
6:32188678 A G 0.037817 1.2537e-05
6:32188713 G C 0.044711 -2.0751e-05
6:32188823 A G 0.091286 2.2023e-05
6:32189192 A G 0.052229 -1.8445e-05
6:32189481 A T 0.573281 1.5113e-05
6:32189841 G T 0.669189 2.1807e-05
6:32190028 G A 1.709544 3.7066e-05
6:32190217 C T 0.724033 -1.3423e-05
6:32190390 G T 0.792527 -1.4473e-05
6:32190406 G A 0.811018 -1.1716e-05
6:32190620 C T 0.605428 1.1837e-05
6:32191041 A G 0.603156 1.4996e-07
6:32191339 T C 0.155384 -1.7809e-05
6:32191457 A G 0.447668 2.7175e-05
6:32191544 T C 0.023902 1.5768e-05
6:32192083 A G 0.031523 1.3472e-05
6:32192107 G C 0.404829 -1.1070e-05
6:32192217 T C 0.023652 -1.9963e-05
6:32192331 G A 1.196843 1.4982e-05
6:32192560 A G 0.080419 9.8358e-06
6:32192617 C T 0.083298 2.0264e-05
6:32194339 T C 0.353136 -7.1938e-06
6:32194630 C G 0.268780 -1.8397e-05
6:32194854 A G 0.732596 2.5238e-05
6:32194956 A G 0.379538 4.0019e-05
6:32195005 T C 0.023756 -1.9451e-05
6:32195332 T C 0.269520 -2.1065e-05
6:32196805 T C 0.085959 1.3938e-05
6:32196864 G A 0.246994 -3.1621e-06
6:32196873 G A 0.179273 -1.8922e-05
6:32197463 G A 0.346771 1.1031e-05
6:32199144 A C 0.429163 7.5083e-06
6:32199352 T C 1.155150 3.6992e-06
6:32200147 G C 0.566309 1.0050e-05
6:32202597 T G 0.161950 -1.7976e-05
6:32202920 C G 0.044637 -2.9482e-05
6:32203004 A C 0.045500 -2.5827e-05
6:32203537 G A 0.465081 -2.6526e-07
6:32205045 A G 0.041767 1.3930e-05
6:32205072 T C 0.060853 1.2256e-05
6:32205110 C T 0.894102 6.7713e-06
6:32205942 T C 0.329974 -5.8934e-06
6:32207393 T G 0.615425 4.4121e-06
6:32207512 C T 0.065871 -8.4427e-06
6:32208324 T C 0.551894 5.4588e-06
6:32208921 A G 0.539297 -1.1666e-05
6:32209027 C T 0.397026 2.9308e-05
6:32209861 T C 0.638785 6.5794e-06
6:32210799 G A 0.416472 2.2559e-05
6:32211085 G T 0.744070 -6.9355e-06
6:32211218 G A 0.959408 -1.0502e-05
6:32211317 T C 0.546740 -2.1179e-05
6:32212233 A G 1.162755 -1.3895e-05
6:32212264 G A 0.360303 2.6792e-05
6:32212985 T C 0.140356 -1.1858e-05
6:32213052 T A 0.525843 3.2510e-05
6:32213210 A G 0.840299 6.6232e-05
6:32215769 C G 0.707950 3.1770e-05
6:32215876 A G 0.800203 5.7882e-05
6:32216147 C A 0.044740 -8.9666e-06
6:32217092 C T 1.259679 6.5296e-05
6:32219838 T C 0.202854 3.7229e-06
6:32219962 A G 0.383783 9.4150e-06
6:32220397 A G 1.700975 1.4732e-05
6:32220577 T C 0.376759 8.9213e-06
6:32220685 A G 0.791894 6.2320e-05
6:32221228 C T 1.176781 8.1851e-05
6:32223258 C T 1.241788 7.4480e-05
6:32235384 G C 0.094265 4.5367e-05
6:32245370 G A 1.657393 1.4641e-05
6:32255771 T C 0.024633 1.9277e-06
6:32259923 G C 0.337602 1.0691e-05
6:32261291 C G 0.028141 -9.7620e-06
6:32261630 A G 0.021481 -3.7279e-06
6:32265528 T C 0.149266 1.5343e-05
6:32265881 T G 0.058964 8.6476e-06
6:32266506 A G 0.123065 -4.5450e-05
6:32268397 G A 0.028300 -4.6274e-06
6:32268488 C T 0.027340 -1.2733e-05
6:32269578 C T 0.158516 -9.7822e-06
6:32271443 G C 0.464530 -7.8732e-05
6:32278635 A G 1.641129 1.9784e-05
6:32281688 T C 0.479545 -7.3420e-05
6:32281889 C T 0.452527 -6.4562e-05
6:32283394 G A 0.093363 5.3741e-05
6:32283494 A G 0.460394 -6.6419e-05
6:32283844 C T 0.066212 -1.3491e-05
6:32284108 G T 0.253135 -2.2592e-05
6:32286761 G T 0.113808 4.0385e-05
6:32289292 A G 0.031007 4.0280e-07
6:32289594 G A 0.179403 1.9146e-05
6:32291359 G T 1.321502 2.9913e-06
6:32291643 T C 0.565605 -2.5440e-05
6:32299592 A G 0.701939 -1.4693e-05
6:32301989 A G 0.026525 -7.3609e-07
6:32306419 T C 0.762737 -1.1447e-05
6:32306922 C T 0.083379 -3.1179e-05
6:32307446 C T 1.509488 2.4973e-05
6:32307532 A G 0.386760 -4.3192e-05
6:32309911 T C 0.480372 -1.0076e-05
6:32311459 A G 0.819977 -1.5599e-05
6:32313659 A G 0.096664 -1.8496e-06
6:32315727 C T 1.500558 2.0658e-05
6:32315929 A G 0.039619 2.2510e-05
6:32317973 G A 0.754210 -1.2083e-05
6:32318036 G A 0.734913 3.1462e-05
6:32321554 T G 0.044792 -7.9418e-06
6:32321597 G A 0.094444 5.0010e-05
6:32323745 A G 1.508819 1.6252e-05
6:32326045 A G 1.160068 -8.2437e-06
6:32326165 A G 0.348796 3.1757e-05
6:32330430 T C 0.367892 3.3429e-05
6:32333195 G A 1.140895 -5.7420e-06
6:32333341 G A 0.466902 4.1353e-05
6:32333439 T G 0.368057 2.6437e-05
6:32333650 C G 0.189092 1.4902e-05
6:32333827 C A 0.263301 -2.0597e-05
6:32335433 A G 0.254908 4.1452e-06
6:32336495 A T 1.666099 1.3455e-05
6:32336586 G A 0.746689 3.3861e-05
6:32336766 G A 0.394699 -5.0500e-05
6:32337630 A G 1.182516 -8.0188e-06
6:32338283 T G 0.518949 -1.4717e-05
6:32338400 T C 1.508601 1.9574e-05
6:32338695 G A 0.530284 -1.7729e-05
6:32338986 T C 0.528531 4.0389e-05
6:32339076 G A 0.614263 -5.6554e-05
6:32339647 C T 0.460196 -1.4972e-05
6:32339897 T C 1.378739 -4.0890e-06
6:32341318 G A 0.615636 1.3151e-05
6:32341353 A G 1.011153 1.1290e-05
6:32341398 G A 0.325537 -3.9944e-06
6:32342537 A G 0.431140 -2.1573e-05
6:32345183 G A 0.055351 -1.3691e-05
6:32345283 A C 0.047253 -2.0939e-05
6:32345595 G C 0.850478 3.7315e-05
6:32350454 A G 0.080156 -2.3441e-05
6:32351510 A G 0.041180 6.5549e-06
6:32351566 T C 0.241009 2.1381e-05
6:32359460 A G 0.289683 3.8836e-06
6:32359821 A G 0.134033 -1.5574e-05
6:32362745 A G 0.296195 1.1474e-05
6:32363816 C T 0.914817 2.0649e-05
6:32363955 C T 0.905748 2.9097e-05
6:32364190 G A 0.160227 -1.3449e-05
6:32366421 C T 0.332626 6.7678e-06
6:32367259 G T 0.337897 5.6587e-06
6:32367515 C T 0.346096 1.0265e-05
6:32368087 C T 0.618184 2.4968e-05
6:32369488 A G 0.104243 1.2899e-05
6:32371500 A G 0.046866 -2.6327e-05
6:32372863 T A 0.120264 -1.1572e-05
6:32373286 A G 0.021260 1.3062e-05
6:32373312 T C 0.128447 -1.5398e-06
6:32373378 T A 0.072388 5.9689e-05
6:32373698 T G 0.738231 1.7920e-05
6:32373801 G T 0.729798 1.3085e-05
6:32374595 G A 0.342613 -2.2498e-05
6:32374640 A G 0.070499 -1.5787e-05
6:32375695 A G 0.635069 1.8392e-05
6:32376176 T C 0.626704 1.4764e-05
6:32376348 A G 0.449725 3.3247e-05
6:32376517 T C 0.103905 1.5379e-05
6:32377053 T C 0.031900 4.0806e-05
6:32378940 T C 1.443325 -4.9672e-06
6:32379239 G A 1.058399 2.3490e-05
6:32379295 C G 0.392885 2.4722e-05
6:32379489 T C 0.610472 2.4174e-05
6:32379736 A G 0.031819 8.3995e-07
6:32380678 A C 0.039115 1.6746e-05
6:32383138 G A 0.087196 1.4624e-05
6:32383573 T C 0.023302 -1.2297e-05
6:32384527 C T 0.108531 4.6222e-05
6:32385119 T C 0.330149 -2.6974e-06
6:32386964 C T 0.723514 5.8258e-05
6:32387809 C T 0.448648 4.3532e-05
6:32388144 T C 1.530699 2.2471e-05
6:32388275 T C 1.192046 1.5426e-05
6:32388709 C T 0.366064 -4.4656e-05
6:32389255 A C 1.541835 1.2237e-05
6:32389305 C T 0.953802 6.5739e-05
6:32389512 G C 1.020455 7.3417e-05
6:32389648 G A 0.527843 -4.6219e-05
6:32391345 T C 0.044695 -2.7301e-05
6:32392945 A C 0.362981 -3.9362e-05
6:32394537 T C 0.367869 -4.0359e-05
6:32395036 T C 1.364769 1.1877e-05
6:32395942 T C 0.035931 -5.4778e-06
6:32399286 G A 0.139012 -5.0187e-06
6:32400344 A C 0.230590 -1.0572e-05
6:32400939 C G 0.650983 -2.4535e-05
6:32401217 T C 1.334090 1.4021e-05
6:32401327 T C 0.101773 -2.4983e-05
6:32402778 G T 0.455954 4.4899e-05
6:32402889 A G 0.725351 4.0728e-05
6:32404220 C G 1.367048 2.0187e-05
6:32404377 C A 1.698735 -2.5794e-07
6:32405192 G T 1.329594 1.0289e-05
6:32405865 C A 0.256462 7.5024e-06
6:32406342 C A 1.285863 2.2521e-05
6:32406473 G A 1.597287 1.3575e-05
6:32407068 A G 0.037983 1.3553e-05
6:32407153 T A 0.612143 -3.1627e-05
6:32407709 A C 0.726591 4.4293e-05
6:32407906 C T 0.125396 -2.6123e-05
6:32408012 A G 0.615808 -3.2755e-05
6:32408044 C A 1.093434 4.1478e-05
6:32408057 G A 0.036545 2.9262e-05
6:32408497 G A 0.262457 -2.5447e-05
6:32408527 G C 0.717279 3.9285e-05
6:32408735 C A 0.636928 -2.6195e-05
6:32409242 A C 0.790521 -3.3644e-05
6:32409484 T C 0.608174 -2.9880e-05
6:32409499 G A 0.021312 1.2578e-05
6:32409530 A G 1.230129 -6.5358e-06
6:32409656 A G 0.712098 4.3453e-05
6:32409708 T C 0.236884 6.0338e-06
6:32410087 C T 0.160834 -1.7445e-05
6:32410576 C T 1.500247 -2.9622e-06
6:32410691 A G 0.378768 -3.9028e-05
6:32411035 C A 1.123844 3.2189e-05
6:32411376 G T 0.371371 -4.4141e-05
6:32411523 C T 0.887091 2.6756e-05
6:32411712 A G 0.021195 1.2870e-05
6:32411726 A G 1.612127 -6.3531e-06
6:32411833 T C 0.898571 2.3867e-05
6:32412005 T G 0.377376 -4.7256e-05
6:32413317 T G 1.582476 -1.7873e-05
6:32413545 A G 1.707087 5.5015e-06
6:32413557 C T 0.053923 -2.9779e-05
6:32413560 C T 0.021416 1.3255e-05
6:32413830 C G 1.205993 1.8534e-05
6:32414273 C T 0.500373 -1.6443e-07
6:32415080 A G 0.417475 -2.0922e-05
6:32418848 A G 0.319068 -7.0756e-06
6:32427311 C T 0.246975 -2.5175e-05
6:32427699 T C 0.082308 -2.5187e-05
6:32427748 T C 0.955318 3.4563e-05
6:32427789 C T 1.206967 7.7191e-06
6:32427946 C A 0.320207 -9.1490e-06
6:32428115 A G 0.641547 3.0031e-05
6:32428285 T C 1.455776 7.9283e-06
6:32431558 A C 0.159896 -2.8874e-05
6:32434349 T C 0.720210 1.8521e-05
6:32439360 T C 0.037087 3.3582e-05
6:32439964 T G 1.218584 5.7782e-06
6:32440743 T C 0.037957 1.2444e-05
6:32441100 C A 1.466477 1.4317e-05
6:32442261 C T 0.422545 -2.2346e-05
6:32443799 G A 0.079623 -1.9775e-05
6:32445660 C T 0.497676 -1.3533e-05
6:32446600 T C 0.048704 1.1909e-05
6:32448129 C T 0.956331 1.8347e-05
6:32448808 G A 0.077316 1.5751e-05
6:32452707 T C 0.383988 -4.1023e-05
6:32453194 C T 0.237098 4.4174e-06
6:32453238 A C 0.042543 6.7805e-06
6:32526731 C A 1.439086 -1.4042e-05
6:32527079 C A 0.251220 1.9037e-06
6:32546696 A G 0.331615 1.1814e-05
6:32550550 G C 0.717454 1.5270e-05
6:32550876 C G 1.575111 -1.4324e-05
6:32559753 C T 0.321126 -1.0559e-05
6:32560934 C G 0.706009 1.6364e-05
6:32564985 T C 0.130434 3.1389e-05
6:32565004 G A 0.824323 -7.2664e-06
6:32573760 T C 0.033844 -3.3606e-05
6:32574014 C A 0.294422 -1.7336e-05
6:32574060 C A 1.688352 -1.1301e-05
6:32575325 G A 0.650970 1.4465e-08
6:32575658 C G 0.894868 4.8373e-06
6:32578082 T C 0.487322 -2.2735e-05
6:32579003 C T 0.531183 -6.1989e-06
6:32579035 A G 1.448210 -1.3892e-05
6:32581973 A G 0.431526 2.9878e-05
6:32582075 A G 0.475036 -1.8610e-05
6:32582354 T C 0.839075 -1.6889e-05
6:32582650 G C 0.388727 2.9679e-05
6:32583783 G A 0.076949 1.1636e-05
6:32585500 T C 0.277734 -1.5751e-05
6:32585632 A G 0.055802 4.4365e-06
6:32585638 C A 0.309843 -1.5261e-05
6:32586908 A G 1.416852 -5.2336e-06
6:32587782 T C 1.332567 -2.6335e-05
6:32587923 G A 0.524506 -1.8159e-05
6:32589051 A C 0.625815 -5.2426e-05
6:32589327 A G 0.044179 -4.3793e-06
6:32590070 C A 0.448599 -2.6367e-05
6:32590844 C G 0.239389 5.7357e-06
6:32590953 C T 1.018991 3.6016e-05
6:32592294 A G 0.312748 2.2652e-05
6:32594612 A G 0.078097 4.0280e-06
6:32594916 G A 0.935109 -2.5358e-05
6:32594998 T C 0.079456 1.0876e-05
6:32595083 T G 1.640012 -1.0017e-05
6:32595141 T C 0.051746 -1.9150e-05
6:32595874 T C 0.622377 -5.3201e-05
6:32597110 T G 0.044753 3.8515e-05
6:32600032 C G 0.044163 -5.3935e-06
6:32600057 G A 0.473371 -4.7005e-06
6:32600279 G C 0.045701 -7.4805e-06
6:32600404 C T 0.979697 -2.3053e-05
6:32602430 A C 0.464371 -1.2103e-05
6:32602751 A C 0.026690 1.7601e-05
6:32603374 T C 0.176677 6.6700e-06
6:32603906 C T 0.381253 -1.0882e-05
6:32604384 A G 0.101315 -6.5467e-05
6:32605326 G A 0.293114 -1.7741e-05
6:32605699 A G 0.231171 -5.2964e-06
6:32609038 T C 0.292546 -1.4176e-05
6:32609525 C A 0.471567 -1.2026e-05
6:32609789 G A 0.043098 -9.7007e-06
6:32611611 C T 0.518144 -1.5757e-05
6:32614917 T C 0.076429 1.7453e-05
6:32623150 C T 0.340263 -2.3673e-05
6:32626086 A G 0.619641 5.0634e-06
6:32626119 T C 0.178946 -2.9055e-05
6:32626249 C T 0.926391 1.8490e-05
6:32626272 A C 0.608972 -2.5005e-06
6:32626311 C T 0.931627 -5.4950e-06
6:32628189 G A 0.248500 2.6650e-05
6:32629755 A G 0.358115 1.6301e-05
6:32629905 C T 0.214442 -4.2934e-06
6:32631570 A G 0.354555 1.7172e-05
6:32632820 G C 0.364944 1.4136e-05
6:32634264 T C 0.301479 1.9900e-05
6:32634467 T C 0.509406 -2.3848e-05
6:32634838 C A 1.222271 5.5625e-07
6:32635092 A C 0.866921 -1.0845e-05
6:32635293 G C 0.357635 1.8114e-05
6:32635809 C T 1.225260 7.3411e-06
6:32636696 A G 0.580974 8.5945e-06
6:32636866 T A 1.285574 2.8452e-05
6:32651047 G A 0.449013 1.8250e-05
6:32653062 C A 0.054936 7.9559e-06
6:32654714 C T 0.209885 3.3246e-05
6:32657020 G C 0.477987 1.1880e-05
6:32657543 T G 0.947687 2.8922e-05
6:32657578 C T 0.754109 2.9430e-05
6:32657916 C T 0.039859 2.3667e-06
6:32658079 C T 0.261695 -1.4572e-06
6:32658211 C T 0.517806 1.3299e-05
6:32658310 A G 0.970009 8.7271e-06
6:32658429 C T 0.699495 9.6375e-06
6:32659582 G A 0.044825 9.2997e-06
6:32659645 G A 0.297162 -2.3905e-05
6:32659878 G A 0.966922 2.9844e-05
6:32663999 C G 0.956902 2.9375e-05
6:32664279 T C 0.221914 -4.3215e-06
6:32664332 C T 0.717016 3.4141e-05
6:32664960 G A 0.469525 1.7420e-05
6:32665420 G T 0.240204 -3.7290e-06
6:32665728 G A 0.257910 2.5060e-05
6:32666526 T C 0.259195 -1.8755e-05
6:32667119 C T 1.527028 2.5627e-05
6:32667230 C G 0.614704 2.4915e-05
6:32667343 T A 0.252558 2.2347e-05
6:32667364 T C 0.490360 2.6715e-05
6:32669712 G A 0.488474 1.8036e-05
6:32670464 T G 1.192510 2.7560e-05
6:32670956 T C 0.225978 1.4639e-06
6:32671103 C T 0.280832 -3.9584e-06
6:32671596 T C 0.498104 1.4885e-05
6:32675292 G A 0.039320 -8.3400e-06
6:32677152 A G 0.695120 1.1310e-05
6:32678973 G A 0.616431 1.8172e-05
6:32678999 G A 1.151609 2.5625e-05
6:32679107 T G 0.063268 2.2875e-06
6:32679462 G A 0.458002 1.5477e-05
6:32679690 T C 0.044293 3.8763e-05
6:32681161 T G 0.949891 3.7817e-06
6:32681277 G A 0.732823 -1.2911e-05
6:32681339 T C 0.241759 3.3585e-05
6:32681355 C T 0.448080 1.9275e-05
6:32681631 T C 1.235118 4.6692e-05
6:32681645 A T 0.493229 -8.9619e-06
6:32681676 G T 1.837887 1.9156e-05
6:32682019 C A 0.209525 2.7291e-05
6:32682137 G A 0.210336 2.5943e-05
6:32682174 A C 0.293234 -6.0638e-06
6:32682402 T C 0.639593 -5.1331e-06
6:32682429 T C 0.197775 2.2939e-05
6:32682664 T C 0.880722 1.6398e-05
6:32682724 T C 0.184791 4.6374e-06
6:32682812 A C 0.398626 1.2968e-05
6:32682862 T C 0.295308 -8.8775e-06
6:32684069 T C 0.025084 1.0875e-05
6:32684257 G A 0.226549 2.5401e-05
6:32684317 C T 0.251636 3.1932e-05
6:32684344 A G 0.488909 2.7001e-05
6:32684468 T C 0.237468 5.7019e-06
6:32685550 A G 0.226322 2.9388e-05
6:32685680 T G 0.033468 1.5620e-05
6:32685685 A G 0.237026 1.5652e-05
6:32685865 A G 1.195623 -1.5490e-05
6:32687319 C T 0.023750 1.3309e-05
6:32687973 G A 0.748867 -1.5109e-06
6:32688288 A G 0.307643 1.9081e-05
6:32689362 G A 0.180643 -7.9025e-06
6:32693242 G A 0.759059 1.9191e-06
6:32699054 C G 1.500977 -2.1787e-06
6:32699325 G A 1.735653 2.5976e-05
6:32699479 C G 0.756745 9.2776e-07
6:32702449 G A 0.447726 -1.4372e-05
6:32702813 C T 1.502967 1.8172e-07
6:32703162 G A 0.125867 3.4119e-05
6:32703366 C T 1.055033 1.4264e-05
6:32704523 A G 0.305604 1.6691e-05
6:32706128 T C 0.749964 -6.7774e-07
6:32706334 G A 1.509105 1.8710e-06
6:32706416 A C 0.445431 -1.8183e-05
6:32706559 G T 0.439293 -2.0333e-05
6:32706974 A G 0.758355 2.7553e-06
6:32707295 T G 1.062109 1.5474e-05
6:32709964 C T 0.728178 -5.3961e-06
6:32710119 T A 1.480291 -4.4847e-06
6:32710407 C T 0.047921 1.6214e-05
6:32710557 T C 0.142972 -3.6507e-06
6:32711178 G A 0.235877 -1.6043e-05
6:32711738 A C 0.321921 1.8406e-05
6:32711857 C T 0.966902 2.0334e-05
6:32712009 C A 0.114821 -8.3307e-06
6:32712182 C T 1.071830 1.5992e-05
6:32712818 A G 0.189959 -1.3127e-06
6:32713099 A G 0.023828 1.2891e-05
6:32713267 G A 0.154573 8.7465e-06
6:32722767 G C 0.920218 3.1091e-05
6:32723308 A G 0.074550 -4.6540e-06
6:32723715 A C 0.125172 4.3563e-07
6:32723917 T C 0.911960 2.5228e-05
6:32724189 A C 0.165326 -1.0150e-05
6:32726753 A G 0.032750 2.5287e-05
6:32728787 A G 1.077501 1.9043e-05
6:32730086 A G 1.085644 2.4587e-05
6:32732890 G A 0.160152 -1.2011e-05
6:32733823 T C 0.156235 1.6561e-06
6:32734169 T C 0.931721 2.2522e-06
6:32735295 T C 0.939920 6.1047e-06
6:32737257 T G 0.418455 -2.0101e-05
6:32737494 T C 0.780608 1.5152e-05
6:32739174 A T 0.772737 1.2922e-05
6:32739888 C T 0.346583 8.0110e-06
6:32739967 T A 1.068724 2.0318e-05
6:32740411 G A 0.731444 1.0138e-05
6:32740442 G A 1.283919 3.5312e-06
6:32740671 C G 1.223339 -1.6934e-06
6:32740856 C A 0.565251 -6.4107e-06
6:32741742 G A 1.344781 2.1524e-05
6:32743103 C T 0.178621 -1.1215e-05
6:32743298 A G 0.525655 2.1919e-05
6:32744136 G T 0.097401 1.7367e-05
6:32744347 T G 0.655050 2.2639e-05
6:32744852 C G 0.661989 2.4550e-05
6:32745043 C T 0.690598 5.6347e-07
6:32745527 T G 0.127941 -6.3677e-06
6:32747258 G A 0.023088 1.8059e-06
6:32751962 T C 0.244937 -2.4444e-05
6:32752049 C G 0.113302 -3.0605e-05
6:32757158 T C 1.352240 2.7204e-05
6:32758219 A C 1.222654 2.7098e-05
6:32758394 A G 0.373416 -2.0271e-05
6:32759335 A C 1.233641 3.0505e-05
6:32759448 A G 0.696850 6.0016e-06
6:32762391 G A 0.129726 -8.9617e-07
6:32763110 T C 1.100452 1.7775e-05
6:32763160 T G 0.020854 5.7573e-06
6:32763888 C T 0.629840 -6.6052e-06
6:32765182 A G 1.711806 2.8113e-05
6:32765585 T G 0.243437 -2.0113e-05
6:32767620 C T 0.404063 -5.4157e-06
6:32768980 A C 0.603879 2.6225e-05
6:32776087 T C 0.650337 -6.3970e-06
6:32777900 A G 0.579532 2.4199e-05
6:32779996 A G 1.208995 1.4139e-05
6:32780317 A G 1.229285 1.6676e-05
6:32780470 T C 1.200699 1.0000e-05
6:32780724 A G 0.529927 -2.0100e-05
6:32781112 T C 0.055312 -4.1863e-06
6:32781433 T C 0.053371 -1.4298e-05
6:32781524 T C 0.087462 6.4851e-07
6:32781776 A C 0.773266 4.3097e-05
6:32782018 T C 0.150895 5.4308e-06
6:32782112 T C 0.068490 -4.9899e-06
6:32782387 A G 0.416238 3.9234e-05
6:32782605 T C 0.655891 2.7498e-05
6:32783086 G A 0.422480 -4.1862e-05
6:32783896 A G 0.769426 5.0098e-05
6:32784676 T C 0.076439 8.3457e-06
6:32784753 C T 0.547175 3.4125e-05
6:32784783 T C 0.693344 4.4314e-05
6:32785035 G A 0.149928 1.1284e-05
6:32785284 C T 0.147198 1.0784e-05
6:32786068 G A 0.166099 -3.8752e-05
6:32786882 C T 0.121994 -1.3502e-05
6:32786917 A G 1.549875 2.5133e-05
6:32787036 A C 0.702108 2.1123e-05
6:32787119 T C 0.050690 -9.7407e-06
6:32787175 C G 0.166537 1.6224e-05
6:32787337 T C 0.097401 1.9437e-05
6:32788712 G T 0.356343 1.5362e-05
6:32788878 A C 0.110339 -1.0443e-05
6:32790059 C T 0.089757 -2.3975e-06
6:32790089 A G 0.103104 -2.0560e-05
6:32792973 C T 0.236095 1.2197e-05
6:32793523 A G 0.588248 3.4257e-06
6:32795032 A G 0.153482 1.7178e-05
6:32796751 C T 0.490165 1.1862e-05
6:32796793 A G 0.139804 -1.2823e-05
6:32797361 T C 0.487864 1.5437e-05
6:32797488 T C 1.470956 -2.8818e-06
6:32797537 G T 0.785672 1.5678e-05
6:32797620 T C 0.714341 1.9362e-05
6:32797684 G A 0.789281 1.6273e-05
6:32797809 T C 0.203344 7.3384e-05
6:32797876 G A 0.897507 -4.8841e-06
6:32798548 A G 0.226017 1.3393e-05
6:32798731 T C 0.676323 -8.5728e-06
6:32800412 T C 0.282624 2.2421e-04
6:32800871 T C 0.110790 -1.9881e-05
6:32802203 T G 1.193824 -1.8273e-05
6:32803316 G A 1.579555 5.3038e-05
6:32803840 G A 1.042420 -1.4548e-05
6:32804070 G T 0.083720 -3.8593e-06
6:32804219 T G 0.639814 -2.0199e-05
6:32804414 G A 1.318458 2.1171e-05
6:32804570 A G 0.719541 -5.9902e-05
6:32804798 A G 0.501324 7.0318e-06
6:32804909 G A 1.126185 1.1375e-05
6:32804934 A G 0.881034 2.1346e-05
6:32805049 C T 0.897539 -1.3377e-05
6:32805470 G C 0.852445 -4.7613e-06
6:32806121 C T 0.971651 1.8603e-05
6:32806391 T C 0.892527 2.4054e-06
6:32806461 G A 0.945269 1.5416e-05
6:32806786 G T 0.874760 -3.0300e-06
6:32807453 G A 0.994729 9.5340e-06
6:32808232 G A 1.035730 7.2154e-06
6:32809848 A G 0.241337 -4.3990e-06
6:32810443 A G 0.915346 -1.3312e-05
6:32811383 G A 0.874039 -6.9886e-06
6:32811645 G A 0.077452 4.8392e-05
6:32811752 T C 0.041871 -1.2932e-05
6:32812528 T C 0.296574 -4.2937e-06
6:32812858 G A 0.222570 2.0712e-05
6:32812916 C T 1.139833 1.3766e-05
6:32813214 A G 0.101909 7.4048e-06
6:32813279 A C 0.161905 3.7248e-07
6:32813756 A G 0.099478 2.5293e-05
6:32814975 C T 0.261354 1.7693e-05
6:32815488 A G 0.034656 -8.9894e-06
6:32816054 A G 0.823989 4.9429e-06
6:32816700 A C 0.270507 3.8426e-06
6:32816772 A C 0.041345 -3.6128e-06
6:32817774 G T 0.269507 1.0749e-05
6:32818236 A G 0.058233 3.5322e-05
6:32818678 A G 0.447758 -1.5049e-06
6:32818774 C T 0.311401 8.8738e-06
6:32820991 G A 0.059840 3.3304e-05
6:32822186 G T 0.144647 -2.5478e-05
6:32823567 A G 0.125127 1.1994e-06
6:32825507 T C 0.656816 1.7589e-05
6:32826233 G A 0.054721 4.0858e-06
6:32827356 A G 0.062560 -1.3691e-05
6:32829714 A G 0.865308 9.0096e-06
6:32830568 G A 0.204536 1.2087e-05
6:32832033 G A 0.205360 4.2876e-05
6:32832667 C T 1.129401 9.3954e-06
6:32833984 T C 0.027599 5.3734e-06
6:32834229 G A 0.822671 1.3312e-05
6:32834732 T C 0.487163 7.7382e-06
6:32835258 G T 0.109417 -9.9121e-06
6:32836500 C G 0.025165 1.4877e-05
6:32842975 T C 0.261873 1.5401e-06
6:32850839 T C 0.557954 -1.5052e-06
6:32851432 A G 0.265794 6.9862e-06
6:32851507 T C 0.713764 1.8245e-05
6:32851701 T C 0.055809 6.7978e-06
6:32852448 T C 0.103175 7.6315e-06
6:32852647 C T 0.167900 2.8566e-06
6:32853042 A C 0.167007 5.8630e-06
6:32854697 A G 0.208398 -1.9224e-06
6:32855340 G C 0.782228 1.0273e-05
6:32856381 C T 0.195152 -5.6769e-06
6:32856482 C T 0.191955 -8.9041e-06
6:32857525 G A 0.041391 6.9743e-06
6:32860752 A G 0.190072 -1.3226e-05
6:32862682 T C 0.160269 2.2260e-05
6:32862711 G A 1.053232 2.3155e-05
6:32862740 T C 0.190686 2.2674e-05
6:32865199 C A 0.046513 -7.5250e-06
6:32865911 A G 0.552177 -7.0066e-06
6:32869882 C A 0.155589 -8.5191e-06
6:32870057 A G 1.195671 1.0030e-05
6:32875450 T C 0.841221 2.9368e-05
6:32881527 A T 0.433165 1.1243e-05
6:32888566 C G 1.012441 2.7697e-05
6:32889593 G A 0.037632 6.6596e-06
6:32889971 C T 0.150340 -1.4133e-05
6:32891338 T C 0.088884 -6.8113e-06
6:32893102 C A 0.153148 -8.6114e-06
6:32895580 G A 0.094346 3.2504e-06
6:32899139 G A 0.441569 5.1192e-05
6:32899296 T C 1.036535 4.1055e-05
6:32899485 G A 1.323950 5.9039e-06
6:32900018 G C 1.317036 5.3082e-05
6:32900321 T C 0.027547 4.6144e-06
6:32900642 T C 0.190387 -2.6381e-05
6:32900718 A G 0.640057 -6.5163e-06
6:32900787 T C 0.331967 -8.9580e-06
6:32901421 G T 0.020494 1.5104e-05
6:32901934 A G 0.251305 -1.6054e-05
6:32903637 T C 0.814819 3.5718e-05
6:32903724 T C 0.835099 3.2665e-05
6:32903900 T C 1.516164 -1.5822e-05
6:32904601 T G 1.166936 3.2165e-05
6:32904661 A G 0.970203 3.7120e-05
6:32904981 A G 1.472303 6.5305e-06
6:32905746 A T 0.782870 2.0456e-05
6:32908752 A G 0.023136 3.1632e-05
6:32909144 G C 0.115863 2.0886e-05
6:32910877 A G 0.037171 -2.7209e-05
6:32911127 T C 0.200203 -1.0094e-05
6:32911814 G A 1.326725 2.7216e-05
6:32912552 C T 0.049041 -1.4880e-05
6:32913246 T C 0.209544 -4.4843e-06
6:32914613 T C 0.621261 1.3862e-05
6:32915823 C T 0.120336 -1.6202e-05
6:32917412 A G 0.040686 -1.3296e-06
6:32917544 T C 0.237578 -3.2243e-05
6:32917980 A G 0.112156 1.8884e-05
6:32918124 T G 0.063018 1.5625e-05
6:32921104 T C 0.048421 -1.6017e-05
6:32922068 T A 0.971343 2.3342e-05
6:32924584 G A 0.753071 2.3050e-05
6:32931536 C T 0.637591 9.2587e-06
6:32933222 C T 0.027379 -7.8573e-06
6:32935208 G A 0.101682 -2.1996e-05
6:32938199 A G 0.118369 1.9299e-05
6:32940621 T C 0.049031 3.5117e-05
6:32941214 A C 0.217912 -2.4328e-05
6:32941910 T G 0.510997 -1.6409e-05
6:32942302 A G 1.175508 1.8506e-05
6:32942354 T G 0.028950 -7.4272e-06
6:32943345 T C 0.986624 1.8780e-05
6:32943752 G A 0.031809 -7.7086e-06
6:32945530 C G 1.802777 8.3453e-06
6:32945625 T C 0.065598 1.5862e-05
6:32946133 C T 0.706753 1.8444e-06
6:32948462 A G 0.059330 -7.9108e-06
6:32950217 G A 0.066841 -1.1305e-05
6:32950511 G A 0.186768 -2.0370e-05
6:32952546 A G 1.193941 2.1145e-05
6:32952744 G A 0.025113 -4.1231e-06
6:32952773 T C 0.034750 -1.6093e-05
6:32953711 C T 1.391015 1.5834e-05
6:32954689 C A 0.197366 -1.1483e-05
6:32955976 G A 0.922107 5.6080e-06
6:32956454 C T 0.024775 -3.7072e-06
6:32959180 C G 1.790797 1.2038e-06
6:32961387 G A 0.716435 1.2327e-05
6:32962420 A C 1.045214 2.8193e-05
6:32963784 C T 1.423077 1.3342e-05
6:32964967 G A 0.454649 2.2001e-05
6:32965062 G A 0.368726 -1.3770e-05
6:32965085 G A 1.536425 -2.8651e-05
6:32965942 A G 0.589919 -1.8089e-05
6:32968339 C G 0.141583 4.6581e-05
6:32968397 A C 0.036658 1.7675e-05
6:32968412 G A 0.235378 -5.6561e-06
6:32968856 A G 0.461741 -1.6353e-05
6:32968929 G T 0.611699 1.3982e-05
6:32968978 T C 0.026402 -2.5490e-06
6:32969211 T G 0.036464 -1.3056e-05
6:32970450 A G 1.113279 2.0319e-05
6:32971708 A G 0.492194 -5.5759e-06
6:32972207 T C 0.036590 1.7197e-05
6:32972404 C T 0.062479 7.2234e-06
6:32972642 T C 0.236932 -5.9134e-06
6:32972690 C T 0.247212 7.7232e-07
6:32973841 A G 0.455243 1.0320e-05
6:32973878 T C 1.668267 -1.4420e-05
6:32974081 T C 0.883683 -7.0744e-07
6:32974343 T C 0.081431 -1.0771e-05
6:32974401 T G 0.902820 1.6209e-06
6:32974551 T G 0.217045 -1.4610e-06
6:32975257 T C 0.879106 -2.9467e-06
6:32975381 G A 1.130943 -5.4715e-06
6:32975808 A G 0.023334 -3.1895e-05
6:32975869 A G 0.500266 -1.2995e-05
6:32976759 T G 1.133011 1.3018e-06
6:32976909 A C 0.935603 -3.2019e-05
6:32976927 G A 0.063112 -1.0191e-05
6:32977084 A G 0.031936 -2.5219e-06
6:32977315 G A 0.348215 -2.8014e-06
6:32977420 T G 0.507378 -1.6904e-05
6:32978178 C T 0.439744 7.3409e-06
6:32978587 A C 0.176725 -2.2675e-05
6:32978997 T C 0.248585 1.3808e-06
6:32979020 A G 0.199790 1.2114e-05
6:32979980 C A 0.464358 -3.7365e-07
6:32980446 T C 0.171019 1.1903e-05
6:32980578 T C 0.062930 -8.9673e-06
6:32981683 A G 0.084099 1.5452e-05
6:32984451 G A 1.148941 -8.2505e-06
6:32984788 G A 0.199112 9.8921e-06
6:32985295 C T 0.053959 -1.6003e-05
6:32985376 T A 0.902207 2.6111e-06
6:32985992 A T 0.726234 9.6456e-07
6:32986508 C T 0.064709 -2.7553e-05
6:32987120 G T 0.979068 2.6953e-06
6:32987277 G A 1.672568 -1.7808e-05
6:32987542 C G 0.082489 -8.9636e-07
6:32987774 T C 0.158919 -2.3347e-07
6:32988049 G T 1.060587 -1.4394e-05
6:32988197 A G 0.150918 -2.9347e-05
6:32988651 C T 0.044679 1.3453e-05
6:32988695 G T 0.638769 -9.2760e-06
6:32990481 T A 0.071564 -1.0814e-05
6:32990506 A G 0.106703 -2.2402e-06
6:32990675 G A 0.072298 -1.1460e-05
6:32990970 T A 0.220557 -2.6608e-05
6:32992424 A G 0.151632 -3.5049e-05
6:32993266 A G 0.689975 1.6681e-05
6:32995863 T C 0.086952 -8.8249e-06
6:32995962 T C 0.975085 -6.3472e-06
6:32996014 T C 0.680312 1.2076e-05
6:32996295 C T 0.803903 1.8884e-05
6:32996350 T A 0.471102 -4.3578e-07
6:32997577 C A 1.670390 -1.6507e-05
6:32997674 C T 0.907127 -7.5380e-06
6:32998238 G A 0.533955 2.9448e-05
6:32998729 C T 0.796555 -2.5879e-05
6:32998806 T C 0.532465 2.6190e-05
6:32999330 G T 0.065640 -1.8232e-05
6:33002162 T C 0.111695 -2.3554e-05
6:33003687 A C 0.112296 -2.5566e-05
6:33004287 A G 0.145608 -3.5671e-05
6:33004917 C T 0.112958 -3.3143e-05
6:33005644 C T 0.376743 -7.0880e-06
6:33005932 C T 0.410801 -1.3153e-05
6:33006222 A G 0.542257 2.4869e-05
6:33006252 C T 0.057305 -1.3478e-05
6:33006869 C T 0.522166 -3.0344e-05
6:33008546 G A 0.873108 -1.2610e-05
6:33014318 C T 0.616230 2.2192e-05
6:33015535 T G 0.025739 -3.3027e-05
6:33016728 C T 0.632251 2.7027e-05
6:33017486 A G 0.389934 -6.7719e-05
6:33019643 G T 1.042754 2.0942e-05
6:33019973 T A 1.583892 -2.2331e-05
6:33020286 G C 1.582519 -2.0170e-05
6:33020387 C G 0.038466 7.3460e-06
6:33021192 T A 1.558438 -4.4586e-06
6:33023792 C A 0.502791 -1.9849e-05
6:33023880 C T 0.899068 -2.5102e-05
6:33024606 G C 0.360111 -7.1257e-06
6:33024654 C A 0.478211 4.0687e-05
6:33025493 A G 0.049927 -2.8581e-05
6:33025953 G A 0.588426 -2.2910e-05
6:33026110 C A 0.499948 5.8129e-05
6:33032975 C T 0.306039 -4.0175e-05
6:33034815 A G 0.218756 3.0302e-05
6:33037611 T C 0.061875 -3.0656e-05
6:33037640 T C 0.062037 -3.2575e-05
6:33037675 A C 0.354908 -6.6887e-05
6:33040138 A G 0.072976 -2.6394e-05
6:33041064 A C 0.235452 2.3463e-06
6:33041176 T C 0.358953 -6.3487e-05
6:33041734 C T 0.229240 1.9210e-05
6:33042291 G A 0.063011 -3.2131e-05
6:33042551 T C 0.061223 -2.7190e-05
6:33042880 G A 0.286340 -4.1598e-05
6:33044257 C T 0.347485 -5.9725e-05
6:33045500 C T 0.183525 -2.0050e-05
6:33045558 A G 0.520676 4.1549e-05
6:33046082 T C 0.464059 3.9663e-05
6:33046662 C T 0.467392 3.6734e-05
6:33047031 C T 0.591078 -3.3890e-05
6:33047612 C G 0.330078 -9.9987e-06
6:33048467 T G 0.434830 -1.0525e-05
6:33048641 G A 0.068065 -1.0295e-05
6:33049211 T C 0.628372 -2.6026e-05
6:33049384 G A 0.042514 -5.9242e-06
6:33049694 T C 0.032981 1.4623e-05
6:33049726 T G 0.202747 -3.5078e-05
6:33050279 G A 0.604288 -3.2331e-05
6:33056384 A G 0.120521 -3.1376e-05
6:33056566 C T 0.494336 -1.0082e-05
6:33057013 C A 0.411285 -3.1640e-06
6:33058874 T C 0.463342 -2.1642e-05
6:33058952 A G 0.069233 -2.9628e-07
6:33059089 A G 0.028881 -2.8567e-06
6:33059796 G A 0.343090 -6.1708e-06
6:33060840 G C 0.082895 -9.5301e-06
6:33060870 T G 0.215244 1.8482e-05
6:33061098 C T 0.324193 5.3071e-05
6:33064085 T G 0.039336 -6.9249e-05
6:33064605 T G 0.535616 -1.9316e-05
6:33070749 A C 0.520991 -2.2351e-05
6:33072415 G C 0.042738 -4.2418e-06
6:33073322 G A 0.615759 -3.1831e-05
6:33073346 A G 0.021052 8.3766e-06
6:33073531 A G 0.037197 2.6394e-05
6:33074288 T C 0.561658 -3.1192e-05
6:33074389 C G 0.482080 -2.0704e-05
6:33074712 C G 0.251542 6.1431e-06
6:33074908 G A 0.524996 -2.1471e-05
6:33074963 G A 1.148977 1.4677e-05
6:33075443 T C 0.461943 -3.1071e-05
6:33075635 G A 0.466990 -2.2475e-05
6:33075666 T C 0.542157 -4.2392e-05
6:33076539 T C 0.055195 -5.1401e-07
6:33077227 C G 0.054861 1.7376e-07
6:33077271 A G 1.077105 -6.3441e-07
6:33077607 T C 0.123309 -2.1301e-05
6:33079166 T C 0.069503 4.7447e-06
6:33079385 T G 0.043809 -7.0737e-07
6:33079766 G A 0.059038 1.7298e-06
6:33079812 G A 0.073047 -5.1224e-05
6:33080360 G T 0.054306 2.0029e-07
6:33080799 G T 0.054660 1.0146e-06
6:33081632 G A 0.261179 2.0684e-05
6:33081798 T C 0.144481 -2.8399e-05
6:33081898 A C 0.054322 -1.8958e-07
6:33082040 C A 0.327952 3.2457e-05
6:33082308 A G 0.325527 3.5046e-05
6:33083121 C T 0.573648 9.8771e-06
6:33084671 C A 0.691221 -1.8663e-05
6:33085462 A G 0.387480 5.4486e-05
6:33085947 C G 0.190822 -4.2915e-05
6:33086448 A G 0.621452 -2.6951e-05
6:33087358 A T 0.813813 3.6382e-05
6:33089196 A G 0.431104 -7.2489e-07
6:33094258 T C 0.885500 8.6906e-06
6:33094869 T C 1.326410 3.6571e-05
6:33095026 A G 0.454373 9.2934e-06
6:33095162 G A 0.520923 1.9767e-05
6:33095516 A G 0.770958 2.9225e-05
6:33097231 T C 0.952108 1.9675e-05
6:33097614 A C 0.635925 -5.6052e-06
6:33098276 C A 0.317062 2.3959e-05
6:33098344 A G 0.304567 1.1384e-05
6:33098389 C G 0.631979 5.4670e-05
6:33098569 T C 0.566351 3.8190e-05
6:33098859 G A 0.434415 2.5253e-05
6:33098896 G C 1.331840 2.3986e-05
6:33098966 A C 0.923061 3.2750e-05
6:33098988 G C 1.144232 4.9151e-05
6:33099129 A G 0.249221 1.1783e-05
6:33099210 G A 0.756310 7.1294e-05
6:33101346 A C 0.740866 5.7078e-05
6:33103321 A C 0.425895 2.3566e-05
6:33110167 G A 0.359547 1.4032e-05
6:33110834 A G 0.808233 1.1019e-05
6:33111148 T C 0.146263 -3.5590e-05
6:33114171 C T 1.113867 4.0450e-05
6:33115024 C T 0.810830 1.3505e-05
6:33117094 A C 1.429939 1.6678e-05
6:33117818 T C 0.351565 1.3239e-05
6:33118912 G A 1.664138 2.5092e-05
6:33121678 T C 1.317452 2.7369e-05
6:33122171 G A 0.798194 1.3130e-05
6:33124494 T C 0.446363 -8.8955e-07
6:33124658 T G 0.317292 2.7634e-05
6:33125462 T C 1.074105 -1.8823e-06
6:33125742 G A 0.103909 -2.1668e-05
6:33125770 G A 0.645971 -1.3269e-05
6:33125858 C A 0.264217 1.6335e-05
6:33127987 A C 1.053280 1.2157e-05
6:33129746 A G 0.344703 2.0547e-05
6:33130430 A G 0.447148 2.1822e-05
6:33131501 A G 0.032965 2.9866e-05
6:33133040 A G 0.168656 1.0015e-04
6:33134392 A C 1.313222 2.7057e-05
6:33135962 G C 0.879762 4.5797e-05
6:33136145 A G 1.470583 3.2588e-05
6:33136310 T G 0.056322 -1.1334e-05
6:33136575 T C 1.274701 2.3281e-05
6:33138021 A G 0.147247 -1.8003e-05
6:33138677 A G 0.530585 1.7346e-05
6:33138955 A G 1.355856 1.9138e-05
6:33139328 T C 0.915034 -1.5320e-06
6:33142539 A G 1.076251 2.9135e-05
6:33143136 A G 0.335206 -1.3827e-05
6:33143756 G A 0.485722 -3.1907e-05
6:33143948 G C 0.791164 1.4418e-05
6:33147727 A G 0.043036 -2.1160e-05
6:33153528 T C 0.624416 -1.1375e-06
6:33154656 A G 0.279245 -4.8698e-06
6:33158018 T G 1.353428 7.9344e-06
6:33159664 C T 0.056571 1.9387e-05
6:33160425 T G 0.429374 -2.4155e-05
6:33163451 A G 1.413742 1.5282e-05
6:33169392 C G 0.056072 1.9142e-05
6:33169895 G C 0.202345 -9.0163e-06
6:33172932 A G 1.424989 1.7008e-05
6:33174783 G A 0.542024 -1.9560e-05
6:33175575 T C 0.486046 -2.9932e-05
6:33175824 G A 0.147211 -2.2753e-05
6:33179376 G T 0.056747 1.8041e-05
6:33179689 T C 0.467048 -3.2983e-06
6:33179848 G A 0.043903 -2.0139e-05
6:33182895 C A 0.107073 5.5782e-05
6:33183730 C T 1.375610 1.1136e-05
6:33185578 T C 0.236647 4.5926e-05
6:33185637 A G 0.034279 6.2357e-05
6:33185918 A C 1.426424 1.7730e-05
6:33194717 T C 0.278739 -1.0384e-06
6:33196005 A G 1.440663 2.7725e-05
6:33196122 T C 0.056455 -1.4644e-05
6:33198592 C T 0.069772 -1.5196e-05
6:33198771 G A 1.741003 -1.8083e-05
6:33198969 T C 0.129642 -6.7153e-05
6:33202264 A G 0.038895 -5.4776e-07
6:33202640 T C 1.032432 -1.9019e-06
6:33203338 G A 1.013048 -7.7527e-06
6:33204274 A G 0.231963 -2.9670e-05
6:33209310 G A 1.021906 3.4770e-06
6:33216428 T G 0.055117 -3.0338e-05
6:33227518 T C 0.025814 -5.1476e-05
6:33232025 T C 0.331834 5.4445e-05
6:33235755 A G 0.705279 -2.8850e-05
6:33239479 A G 0.027625 1.5804e-05
6:33239869 T C 0.149285 1.0535e-05
6:33241076 A C 0.703874 -2.9660e-05
6:33241135 C T 1.035065 7.8136e-06
6:33242825 A C 0.302595 4.7904e-05
6:33245868 A T 0.029904 -1.6104e-05
6:33250476 A C 1.016635 7.6075e-06
6:33252336 A G 0.293858 6.1979e-05
6:33252561 G A 0.022779 4.1187e-05
6:33252661 T C 0.022422 4.8695e-05
6:33255369 T C 0.283552 6.3945e-05
6:33256397 A G 0.317507 4.8548e-05
6:33256471 C T 1.738549 -9.9771e-06
6:33256984 T C 1.036980 2.0996e-05
6:33258443 A G 1.016713 1.5685e-05
6:33260215 T C 0.023685 -1.6814e-05
6:33260353 G A 0.034779 5.4212e-05
6:33261871 G A 0.677706 -3.1239e-05
6:33267103 T C 0.393027 7.7202e-05
6:33269881 G T 0.088994 -2.3852e-05
6:33272677 T C 0.136315 3.5456e-05
6:33272855 C G 1.039576 2.4802e-05
6:33276770 T A 0.380450 1.1186e-04
6:33282181 G A 0.997497 7.1556e-06
6:33282338 A G 0.380427 5.7037e-05
6:33283766 C T 1.047042 4.8831e-06
6:33287183 C T 0.021702 3.8851e-05
6:33288271 G A 0.593269 -4.8555e-05
6:33290402 A G 0.984810 -3.2774e-07
6:33290547 A T 1.007017 9.5878e-06
6:33290825 G A 1.026811 1.5761e-05
6:33302666 A T 0.021228 3.5753e-05
6:33306794 G T 1.023967 1.4684e-05
6:33308221 G A 1.005894 1.2229e-05
6:33311242 G A 1.005177 1.1217e-05
6:33312308 G A 0.642050 -1.7389e-05
6:33312526 G A 0.023185 2.9680e-05
6:33314093 C T 1.744729 9.3337e-07
6:33320613 A G 0.602721 -1.7146e-05
6:33326250 G A 0.856531 -1.8656e-05
6:33328518 A G 0.589390 -1.8855e-05
6:33330981 G A 0.722862 -5.7075e-07
6:33331061 C T 0.071022 2.2647e-05
6:33333916 T G 0.723092 1.2226e-06
6:33336930 T C 0.709700 -3.4536e-05
6:33349885 A G 0.734923 6.8739e-06
6:33360574 G T 0.721638 -4.3070e-05
6:33365640 C T 1.747682 7.3800e-06
6:33371778 A C 0.037999 -1.5635e-05
6:33373532 C G 0.711014 -3.8676e-05
6:33373649 C T 1.741795 9.5625e-06
6:33373953 A C 0.103834 7.0829e-05
6:33377484 C G 0.721713 -4.2596e-05
6:33382288 A G 1.786366 -1.7319e-05
6:33383974 C G 0.267553 4.0358e-05
6:33384473 T C 0.052946 -7.5444e-05
6:33385887 G A 0.034305 3.0863e-05
6:33385953 G A 0.303809 6.0264e-05
6:33386728 C G 0.042822 3.6740e-05
6:33389381 T G 0.795565 9.9902e-06
6:33389603 T C 0.285263 4.4345e-05
6:33395199 A G 0.977627 -1.3717e-05
6:33400289 A C 0.092120 -1.0382e-04
6:33403422 T C 0.822710 3.0289e-06
6:33404064 A G 0.552579 -1.3995e-04
6:33411673 C T 0.033094 3.2845e-05
6:33411917 T A 0.044020 -5.8445e-05
6:33421577 C T 0.821129 2.7755e-06
6:33426699 A G 0.706172 -5.5813e-05
6:33426849 C T 1.832902 -8.9365e-06
6:33427350 C T 1.802462 -1.9228e-05
6:33431319 C G 0.725952 -4.0636e-05
6:33457926 C T 0.168023 4.0991e-06
6:33458734 T C 0.153550 3.9422e-05
6:33464353 G A 1.132102 -1.5058e-04
6:33468761 A G 0.077056 3.4864e-05
6:33474485 C A 1.769559 -2.0887e-06
6:33476985 A G 0.195175 1.4002e-05
6:33477140 A G 1.767605 -6.2611e-06
6:33478496 G A 1.235313 -6.4965e-05
6:33480435 G A 0.241438 2.5691e-05
6:33496632 T C 0.146987 -8.2554e-07
6:33512731 A G 0.041345 9.6400e-06
6:33515520 A G 1.611630 -1.1654e-05
6:33517117 T G 0.545085 9.7545e-05
6:33527792 G A 0.149522 4.8755e-06
6:33537802 A C 0.548123 9.8750e-05
6:33540209 G A 1.375513 -1.4625e-05
6:33543409 C A 0.733488 -6.6687e-05
6:33552202 G A 0.775373 -4.5804e-05
6:33554147 C T 1.184506 -3.7852e-05
6:33555348 A G 0.369651 -1.5727e-05
6:33557741 C T 0.401996 -1.0214e-04
6:33560896 G A 0.432630 -8.7948e-05
6:33561164 T C 1.423126 -5.9446e-06
6:33563345 T C 0.022675 -2.8834e-05
6:33569883 T G 0.408802 8.1285e-06
6:33574635 G A 0.870745 -1.4036e-04
6:33586179 A C 0.497400 -9.2978e-05
6:33587065 G A 0.198976 2.5873e-05
6:33587443 A G 1.766031 -1.0739e-04
6:33602123 C T 0.072145 5.8280e-05
6:33602897 G A 0.041092 -1.9953e-05
6:33609592 T C 0.048941 4.4838e-05
6:33617464 T C 1.262642 -9.9318e-05
6:33618162 T A 0.923476 -2.1502e-04
6:33619555 A G 0.027268 3.9869e-05
6:33624733 G A 0.554251 7.1122e-05
6:33626717 C T 0.610128 -5.7152e-05
6:33628307 C T 0.069740 2.4285e-05
6:33632750 T C 0.044452 -4.5931e-05
6:33634126 A G 0.020202 -5.4404e-06
6:33635309 G C 0.348420 -9.5327e-06
6:33638180 T C 0.640979 -8.0752e-05
6:33646861 T C 0.256138 1.3406e-05
6:33647095 G A 0.095797 8.1134e-06
6:33648228 T C 1.767829 -5.0672e-05
6:33650621 A G 0.488049 -8.6669e-06
6:33651129 T C 0.328328 -3.4607e-05
6:33653486 A G 0.194789 1.4111e-05
6:33659472 G C 0.900908 -2.6945e-05
6:33670969 A G 0.044448 1.5580e-05
6:33678428 G A 0.031731 3.9185e-05
6:33690796 T C 0.866194 -4.3142e-05
6:33693965 C T 1.979717 -1.7134e-05
6:33703089 T C 0.302849 1.6846e-05
6:33706252 G A 0.051628 1.9060e-05
6:33706479 T C 0.139538 1.0527e-05
6:33708697 G T 0.100260 1.9086e-05
6:33714156 A G 0.193945 3.6293e-06
6:33719991 G A 0.023584 9.1883e-07
6:33720059 A G 0.036363 -8.8132e-06
6:33730336 G A 0.039359 -1.0544e-05
6:33735471 C G 1.108135 -1.8792e-05
6:33736082 A G 0.110183 -1.0996e-05
6:33745071 T C 0.758332 -3.7244e-06
6:33752013 G A 1.099994 -2.0837e-06
6:33752386 A G 0.066906 -4.0798e-05
6:33760758 A G 0.042735 3.8383e-05
6:33761049 G A 0.074034 5.5894e-06
6:33762242 A G 0.341675 3.0014e-06
6:33767952 A G 0.021098 1.5767e-05
6:33768897 G A 1.153372 7.4476e-06
6:33772335 G A 0.628155 -2.1771e-05
6:33774394 A C 0.461255 -3.1300e-05
6:33775391 T C 1.354516 -3.6354e-05
6:33791515 T C 0.604386 -1.4376e-05
6:33791998 A G 1.613964 -3.8217e-05
6:33792973 G C 1.065283 -3.8787e-05
6:33795671 G A 0.570116 -4.8980e-05
6:33798210 T C 0.054215 -6.8195e-06
6:33799632 C G 0.144686 8.4218e-06
6:33802200 A G 0.031903 -5.1125e-06
6:33802636 G A 0.878587 -3.3828e-05
6:33804669 G C 0.045951 -2.4431e-05
6:33805323 A G 0.101289 -3.1515e-05
6:33807091 C T 0.772711 -2.3626e-05
6:33810257 A C 0.571639 1.3285e-05
6:33817929 C T 0.829812 1.8836e-05
6:33818837 T G 0.088293 -6.2141e-06
6:33819582 G A 0.778057 6.8560e-06
6:33825358 A G 1.441056 -4.4688e-07
6:33827364 A G 0.441724 3.7987e-05
6:33828825 C T 0.184045 -1.7413e-05
6:33829425 T C 0.029099 2.8242e-06
6:33830328 C T 0.044461 1.5726e-05
6:33834626 A G 0.494401 -3.8987e-05
6:33839359 C T 0.969012 8.5464e-05
6:33841952 G A 0.098608 1.4811e-05
6:33842004 G A 0.069039 -1.3742e-05
6:33842091 G A 0.372773 3.7464e-05
6:33842255 C T 0.111540 6.4538e-06
6:33842632 C A 0.808175 1.8309e-05
6:33844186 G A 0.882144 2.8149e-06
6:33846235 A C 0.133692 -9.6219e-06
6:33848109 G T 0.340695 -1.3266e-05
6:33848314 A G 0.133270 4.6423e-06
6:33851173 A G 0.163431 7.3216e-06
6:33851967 T C 0.065887 1.0867e-05
6:33853054 T G 0.202952 1.5958e-05
6:33854733 G A 0.076238 6.8954e-06
6:33857482 A C 0.406179 2.2157e-05
6:33858199 G A 0.516732 2.1451e-05
6:33859513 A G 0.112494 -1.7236e-07
6:33861168 A G 0.032358 -1.7651e-05
6:33862633 A G 0.516090 3.3433e-07
6:33864137 C G 0.278333 -3.8498e-06
6:33864237 C A 1.545432 -2.5180e-07
6:33864998 A G 1.597956 1.0070e-05
6:33866059 A G 0.970859 5.3944e-06
6:33869999 G A 0.623423 1.0420e-05
6:33872838 A G 0.042559 6.0706e-06
6:33874138 G A 0.149603 -1.1339e-06
6:33875999 T C 0.143696 2.7909e-05
6:33876434 G A 0.058246 -2.3648e-05
6:33877134 C T 0.040151 -5.8885e-05
6:33878775 C A 0.418228 -2.6185e-05
6:33880480 C T 0.074453 9.8926e-06
6:33887059 A G 1.090224 -4.3396e-05
6:33887984 C T 0.051333 4.4406e-06
6:33890345 T C 0.521364 3.7673e-05
6:33892137 T C 0.064404 7.9256e-06
6:33895345 G A 1.764652 1.5854e-05
6:33896297 A G 0.453179 -2.2499e-05
6:33898677 G A 0.060531 1.6775e-05
6:33902122 G A 0.738922 2.1785e-07
6:33902647 T G 0.073875 -1.4267e-05
6:33902823 C T 0.944289 -2.6548e-05
6:33903076 G A 0.488201 8.8326e-07
6:33903390 A G 0.340367 -3.5148e-05
6:33903529 A G 0.390129 6.3074e-06
6:33904029 C T 0.634079 -1.9904e-05
6:33909785 C T 1.850189 3.7317e-06
6:33917462 T C 0.809369 -2.0542e-05
6:33919540 C T 0.024224 -7.6864e-06
6:33923324 G A 0.073726 1.5398e-05
6:33925115 A G 1.010250 2.9289e-05
6:33926102 T G 0.795055 -9.7419e-06
6:33931848 A G 0.038233 2.2765e-05
6:33935460 C G 0.211680 1.4595e-05
6:33943782 A G 0.020715 -4.1603e-05
6:33945896 G A 0.521607 7.3732e-05
6:33948624 T C 0.721722 -1.1042e-04
6:33948811 G A 0.063868 7.3454e-06
6:33949921 T C 1.049703 -4.0193e-05
6:33950034 A G 0.374416 2.6023e-05
6:33951420 A C 0.181214 5.9555e-06
6:33952626 C T 1.502227 8.8879e-06
6:33955175 C T 0.710992 -4.9921e-05
6:33956165 G A 1.483602 -3.0389e-05
6:33957134 A G 0.025795 3.5217e-05
6:33957885 A G 0.058743 2.7502e-05
6:33958000 C G 0.126003 4.4119e-04
6:33961441 C T 1.190579 -2.9387e-05
6:33962404 T G 0.403388 4.9183e-05
6:33963501 G A 1.329821 -8.7116e-07
6:33963554 G A 0.282471 1.7594e-05
6:33963845 C G 0.221408 -2.0944e-05
6:33965321 A G 0.054173 -1.5501e-05
6:33967454 A G 0.092409 2.7931e-05
6:33968128 C T 0.087654 8.5940e-06
6:33970799 G T 0.427491 1.9599e-05
6:33972548 T C 0.049096 3.5036e-05
6:33973867 T C 0.047840 -1.5781e-05
6:33975366 A G 0.292959 3.7327e-05
6:33976438 T C 0.030916 -1.6973e-06
6:33979620 T C 0.046789 -1.0160e-05
6:33982650 C T 0.754447 1.5599e-05
6:33982953 C T 0.102253 -1.8711e-06
6:33988441 C T 0.090026 -4.2218e-06
6:33991692 A G 0.027424 -2.7468e-06
6:33995213 C T 1.935509 2.2179e-05
6:33997532 G A 0.309649 4.0775e-05
6:33997565 A G 0.039826 1.9995e-05
6:33997613 C T 0.048399 -3.1317e-07
6:33998970 A G 0.164982 -1.6742e-05
6:33999327 T C 0.033542 4.5459e-07
6:33999776 C A 0.045750 3.6444e-06
6:34000203 A G 0.052018 1.7414e-05
6:34006456 T C 0.372614 4.6065e-05
6:34007288 A G 0.034282 -2.2546e-05
6:34015650 T C 0.037269 1.9160e-05
6:34016786 T C 1.329549 1.3778e-06
6:34022740 G T 0.416894 1.9920e-05
6:34032613 T C 0.798080 -6.2230e-06
6:34033224 G A 0.194607 -1.5630e-05
6:34034648 T C 0.648490 -9.7231e-06
6:34036046 G A 1.851270 1.9019e-05
6:34037583 A G 0.165605 1.9594e-05
6:34037751 T C 0.071064 -2.5079e-05
6:34041952 C T 0.039453 2.4966e-05
6:34044268 G A 0.042157 3.2416e-05
6:34044361 T C 0.041206 8.4839e-06
6:34046131 T C 0.114542 2.1835e-05
6:34047811 A G 0.227205 5.2630e-05
6:34048416 A G 0.517654 2.1181e-06
6:34059561 A G 0.048876 2.1156e-05
6:34060867 C T 0.916654 -5.9987e-05
6:34062124 G A 0.059298 2.0508e-05
6:34064235 A G 0.050768 1.4944e-05
6:34065982 G A 0.553553 1.1615e-05
6:34067198 A G 1.714481 1.9007e-06
6:34068923 A G 0.062349 6.2856e-05
6:34070135 C T 0.065728 -6.8832e-05
6:34073535 A G 0.071593 1.6530e-05
6:34074463 G A 1.143144 -3.1155e-05
6:34075379 A G 0.106223 1.1030e-05
6:34076358 G T 0.024441 2.3064e-05
6:34084138 G A 0.046548 6.0170e-05
6:34092075 A G 1.097797 -5.7259e-05
6:34094343 G A 0.040248 -7.7322e-06
6:34095696 A G 0.039012 2.5918e-05
6:34099283 G A 0.029397 -1.6522e-05
6:34100968 A G 0.075855 2.2612e-05
6:34103739 A G 0.797999 3.1359e-05
6:34109437 T G 0.024532 2.9263e-05
6:34109667 C A 0.033072 2.0499e-05
6:34110257 T C 1.043835 -3.6163e-05
6:34116469 A C 0.040709 -1.3443e-05
6:34119059 T C 1.947161 -3.0509e-05
6:34120005 T G 0.027197 2.2973e-05
6:34129850 C T 1.030900 -8.3214e-06
6:34141500 T C 0.051115 -1.5826e-05
6:34144189 G C 0.082843 6.3742e-05
6:34147549 G A 0.905628 -3.9919e-05
6:34149938 C T 0.111533 3.5963e-05
6:34153441 A G 0.036548 7.3916e-06
6:34157315 T G 0.060830 4.7361e-05
6:34163292 A G 0.027265 -1.1574e-05
6:34165721 G A 0.350215 3.5019e-05
6:34189612 G A 1.938862 5.0156e-05
6:34191974 T C 0.047084 -3.4392e-05
6:34195616 A G 0.052907 -8.3572e-06
6:34199092 T C 1.822336 -2.2640e-05
6:34207990 T C 0.095418 7.7678e-05
6:34214322 G C 1.820262 -2.4583e-05
6:34215228 A G 0.518651 -4.4973e-05
6:34238514 A G 1.623413 -1.7765e-05
6:34249759 T C 0.071437 1.4241e-05
6:34263743 G A 1.054260 1.9321e-05
6:34268107 T G 0.073953 -3.2544e-05
6:34281280 T C 0.059012 4.8176e-05
6:34287912 C T 0.054390 7.8926e-06
6:34292986 C T 0.216902 -2.8582e-07
6:34293436 T C 0.086806 7.2984e-06
6:34302869 G A 0.371014 -5.5696e-06
6:34320971 C T 0.052829 -8.3178e-06
6:34322841 C T 0.313083 3.2688e-05
6:34334555 T G 0.040216 -2.3367e-05
6:34341199 T C 1.946434 2.8408e-05
6:34352480 G A 0.069769 -1.2126e-04
6:34354073 T C 0.090039 5.8393e-05
6:34370604 G T 0.170503 3.0479e-05
6:34381136 A G 0.123065 6.3125e-05
6:34382735 T C 0.023376 2.3938e-06
6:34386219 A G 0.069490 -3.0768e-06
6:34398879 T C 1.626642 4.4741e-06
6:34401378 G A 0.059587 5.4787e-05
6:34413208 A G 1.690670 -8.6663e-05
6:34415439 G C 0.465896 -2.2385e-05
6:34422930 G C 0.247812 3.5995e-05
6:34427026 A T 0.103587 1.6707e-05
6:34430571 T C 0.081279 -2.1629e-05
6:34431846 T C 0.093343 -1.6983e-05
6:34435031 G A 0.932863 -3.8699e-06
6:34435132 A C 0.997368 -6.9938e-06
6:34436781 T C 0.020848 8.0447e-06
6:34438564 G A 0.393209 2.0208e-05
6:34439749 A G 0.595713 -4.5928e-05
6:34441731 T C 0.118830 6.0528e-05
6:34443922 T C 0.905981 1.3056e-05
6:34444100 T C 0.648383 -1.7332e-05
6:34453386 A C 0.813745 -5.9882e-05
6:34453626 G A 0.176265 2.1058e-05
6:34453835 C T 0.049606 1.2845e-05
6:34454214 C G 0.111020 1.2423e-05
6:34455330 A G 0.236072 -3.5107e-05
6:34455509 C T 0.199988 1.2560e-05
6:34472007 A C 0.859842 -2.3939e-06
6:34474939 T C 0.857128 6.0161e-06
6:34477945 A G 0.091980 3.0208e-06
6:34480473 A C 0.175070 9.7448e-05
6:34483015 C T 1.001983 -6.4134e-07
6:34484134 T C 0.097427 3.9663e-05
6:34485120 G A 1.963056 -5.9582e-06
6:34490146 A G 0.430345 -4.4418e-05
6:34491013 G A 0.071700 8.4534e-06
6:34492306 A C 0.024522 1.2899e-06
6:34498923 T C 0.179504 9.0654e-05
6:34499387 C T 0.021205 1.4279e-05
6:34503644 G T 0.193958 2.3369e-04
6:34506848 T C 0.147854 -1.8770e-05
6:34514207 T C 0.109547 4.2220e-05
6:34526355 G A 0.393478 -4.0230e-05
6:34531623 T G 0.134273 -2.8448e-06
6:34535289 C T 0.042537 2.1827e-05
6:34544384 A G 0.399847 5.1615e-06
6:34546560 T C 0.204802 4.9233e-05
6:34549498 A G 0.117272 1.6991e-05
6:34552797 A G 0.294890 4.5471e-05
6:34553209 T C 0.022520 3.4579e-05
6:34559969 C G 0.030783 -1.1219e-05
6:34573940 G A 0.210222 -4.7725e-06
6:34592450 C A 0.024964 -1.4319e-05
6:34594440 A G 0.429643 2.7278e-05
6:34607958 T G 0.071642 9.8999e-06
6:34616322 C G 0.231538 5.3738e-05
6:34641224 A C 0.214189 -4.2509e-06
6:34650865 G T 0.048139 -2.6328e-06
6:34653887 C T 0.050388 -1.5836e-05
6:34657369 A G 0.058104 -3.7982e-05
6:34671542 G A 0.037359 1.9915e-05
6:34677103 A G 1.557029 -1.9343e-05
6:34683635 A G 1.719781 -4.3134e-05
6:34699341 G A 0.213965 8.1081e-06
6:34730395 T C 0.032121 2.1393e-05
6:34734915 A G 0.032309 2.2182e-05
6:34761675 G A 0.212186 1.2463e-05
6:34775096 T C 0.131420 8.2882e-06
6:34787537 T G 0.068409 4.6304e-05
6:34796454 G A 0.051894 -4.7011e-08
6:34820988 T G 0.035334 1.7501e-05
6:34824107 C A 0.118171 -3.1951e-05
6:34824636 G A 0.673311 2.2916e-05
6:34825662 C T 0.280962 4.2934e-05
6:34826594 T C 0.024022 -3.0692e-06
6:34826921 C G 0.092155 2.3018e-05
6:34827085 T A 0.326527 5.3784e-05
6:34831856 C T 0.209557 1.0041e-05
6:34831866 A G 0.652940 2.6544e-05
6:34833044 T C 0.025993 -1.6365e-05
6:34833680 G A 0.080613 2.5942e-05
6:34839063 C T 0.030816 -2.0464e-05
6:34839644 A G 0.032234 2.3343e-05
6:34840325 A G 0.068883 -9.4886e-06
6:34845449 G T 0.514528 -7.9715e-06
6:34850826 C G 0.104003 -2.5143e-05
6:34851134 C T 0.288405 -2.1380e-05
6:34853253 G A 0.046649 6.1133e-06
6:34856183 A G 0.046354 -2.0095e-05
6:34880876 G A 0.044039 1.9986e-05
6:34883735 C T 0.039456 4.6778e-05
6:34889423 C T 0.067958 2.0672e-05
6:34898455 T C 0.448602 -3.0739e-05
6:34904016 A G 0.030313 -9.2928e-06
6:34923864 A G 0.221687 5.0571e-05
6:34931879 C G 0.028252 5.9132e-07
6:34940258 C T 0.049281 -9.5698e-06
6:34947254 G A 0.056808 -9.1638e-06
6:34951024 A G 0.058999 6.0686e-06
6:34961360 A G 0.062976 -1.1771e-05
6:34974928 A G 1.823339 -5.1740e-05
6:34975415 C T 1.622004 7.4467e-06
6:34976908 G A 0.033899 -1.1691e-05
6:34977247 C A 0.035246 2.6919e-05
6:34979247 T C 0.239487 1.1523e-06
6:34979317 T C 1.959021 -5.0461e-05
6:34985800 G A 0.058155 1.8201e-05
6:34985985 A G 0.198732 -2.0870e-05
6:35001136 A G 0.170734 -4.7418e-05
6:35002517 G A 1.960826 -1.2229e-05
6:35009153 C T 0.242126 -1.5951e-05
6:35023714 G A 0.762870 -2.5959e-05
6:35025548 G T 0.176041 -3.3543e-05
6:35028677 G T 0.056731 1.9091e-06
6:35034758 G T 0.039469 -5.2324e-05
6:35034800 C G 0.442348 -2.5916e-05
6:35043059 A G 1.681429 -1.4766e-05
6:35054056 A C 0.032436 3.2338e-05
6:35054185 A G 0.358015 -8.8357e-06
6:35057331 A G 0.242431 -1.0099e-05
6:35062058 C T 0.910837 1.4762e-05
6:35090097 C T 0.319519 1.5480e-05
6:35110705 G A 0.318701 1.7190e-05
6:35115292 C T 1.352279 -5.4824e-06
6:35117235 A G 1.457661 -1.8369e-05
6:35139729 G A 0.325543 2.2801e-05
6:35162141 T C 0.191595 1.1488e-05
6:35163020 T G 0.527982 -2.5618e-06
6:35163974 A C 0.063417 1.8000e-05
6:35177387 G A 0.056607 -4.4505e-05
6:35183149 G T 1.629914 3.4274e-06
6:35205541 C T 1.689154 -1.6250e-05
6:35206553 A C 0.921594 3.3116e-05
6:35237153 T C 0.064563 -9.7113e-06
6:35253974 T C 0.041793 -4.8692e-05
6:35259214 T C 0.023925 -1.1700e-05
6:35259397 T C 0.044740 -4.2539e-06
6:35270213 A G 0.069857 -5.8194e-06
6:35278796 C A 1.636097 6.9079e-06
6:35285720 C A 1.755213 -1.0040e-06
6:35310847 T C 0.050911 -1.3064e-05
6:35311988 A G 0.033977 1.9294e-05
6:35312254 A G 0.027340 -6.4043e-06
6:35320447 T C 0.034153 1.8507e-05
6:35322975 G A 0.091402 -1.1385e-05
6:35324741 C T 0.028028 3.8390e-05
6:35330898 C T 0.069587 -7.8706e-06
6:35331104 C T 0.065799 -7.7458e-06
6:35334984 A G 0.083350 1.0366e-05
6:35345568 A G 0.084093 5.8262e-06
6:35353523 G A 0.120433 1.0421e-05
6:35357674 T C 0.074466 2.7811e-05
6:35357693 G C 0.042504 8.6308e-06
6:35362848 C T 0.128317 2.6275e-05
6:35365346 A G 1.967094 -6.1873e-07
6:35365967 C A 0.201806 1.5139e-04
6:35372524 C G 1.514360 -6.8006e-06
6:35375526 A C 0.106473 1.0259e-05
6:35376287 T C 0.037265 2.3093e-05
6:35378040 G A 0.070428 -3.4271e-05
6:35378124 A G 1.635033 5.0790e-06
6:35378778 T C 1.605168 -1.2887e-05
6:35386872 T C 0.212822 9.8806e-06
6:35391787 T C 1.538557 -1.6309e-05
6:35395578 A G 0.084453 6.6850e-05
6:35402785 G A 1.671370 -9.7379e-06
6:35402805 A C 0.033666 1.7905e-05
6:35407202 A G 0.046529 -1.4577e-05
6:35416280 T C 0.043734 -3.1377e-05
6:35417503 A C 0.078994 9.9804e-06
6:35418954 C T 1.212472 -2.9123e-05
6:35423886 T C 0.032679 1.5524e-05
6:35431839 A G 0.102020 -7.5063e-06
6:35435593 A G 0.025817 4.0363e-05
6:35436922 T C 0.046000 -3.2854e-05
6:35437113 G C 0.149061 -1.8434e-06
6:35443835 A G 0.026947 3.4054e-05
6:35444987 A G 0.032874 2.8520e-05
6:35449326 T C 0.189647 1.8506e-06
6:35449672 G C 0.036197 -1.8219e-05
6:35452346 T C 0.113789 7.5507e-06
6:35457727 T C 0.173717 -1.2804e-05
6:35461800 A G 0.121374 -3.5143e-05
6:35465786 C A 0.932045 -1.6439e-06
6:35469050 T G 0.061203 1.2086e-05
6:35477025 G C 1.636308 3.9801e-05
6:35477032 G A 0.781549 1.3877e-05
6:35487659 T C 0.209898 2.0170e-05
6:35490224 A G 0.026973 -5.0204e-06
6:35502202 C T 1.685165 2.4216e-05
6:35505311 A G 0.190887 3.5704e-06
6:35514316 A G 0.079270 2.3802e-06
6:35522145 T C 0.498036 7.1768e-05
6:35537065 T C 0.076809 -1.4879e-06
6:35539308 T C 0.037405 -3.1715e-05
6:35542476 A C 1.425021 2.6511e-05
6:35553345 G A 0.044435 -5.4408e-05
6:35565737 G A 0.057610 4.1378e-05
6:35569281 G A 1.673911 3.9679e-06
6:35589070 A C 0.213397 -2.9109e-05
6:35592540 C T 0.062388 2.3883e-05
6:35607571 C T 1.388243 1.9616e-05
6:35614328 C T 0.045451 -5.3919e-05
6:35633456 G A 0.096395 1.8057e-05
6:35653437 A G 1.411593 1.2941e-05
6:35659847 A C 0.053615 -2.1009e-05
6:35669983 G A 1.402077 1.3460e-05
6:35671651 C T 0.412392 7.1808e-05
6:35672330 C G 0.961589 -3.8204e-05
6:35675696 G A 0.964150 -3.7058e-05
6:35687785 A G 0.028729 -2.8985e-05
6:35688619 C T 0.569986 -5.3720e-06
6:35692928 T C 0.379145 3.8881e-05
6:35694245 T C 0.126960 -2.5773e-05
6:35695193 A G 0.053365 2.1417e-05
6:35695274 A G 0.073099 4.0891e-05
6:35705892 C T 1.602480 6.1156e-05
6:35718651 G A 0.475731 -1.2017e-05
6:35719327 T C 0.975296 3.6300e-05
6:35720311 T C 0.110507 5.0335e-05
6:35732529 A G 1.910990 6.6103e-05
6:35734606 G A 0.094772 4.2802e-05
6:35734884 G A 1.173590 5.2584e-05
6:35745305 A G 0.030832 7.3581e-06
6:35750299 G A 0.610864 3.3047e-05
6:35767429 G A 0.053212 -6.4729e-06
6:35772755 A G 0.076666 1.0649e-05
6:35778989 T C 0.604399 7.6605e-05
6:35803103 T C 0.022750 -1.4917e-06
6:35812379 C T 0.126938 -2.1812e-05
6:35813629 G T 0.622637 1.2534e-04
6:35820317 T C 0.020945 3.6431e-06
6:35827593 A G 0.036564 -2.8764e-05
6:35828868 T C 0.025996 4.7491e-05
6:35855286 G A 1.351581 1.9973e-05
6:35883361 C G 0.188793 -5.8842e-05
6:35892943 T C 0.094492 3.5711e-05
6:35900398 C T 0.051693 5.9381e-07
6:35906389 G A 0.691682 7.6188e-05
6:35911856 A G 0.023675 1.3015e-06
6:35918965 T C 0.027382 -5.1397e-06
6:35929098 T C 0.052771 4.7662e-05
6:35944619 T C 0.071892 -1.4241e-05
6:35945343 T C 0.715059 6.3224e-06
6:35949003 G A 0.173493 6.0353e-05
6:35949799 G A 0.061356 -2.6057e-05
6:35950210 C T 0.449949 -2.3010e-05
6:35965810 T C 0.965114 2.4575e-05
6:35967772 C T 0.245258 1.2381e-05
6:35969768 T C 1.210122 3.5893e-05
6:35977862 C T 0.755236 1.7007e-05
6:35980121 T C 0.466987 2.3212e-05
6:35992035 G A 0.084878 -6.1636e-05
6:35993172 T C 0.033318 3.4104e-06
6:35998776 G T 0.372744 1.1831e-05
6:36026100 C T 1.949557 1.3812e-05
6:36028981 A G 0.079828 -1.4326e-05
6:36031527 A G 0.203870 1.0403e-05
6:36032668 A G 0.194120 5.3413e-05
6:36037406 G A 0.079075 -5.2452e-06
6:36046948 T C 0.175823 -1.9348e-05
6:36075910 A G 1.090821 -9.9231e-06
6:36076022 G A 0.053400 -5.2931e-06
6:36094188 G T 1.288684 8.5436e-06
6:36098410 C A 1.306740 5.0189e-05
6:36099050 T C 0.027073 2.6624e-05
6:36100732 C T 0.519277 3.1328e-05
6:36103921 A G 1.882988 2.3783e-05
6:36107172 A G 0.340864 1.4046e-05
6:36113598 A G 0.589971 -2.9611e-05
6:36121375 T C 0.436612 2.4719e-05
6:36122027 A G 0.598004 -1.8607e-05
6:36122572 T C 0.068373 -6.3590e-06
6:36126109 C T 0.057944 3.4346e-05
6:36139264 A G 0.340497 8.2144e-05
6:36141068 T C 0.176102 1.2062e-05
6:36168628 G A 0.128178 2.0793e-05
6:36178836 C T 0.257501 -9.9798e-06
6:36179667 A G 0.093701 -9.4998e-06
6:36195966 G T 0.187203 6.2034e-05
6:36198577 C G 1.277158 -3.4652e-05
6:36201273 T C 0.334495 -3.1285e-05
6:36211570 A G 0.047490 1.9247e-05
6:36214824 G C 0.036012 5.7704e-06
6:36215693 G A 1.598397 -1.0455e-04
6:36226636 A G 0.308577 -6.3087e-07
6:36227000 C G 0.059418 8.4089e-05
6:36230078 T G 0.088747 1.0607e-05
6:36234176 C T 0.140638 3.2099e-05
6:36237109 T C 0.045815 -3.2397e-05
6:36242169 A G 0.069240 -1.3712e-05
6:36242290 T A 0.530998 -1.1352e-05
6:36246707 A C 0.331895 5.8314e-05
6:36247150 A G 0.114208 1.3310e-05
6:36249380 C T 0.079893 3.4693e-05
6:36254854 T C 1.032403 4.4292e-05
6:36258162 A C 1.821080 3.3282e-06
6:36258667 G T 0.761123 -2.2522e-05
6:36258935 G T 0.645595 -2.3482e-05
6:36260529 G A 0.066306 7.1320e-05
6:36261008 G A 0.219333 7.2242e-05
6:36261885 G A 1.904112 1.4738e-05
6:36264985 C T 0.040521 -3.1516e-05
6:36265692 A G 0.074761 1.4707e-05
6:36268998 A G 1.429079 2.6816e-05
6:36269725 G A 0.128759 1.3817e-05
6:36270130 A C 0.859939 2.4838e-06
6:36271259 G C 0.045851 -1.1640e-05
6:36273317 A G 0.341318 -5.5078e-07
6:36274148 A T 0.037739 6.3708e-07
6:36276749 C T 1.292829 -1.4543e-05
6:36276810 A G 0.278995 3.0659e-06
6:36278676 A G 0.043634 -1.9946e-05
6:36280250 C A 0.113224 -1.6490e-05
6:36282858 C T 0.284773 8.0100e-06
6:36284833 A G 0.036655 -1.4423e-05
6:36285517 A C 0.048220 1.6681e-05
6:36286861 T C 0.079526 2.1857e-07
6:36291432 G C 0.038278 -2.0116e-05
6:36293083 A G 0.080260 3.3164e-06
6:36294864 G A 0.251457 7.0380e-07
6:36296537 A G 0.025509 1.4434e-05
6:36299182 A G 0.204902 -3.8537e-05
6:36299425 G A 0.143073 9.6995e-06
6:36304505 T C 0.317653 -2.0803e-06
6:36307044 C T 0.400012 -2.7403e-05
6:36307170 C T 0.430033 -3.1565e-05
6:36310896 C T 1.237789 -1.6963e-05
6:36315002 T C 0.047577 -9.9551e-06
6:36315242 C T 0.085132 -4.0727e-05
6:36321349 T G 0.107589 1.2759e-05
6:36323679 T G 0.130395 -1.4160e-06
6:36324677 T C 0.076793 1.7618e-05
6:36325285 C A 0.336118 4.7064e-07
6:36325694 G A 0.027005 7.2659e-06
6:36326706 A G 0.033724 1.2672e-05
6:36334237 A G 0.022322 2.2526e-05
6:36336764 A G 0.045844 1.4498e-05
6:36340040 G C 0.777346 -1.6762e-05
6:36340153 G A 0.372939 -1.9039e-05
6:36340164 A G 0.077971 9.0722e-06
6:36340944 C G 0.136156 -6.7258e-06
6:36341294 T C 0.337365 -7.2059e-06
6:36342892 C T 0.336209 6.0053e-06
6:36343158 T C 0.224520 -4.8168e-06
6:36343721 A G 0.090023 8.0643e-06
6:36348800 T C 0.619862 7.9021e-07
6:36349008 C T 1.741726 2.2537e-05
6:36350424 C G 0.552167 1.8994e-05
6:36350530 T C 0.052306 -2.9584e-06
6:36359879 T C 1.093564 2.6105e-05
6:36362328 A G 0.125312 1.6041e-05
6:36386070 C T 0.117460 -2.3881e-05
6:36395830 T C 0.132280 3.0773e-06
6:36398302 G A 0.604353 -1.4975e-05
6:36410190 A G 0.378648 -2.0545e-05
6:36414680 T C 0.042585 1.5216e-05
6:36420221 G A 0.034062 -9.4063e-07
6:36439391 G A 0.535204 -8.7557e-06
6:36443643 G A 0.058464 2.5478e-05
6:36446975 C G 0.371274 -1.1513e-05
6:36460710 T C 0.020348 2.5633e-05
6:36463627 T C 0.092133 1.0489e-05
6:36464203 T C 0.078494 -3.7343e-07
6:36465380 T C 1.561294 -3.3521e-06
6:36468133 G A 1.819866 -2.5228e-06
6:36501881 G A 0.057919 3.9811e-06
6:36514343 A G 0.057526 -1.0529e-05
6:36515481 C A 0.163820 3.8356e-06
6:36516027 C T 0.071661 -1.5774e-05
6:36522766 G A 0.032796 1.0288e-06
6:36523873 T C 0.038210 1.7706e-05
6:36524075 G A 0.238380 -2.4337e-06
6:36524902 C T 0.185106 -9.4740e-06
6:36535585 A G 0.033218 6.2530e-06
6:36551396 C T 0.508533 -2.0936e-05
6:36561376 T C 0.039154 1.0432e-06
6:36562611 C T 0.023535 -9.1923e-06
6:36563323 T C 0.054325 -1.9762e-05
6:36565308 G C 1.942289 5.0469e-06
6:36572757 A G 0.034795 -2.1243e-05
6:36573550 C A 0.059106 -1.8713e-05
6:36586592 G C 0.085508 1.6788e-05
6:36589502 T C 0.601659 1.8146e-05
6:36592227 A G 0.161506 -9.0408e-06
6:36600436 A G 0.073745 4.5665e-06
6:36602679 G A 0.047584 -2.8431e-05
6:36603401 C T 0.065046 -7.4346e-06
6:36609453 T C 0.050304 -1.5531e-05
6:36612040 T C 0.465935 -2.0383e-05
6:36621411 G A 0.431146 -3.8541e-06
6:36622900 A C 0.464536 2.7190e-05
6:36623379 A G 0.470950 2.3737e-05
6:36627410 T C 0.077140 -1.9366e-05
6:36629714 T C 1.326128 -5.1139e-05
6:36631009 A G 0.083255 -2.9477e-05
6:36640241 T C 1.761049 2.7806e-06
6:36642190 G A 0.274026 -8.6440e-06
6:36645588 C A 0.520627 1.8818e-05
6:36645696 G A 0.757417 1.2227e-06
6:36651971 A C 0.127168 -1.1225e-05
6:36659932 T C 0.340834 1.8996e-05
6:36661250 T C 0.022296 3.3563e-06
6:36666133 C T 0.238052 -5.5387e-06
6:36667610 G A 0.786016 1.8434e-05
6:36669519 A G 0.135140 6.5172e-05
6:36678212 T C 0.148944 1.1416e-04
6:36682977 C A 0.124091 5.7574e-05
6:36685559 T G 0.052310 -2.0601e-05
6:36685593 A G 1.563384 -2.5467e-05
6:36695661 C A 0.789378 -1.3539e-05
6:36701466 A G 0.402197 2.7502e-05
6:36708556 G C 0.389973 -8.4702e-06
6:36709896 A G 0.092360 7.1604e-05
6:36715053 A G 1.527930 -1.5468e-05
6:36715773 T C 0.021689 4.4647e-05
6:36719710 A G 0.122530 5.4605e-06
6:36724734 A G 0.091555 -4.7481e-06
6:36727349 G T 1.799749 3.0753e-05
6:36727503 C T 1.501175 -1.0472e-05
6:36728711 C T 0.141154 -1.6428e-05
6:36735242 A G 1.328296 -1.7998e-05
6:36738521 T C 0.098443 1.6676e-06
6:36739325 G A 0.094652 -3.0791e-06
6:36741654 A C 0.123137 -2.4643e-05
6:36743179 T C 1.687761 -4.5849e-05
6:36745427 A G 0.663431 -3.5277e-05
6:36746581 T C 0.225309 -3.2048e-05
6:36747406 T C 0.885049 -2.0448e-05
6:36754609 A C 0.495345 -5.4366e-06
6:36755668 A G 0.223946 5.2526e-06
6:36757724 G A 0.055572 -1.2189e-05
6:36759344 C T 0.101344 5.3060e-05
6:36763413 T C 0.040002 -3.0737e-05
6:36768360 A G 0.031715 1.7637e-05
6:36771123 A G 0.334281 2.1067e-05
6:36772543 G A 0.280407 -7.0070e-06
6:36772865 A G 0.041491 3.2793e-05
6:36775321 A C 0.076462 -1.4520e-05
6:36776897 T C 0.501009 1.6789e-05
6:36777848 A G 0.026561 -1.3381e-05
6:36780343 T C 0.037574 -2.9311e-05
6:36780656 T C 0.032186 -1.8590e-06
6:36781635 T C 1.570587 -1.8595e-05
6:36788900 C T 0.432477 -3.2900e-06
6:36789705 T C 0.036704 3.2243e-05
6:36790819 T C 0.056844 -1.3830e-05
6:36792057 T C 0.466003 -2.1245e-05
6:36794574 T C 0.544964 8.7675e-06
6:36796614 G A 0.039891 -1.2078e-06
6:36797956 A G 0.271328 1.2683e-05
6:36801054 G A 0.026181 -4.0130e-05
6:36801285 C T 0.529449 1.7336e-05
6:36803067 A C 0.042108 -8.7671e-06
6:36803732 T C 0.235816 1.4353e-06
6:36806492 T C 0.118242 1.3338e-05
6:36812935 G C 0.059885 4.7264e-05
6:36837441 G A 0.132566 1.5082e-06
6:36843777 T C 1.123458 1.9688e-06
6:36856130 A G 0.144387 -7.0314e-05
6:36859980 T C 0.047678 4.5655e-05
6:36863467 C T 0.046623 -1.8365e-05
6:36866378 G A 0.093879 1.9108e-05
6:36867191 A G 0.029784 -1.5928e-05
6:36873344 T C 0.255852 -1.7923e-05
6:36879464 A G 0.819509 6.2389e-05
6:36880291 C A 0.470878 -1.7253e-05
6:36887476 T C 0.185122 -3.3707e-06
6:36893246 T C 0.031309 7.3720e-06
6:36896828 T C 1.386208 3.2962e-05
6:36902391 T C 0.031056 1.4981e-07
6:36908158 T C 0.325157 -1.0031e-05
6:36908382 A G 1.311401 -1.4786e-05
6:36922026 G A 0.450868 6.9166e-06
6:36922684 C A 0.890502 -2.4726e-06
6:36928186 A G 0.084813 1.9033e-06
6:36929561 G A 0.020342 1.9735e-05
6:36929848 A G 0.085141 5.5847e-06
6:36930814 C T 0.298301 4.4474e-06
6:36933170 T C 0.320379 1.6310e-05
6:36933486 T G 0.037759 -2.1489e-05
6:36936211 T C 0.024561 1.8247e-05
6:36936640 A G 0.138944 6.2609e-07
6:36938432 A G 0.029819 2.0639e-05
6:36943575 T C 0.091802 -5.9828e-07
6:36948528 G A 0.176716 1.4423e-05
6:36951061 A G 0.321889 2.4154e-06
6:36952342 G A 0.135650 -1.5742e-06
6:36963140 A G 0.493184 1.5763e-05
6:36965349 T C 1.046899 8.6897e-05
6:36966218 A G 0.072583 -2.6852e-05
6:36967617 A G 0.811846 8.8021e-06
6:36969401 A G 0.211420 8.0294e-05
6:36970610 C A 0.260247 1.5928e-05
6:36970965 T G 0.299879 2.8152e-05
6:36975026 A C 0.025843 -1.6358e-05
6:36975033 C T 0.797298 2.8305e-05
6:36975807 T C 0.078702 -1.1035e-05
6:36976637 C G 0.482956 2.5940e-05
6:36978463 G A 0.314361 3.1676e-06
6:36979084 T C 0.450125 2.5242e-05
6:36979875 G A 0.209654 2.1352e-05
6:36982947 T C 0.815936 -3.8826e-06
6:36983526 T C 0.048976 1.4722e-05
6:36985516 C T 0.045305 2.8599e-05
6:36988364 T C 0.984514 -1.7914e-05
6:36989799 C T 0.027573 1.5681e-05
6:36990736 C T 1.103347 -6.2587e-06
6:36995535 G C 0.229048 2.3831e-05
6:36996773 G C 0.972969 2.8369e-07
6:36996840 G A 1.937742 -4.1570e-06
6:36999956 T G 0.064189 -1.6790e-05
6:36999980 G C 0.021010 2.6859e-05
6:37001267 C T 0.855058 -1.4951e-05
6:37006575 A G 0.045292 8.3092e-06
6:37016101 G A 0.028787 -3.3205e-05
6:37022490 G A 1.215244 -1.2068e-05
6:37024463 A G 0.055838 4.9112e-06
6:37024681 G A 0.039135 3.5547e-06
6:37025546 T C 0.036743 -3.9968e-05
6:37025640 T C 0.041702 -9.9408e-06
6:37028196 C A 0.028628 7.3501e-06
6:37031145 C T 0.232557 2.6221e-05
6:37039564 T C 0.999549 9.5029e-06
6:37051572 T C 0.028407 2.2460e-05
6:37052460 T C 0.109345 9.0246e-06
6:37059741 A G 0.203916 1.8916e-05
6:37060407 A G 0.643670 -7.1835e-06
6:37061774 A G 0.999000 -2.7030e-05
6:37063354 A G 0.693837 -1.4077e-05
6:37064250 T C 0.022380 4.1564e-05
6:37064667 G A 0.088303 -8.9939e-06
6:37068903 T C 0.052336 -2.8507e-05
6:37071497 C G 0.058730 2.3496e-05
6:37077856 T C 0.184304 2.3076e-05
6:37079062 A G 1.337076 1.8190e-05
6:37079883 C A 0.083031 -2.5111e-06
6:37085159 A G 0.464140 -4.2165e-05
6:37098450 G C 0.091604 -1.9843e-05
6:37101853 A G 0.340555 -1.8256e-05
6:37102999 G T 0.050992 5.8696e-05
6:37106207 A G 0.960855 -9.0814e-06
6:37108380 T G 1.302277 -3.4432e-05
6:37113546 G A 0.624195 -8.3900e-07
6:37116078 T G 0.589043 -5.9054e-05
6:37130282 G A 0.594713 -2.4129e-05
6:37137117 A C 0.097225 -2.1964e-05
6:37137426 A C 1.946642 5.3714e-06
6:37138220 G C 0.593736 -5.2565e-05
6:37141962 A C 0.096083 -8.1976e-06
6:37142192 T C 0.028274 -1.6220e-05
6:37144404 G A 1.590227 -1.8838e-04
6:37145466 A G 0.127418 -1.7665e-05
6:37146216 G A 0.036279 -4.5517e-06
6:37150715 A G 0.030121 3.6744e-05
6:37155453 T C 0.052991 -2.7360e-06
6:37157618 T C 0.054689 2.6150e-05
6:37167330 A G 1.086998 -3.3226e-05
6:37168367 T G 1.092331 -2.7640e-05
6:37170422 A G 0.085226 -3.6155e-06
6:37173085 T C 1.557383 -3.2438e-05
6:37173665 A G 1.142047 -1.0546e-05
6:37174745 G A 1.301385 -1.4664e-05
6:37176012 T C 0.093230 7.3133e-05
6:37176292 A G 0.252152 -1.4819e-05
6:37178786 C T 1.203721 1.0181e-06
6:37178865 C T 1.621611 -9.8907e-06
6:37178897 C T 0.159432 -1.9578e-06
6:37183026 T G 0.046643 -1.6234e-05
6:37183730 C T 0.023795 -1.6460e-05
6:37191086 T C 0.402083 -1.4282e-05
6:37191185 C T 1.684197 1.1035e-05
6:37195810 A C 0.047444 -1.9941e-05
6:37198502 C T 0.090857 -1.8869e-05
6:37199880 A G 1.590013 6.2185e-06
6:37250112 G A 1.745982 9.0703e-06
6:37252210 T C 1.315205 1.9208e-05
6:37252839 G A 0.085683 -2.8582e-05
6:37254985 G A 0.113477 -9.5337e-06
6:37260132 A C 0.034980 6.3066e-06
6:37264954 G A 1.727292 1.2695e-05
6:37275498 A G 0.047684 3.9987e-07
6:37276411 T G 0.029589 -8.5682e-07
6:37281935 A G 0.030826 -2.8840e-05
6:37282656 A G 1.721628 1.7259e-05
6:37290841 G A 0.403093 5.1221e-05
6:37292044 C T 0.057649 -1.0489e-05
6:37292538 A G 0.025610 -6.5784e-06
6:37295630 G A 0.267297 -5.1557e-06
6:37297364 T C 0.032536 -9.8177e-06
6:37300829 A G 0.139655 7.0408e-05
6:37301265 C T 0.032436 -2.0166e-05
6:37302432 A C 1.300109 3.2454e-05
6:37312302 C A 0.204870 -7.8087e-05
6:37315512 C T 0.108953 1.1490e-06
6:37318720 A G 0.314654 1.2320e-04
6:37321807 G C 0.167702 -1.2063e-05
6:37324893 G C 1.029936 -1.0144e-05
6:37329281 T C 0.032763 1.3640e-05
6:37329800 G A 0.339095 1.2448e-05
6:37331049 G C 0.074881 1.8814e-05
6:37337516 A G 0.026460 -1.4747e-05
6:37338342 A G 0.053459 3.4164e-06
6:37344322 C G 0.115892 -9.1704e-06
6:37347233 A G 0.088812 -2.2170e-05
6:37348920 T C 0.926803 6.2963e-06
6:37359222 G A 0.131375 -1.7832e-07
6:37361964 A G 0.020501 -1.6630e-05
6:37367790 T G 1.304062 2.4177e-05
6:37374939 C T 0.808749 2.3693e-06
6:37375043 A G 0.051304 1.2255e-05
6:37375335 G A 0.228905 -4.3198e-05
6:37403675 A G 0.026619 -1.1532e-05
6:37410503 C T 0.107460 -4.9122e-06
6:37410969 G T 1.499127 -2.5739e-05
6:37414355 C G 0.113127 -5.7627e-06
6:37421154 G A 0.023652 1.0225e-05
6:37422437 A G 1.869190 -1.7699e-05
6:37449717 C G 0.037665 -4.2657e-08
6:37450914 C T 1.384614 -2.0253e-05
6:37451696 T G 1.306591 -1.8668e-05
6:37456130 A G 0.064965 -1.2997e-05
6:37457477 A G 0.238088 -3.6821e-05
6:37459576 T C 0.131975 -5.2198e-06
6:37474021 C A 1.681039 -3.4857e-05
6:37474197 A G 0.247978 1.6652e-05
6:37474875 G A 0.407984 -2.9712e-05
6:37480366 G A 1.027382 -1.4204e-05
6:37486310 G A 1.296659 -5.1557e-05
6:37487044 C T 1.319399 -4.4011e-05
6:37489603 C T 0.055708 2.8360e-06
6:37492418 A G 0.049421 -2.2841e-05
6:37492650 A C 0.954610 -1.6785e-05
6:37492664 G A 0.073995 -3.4281e-05
6:37494308 A G 1.365967 -7.6050e-06
6:37494543 T C 0.314157 -1.7547e-05
6:37498069 A G 0.284971 2.7508e-05
6:37498620 A G 0.411360 1.2119e-05
6:37499842 A G 0.230879 -1.1232e-05
6:37502110 G C 0.520488 -2.3701e-05
6:37502342 T C 0.028258 6.7801e-05
6:37506045 T C 0.048707 2.5772e-06
6:37510932 T G 1.519400 -9.7389e-06
6:37513253 T C 1.059528 2.3990e-05
6:37515493 A G 0.946859 -3.8568e-06
6:37519202 T C 0.110176 1.3935e-05
6:37519400 A G 1.811606 -9.9568e-06
6:37523424 T G 0.074609 -3.3181e-05
6:37525238 T C 0.643663 4.5228e-06
6:37526821 C T 0.830357 1.1887e-05
6:37527758 T C 0.053900 2.3814e-05
6:37528469 C T 1.844911 -3.0008e-05
6:37531253 T C 0.045065 -3.0547e-05
6:37531957 G A 0.237445 1.7010e-05
6:37535292 G A 1.497640 -2.7277e-05
6:37541304 G A 1.912882 -5.3514e-05
6:37545923 C T 0.808629 -1.3109e-05
6:37552618 T C 0.339361 3.1783e-05
6:37553497 T C 0.495423 3.0248e-05
6:37554917 C T 1.000052 2.4054e-05
6:37557561 A G 0.305296 6.7372e-06
6:37564952 G A 1.189602 -3.5757e-06
6:37569565 A G 0.042355 1.6600e-06
6:37569680 A G 0.106229 -4.8624e-05
6:37571295 C G 0.080113 -5.0830e-05
6:37572144 G T 0.894826 1.1308e-03
6:37574213 G A 0.607924 3.4467e-05
6:37575047 C T 0.026421 -1.9351e-05
6:37576163 T G 0.465163 4.4127e-05
6:37576182 T C 0.029712 -2.3877e-05
6:37576543 G A 0.136789 -3.8618e-05
6:37579242 C G 0.022980 6.8470e-06
6:37579375 G T 0.787239 -2.0442e-05
6:37582857 T G 0.106311 -1.1770e-05
6:37583987 G A 0.472284 8.4866e-05
6:37585054 G A 0.594814 5.5609e-05
6:37586337 T C 0.394128 7.2768e-05
6:37589950 C T 0.254155 6.1918e-07
6:37590685 A G 0.068753 5.0419e-06
6:37593165 C T 0.065209 1.1558e-05
6:37595546 C T 0.894864 8.9650e-06
6:37595917 C T 0.072784 -1.1497e-06
6:37596215 G A 1.192072 4.6719e-05
6:37596799 A G 0.893537 -4.6494e-06
6:37597129 T C 0.386338 -1.9251e-05
6:37598354 A G 0.110754 1.8774e-05
6:37599962 C T 0.205334 2.1666e-06
6:37602460 C T 1.757387 -2.4952e-06
6:37603037 T C 0.086138 -1.2826e-06
6:37609741 T C 1.401674 -5.2092e-06
6:37610244 A G 1.217431 5.7440e-06
6:37617569 T C 0.431750 1.4895e-05
6:37624753 G T 1.308399 -9.1603e-06
6:37630020 T C 0.125587 -4.5339e-05
6:37631768 G A 0.525476 1.1258e-06
6:37633024 C T 1.499958 -1.4366e-05
6:37634278 A G 0.107226 6.9510e-06
6:37634560 T C 0.034435 2.0071e-05
6:37635359 G A 0.232963 -9.9659e-06
6:37636354 C T 0.378486 -6.2855e-06
6:37639187 G A 0.731213 4.3942e-05
6:37645437 C T 0.034678 -2.4941e-05
6:37649685 C T 0.104155 1.4127e-05
6:37649711 T C 1.531410 1.5245e-06
6:37651027 C T 0.209687 1.9006e-05
6:37655884 C T 0.282358 -1.2935e-05
6:37656673 C A 0.131268 8.8055e-05
6:37657542 C T 0.236504 -2.1879e-05
6:37660867 T C 1.338108 1.6869e-05
6:37669616 T C 0.256557 -1.8119e-05
6:37670589 G A 0.103860 -5.9490e-05
6:37671922 G T 1.034672 -9.0216e-06
6:37675251 A G 0.350916 -4.2965e-05
6:37676751 T C 0.040894 1.7974e-05
6:37679264 C T 0.020630 -2.1976e-05
6:37680592 C A 0.177079 1.0259e-05
6:37682069 C A 0.209544 3.0508e-05
6:37690961 A G 0.605142 -2.4156e-06
6:37691696 C G 0.045562 9.3157e-06
6:37692408 A G 0.340779 -4.7143e-06
6:37693446 A G 0.114782 2.8182e-05
6:37693632 C A 0.743505 2.6111e-05
6:37694194 C T 0.119615 2.6186e-05
6:37696446 G T 0.281660 2.8955e-05
6:37700666 T C 0.131349 -7.7738e-06
6:37706891 A C 0.057127 -2.8376e-05
6:37708746 T C 0.217006 1.1455e-05
6:37710350 C A 0.025240 3.5139e-06
6:37712879 C T 0.688070 -7.7747e-06
6:37716301 C T 0.405972 -4.7729e-06
6:37718663 G A 0.053456 -1.0578e-05
6:37720816 G A 0.159208 3.6143e-05
6:37720957 T C 0.036477 -1.4347e-05
6:37721043 C T 0.033740 2.5561e-05
6:37722549 G T 0.467191 -6.4771e-06
6:37727349 T C 0.031209 -1.5138e-05
6:37727508 T C 0.833187 1.0380e-05
6:37731102 T C 0.059142 -1.8067e-05
6:37734989 G A 0.050083 -3.9882e-05
6:37740164 T C 0.119346 2.3356e-05
6:37746871 G A 0.270913 -9.9750e-06
6:37756871 A G 0.313161 1.8235e-05
6:37757583 A G 0.247426 1.0177e-05
6:37758319 A G 0.035305 1.6941e-06
6:37761961 G C 0.984423 -7.5852e-06
6:37765969 A T 0.025610 -1.1943e-05
6:37767503 G A 1.926959 -8.6130e-07
6:37780482 A G 0.527353 1.0484e-05
6:37789535 T C 0.020475 -3.5002e-05
6:37790385 C A 0.289865 -3.2365e-05
6:37790830 A G 0.066442 -1.5814e-05
6:37809880 A G 0.992496 -9.5637e-07
6:37844693 C T 0.195665 -4.8075e-05
6:37845530 G A 1.014801 2.2248e-06
6:37847217 A C 0.120943 -5.9344e-05
6:37849715 G A 0.027460 4.7042e-06
6:37861707 T C 0.828312 -3.8452e-07
6:37865065 G A 0.166982 4.4325e-06
6:37885600 T G 0.139285 -1.2764e-05
6:37887016 A G 0.060382 -4.1016e-05
6:37911753 G A 0.038521 -3.1284e-05
6:37936595 T C 0.046944 -9.6634e-06
6:37940278 A G 0.046756 -1.0412e-05
6:37948259 G T 0.108157 -5.7789e-05
6:37962032 T C 0.072632 -6.4487e-06
6:37968007 A G 0.067542 3.9323e-05
6:37973712 G A 0.085489 1.8160e-05
6:37983474 A G 0.060444 -6.4746e-05
6:37991416 T C 0.052706 3.4883e-05
6:37996436 G T 0.020267 -3.9026e-05
6:37997014 C A 0.095252 4.3615e-05
6:38000758 T C 0.107927 -9.5749e-06
6:38005065 A G 0.072054 8.1543e-06
6:38011884 G A 0.054056 6.8265e-05
6:38014014 T C 0.073044 2.0669e-06
6:38025540 T C 0.033253 -7.2230e-05
6:38036420 G A 0.169935 1.9836e-05
6:38040403 G T 0.021069 -3.1347e-05
6:38045272 C A 0.173603 3.1106e-06
6:38076812 G C 0.048067 -5.1012e-06
6:38078546 T C 0.824232 -1.4637e-06
6:38081396 A G 0.035104 -1.5254e-05
6:38084897 G A 0.187083 9.4531e-06
6:38088606 C T 0.047519 -1.6648e-05
6:38099420 T C 0.052586 -1.1005e-05
6:38106345 G C 0.066867 -1.3447e-05
6:38106844 C T 0.178076 4.1828e-06
6:38111828 C T 0.101753 -6.9457e-05
6:38121762 T C 0.048954 2.5705e-05
6:38136622 T C 0.069302 2.8035e-06
6:38138128 A G 0.031858 2.0810e-05
6:38140063 T C 0.157114 -7.8911e-06
6:38143395 A G 0.224864 9.3875e-06
6:38144000 C G 1.271393 4.4892e-06
6:38145965 G A 0.892966 1.1843e-05
6:38148770 T C 1.504525 1.4137e-05
6:38151186 C G 0.082928 -1.4359e-05
6:38153311 A G 0.041125 1.9873e-05
6:38154543 C T 0.039268 -8.3929e-06
6:38164844 C T 0.050443 -3.7742e-05
6:38165945 A G 1.871050 -1.4524e-04
6:38166764 A G 0.077666 -5.0913e-05
6:38171967 C T 0.189141 1.4660e-05
6:38173440 G A 1.854772 -2.2985e-05
6:38175923 C A 0.895822 -6.1338e-06
6:38176684 C T 0.029683 -2.2134e-05
6:38178403 T G 0.038551 -9.7402e-06
6:38185540 A G 0.034613 6.7207e-05
6:38186405 A C 0.134124 -2.7710e-05
6:38199001 T C 0.050908 -4.0258e-05
6:38204303 T C 0.295036 -1.6076e-05
6:38204711 C G 0.070223 2.0763e-05
6:38204838 A G 0.917514 9.3212e-06
6:38209609 T C 1.606216 1.0504e-05
6:38211006 C T 0.156670 -2.0753e-07
6:38215201 C T 0.127730 4.3154e-06
6:38235900 G T 0.851202 1.9570e-05
6:38239632 A G 0.026369 -2.5039e-05
6:38240418 T C 1.351228 -1.0398e-05
6:38246773 A G 0.808548 -3.4193e-05
6:38249241 T C 0.021887 5.6675e-06
6:38255887 A G 0.032822 -1.3594e-06
6:38258854 C G 0.049752 -4.2337e-05
6:38271937 T C 0.035305 -3.7182e-05
6:38293555 C T 0.045263 6.5525e-06
6:38296829 T C 0.357735 1.7249e-07
6:38306986 A C 0.115766 8.2815e-06
6:38313180 A G 0.058727 -4.3614e-05
6:38318373 T C 1.054342 -6.4035e-06
6:38321529 A G 0.152784 3.4112e-06
6:38323299 A G 1.111562 5.5977e-06
6:38336649 T C 0.396273 9.8803e-06
6:38339266 T C 0.028628 -4.4207e-05
6:38340423 T C 0.074144 1.2780e-06
6:38340729 A G 0.087134 5.7840e-05
6:38345817 A C 0.077299 1.3084e-05
6:38365841 C T 0.416105 1.9918e-05
6:38365873 C T 0.417650 1.9409e-05
6:38381270 T C 1.861306 1.4074e-04
6:38384592 C T 0.933866 6.7039e-05
6:38396086 C T 0.279079 -4.4485e-05
6:38396383 C T 1.044491 -6.9639e-05
6:38412788 A G 0.850023 -2.1899e-05
6:38414387 G C 0.188037 -3.2341e-05
6:38416816 A G 0.191747 -2.1049e-05
6:38419417 C A 0.075073 -1.7928e-05
6:38428133 A G 0.224975 4.6209e-05
6:38431235 T G 0.068938 3.3704e-06
6:38437538 G A 0.399185 -3.1374e-05
6:38440970 G A 0.605541 -1.2687e-05
6:38441679 T C 0.045127 3.1868e-05
6:38467509 C A 0.704133 2.3797e-05
6:38470237 T C 0.093597 1.9753e-05
6:38471642 T C 0.022429 -4.3137e-05
6:38472126 T G 1.685483 -2.4606e-06
6:38474138 C T 1.871559 -5.4839e-06
6:38474322 G A 0.075388 2.2166e-05
6:38474367 T C 0.484839 3.4133e-06
6:38477642 T C 0.631469 -6.4848e-07
6:38504507 C T 0.340328 -4.8620e-05
6:38507233 C T 0.605304 -4.3132e-06
6:38515995 T C 0.945902 -3.4791e-05
6:38521444 C T 0.084882 6.1837e-05
6:38522822 T C 0.046467 1.9072e-05
6:38543377 G A 0.311658 -1.0021e-05
6:38552485 T C 0.060541 8.8719e-06
6:38553649 C T 0.309860 -1.5042e-05
6:38572513 C T 0.102867 -2.0250e-05
6:38578403 G C 0.041715 -2.4133e-05
6:38583605 A G 0.025230 -1.5603e-05
6:38594226 A G 0.119761 -1.3101e-05
6:38594518 A C 0.048944 -1.6786e-05
6:38595100 G C 0.025905 8.8270e-06
6:38597012 T C 0.053764 2.9211e-05
6:38615044 C G 0.622439 -4.3918e-06
6:38617720 G A 1.535169 -4.1712e-06
6:38619090 A G 0.045321 2.3262e-05
6:38630945 G A 0.123874 -4.1945e-06
6:38633779 G A 0.210605 -2.3040e-05
6:38636199 T C 1.075495 -3.6150e-05
6:38640883 A C 0.029725 7.5391e-07
6:38641217 C T 0.025798 -4.1373e-05
6:38648794 G A 1.720262 1.0757e-05
6:38650186 C T 0.061288 9.6047e-06
6:38650628 G T 0.928868 -4.6725e-06
6:38657586 A G 0.082434 7.6671e-05
6:38658527 T C 0.967305 -9.1484e-06
6:38659913 T G 0.050265 -1.7139e-05
6:38669410 A G 0.559376 1.3705e-05
6:38679676 C T 0.160334 2.9134e-06
6:38679768 T C 0.992898 -1.5323e-05
6:38681515 G T 0.079967 2.9866e-06
6:38682676 A G 0.145790 -1.7422e-05
6:38682956 T C 0.124802 -1.8653e-05
6:38683483 T C 0.039356 -1.5450e-05
6:38684187 G C 0.028790 -2.2493e-05
6:38685083 T C 0.107002 -2.2457e-05
6:38686222 C T 0.470836 3.0416e-05
6:38688298 T C 1.838127 3.4667e-05
6:38688474 A G 0.249461 5.3102e-05
6:38689506 C T 0.645381 2.7790e-05
6:38691703 G A 0.511490 -7.8162e-06
6:38698401 C T 0.081671 2.8999e-05
6:38698513 C G 0.312112 -3.7630e-05
6:38699268 G C 0.117509 1.4896e-06
6:38700472 G T 0.039008 2.4749e-06
6:38707160 G A 0.023841 -6.4785e-07
6:38709960 T C 0.700031 -6.4155e-05
6:38718041 T C 0.551725 -3.6676e-05
6:38719819 A G 1.849335 2.0580e-05
6:38719850 C G 1.424944 -9.7274e-06
6:38723161 G T 1.115581 1.5799e-05
6:38728063 G A 0.068594 -5.9809e-06
6:38746176 A G 0.318539 1.4026e-05
6:38747331 A G 0.072083 -1.7711e-06
6:38747770 A G 0.092824 -1.3265e-05
6:38750888 G A 0.277086 3.2640e-05
6:38757615 A G 0.064741 -3.0485e-05
6:38759379 A G 0.063118 6.5958e-06
6:38766541 G T 0.284428 3.3171e-05
6:38767559 G A 0.778680 -1.3590e-05
6:38773293 A G 0.895225 5.4868e-05
6:38773873 T G 0.893225 5.2722e-05
6:38796580 C T 1.306098 3.1100e-05
6:38799927 C T 0.273321 2.3400e-05
6:38800164 A G 0.274331 2.6044e-05
6:38807887 G A 0.109813 9.6215e-06
6:38820493 A C 0.028612 -7.4043e-06
6:38821371 G A 0.046935 -7.9209e-06
6:38826199 C T 0.865324 4.2407e-05
6:38838483 A G 0.023461 -1.7259e-05
6:38844867 A C 0.867281 3.3959e-05
6:38848900 A G 0.556029 4.6777e-05
6:38852820 A G 0.040294 -2.7159e-05
6:38857437 G C 0.308525 -5.0230e-06
6:38858179 A C 0.049190 -6.3003e-06
6:38870939 T G 0.702342 1.7417e-05
6:38875526 A G 1.156290 2.5135e-05
6:38884151 G A 0.250461 2.8337e-05
6:38888409 A G 0.079334 -1.8555e-06
6:38891068 G T 0.240701 -1.8908e-05
6:38892643 A G 0.127444 -2.5140e-05
6:38898503 A G 1.342470 -1.4416e-06
6:38903095 A G 0.950371 3.2229e-05
6:38907529 C T 0.047967 2.9003e-05
6:38913223 C T 0.022448 -2.6859e-05
6:38914676 T G 0.397370 3.4410e-05
6:38918157 C A 1.772786 -2.4845e-05
6:38919737 G A 0.022961 -1.7760e-05
6:38921240 C T 0.210505 -3.4109e-05
6:38937729 A G 0.046785 3.2673e-05
6:38944512 C T 0.060246 -1.5991e-05
6:38946934 T C 0.034841 -8.5385e-06
6:38948406 C A 0.099546 -8.7149e-06
6:38951998 T C 0.322885 -1.7001e-06
6:38964034 A G 0.820016 -8.3573e-07
6:38967173 A G 0.040154 -1.2542e-05
6:38980081 G A 0.322888 1.4097e-05
6:38986164 C T 1.734667 -1.5751e-05
6:38992705 C T 0.325556 1.6246e-05
6:38993395 A C 0.134390 1.0209e-05
6:39002253 G A 0.080607 1.1097e-05
6:39003282 A G 0.043140 -2.2173e-05
6:39003874 G A 0.718928 -2.2024e-06
6:39003992 T C 0.494852 1.6095e-06
6:39007540 A C 0.154034 -2.2366e-05
6:39011589 T C 0.086566 7.3661e-06
6:39018493 C A 0.555487 7.1745e-07
6:39018577 C T 0.067328 -9.6143e-05
6:39021712 T C 1.636617 -2.0321e-05
6:39023141 A G 0.026580 2.1974e-05
6:39023359 T C 0.559444 -1.0280e-05
6:39023630 C T 0.435567 4.0661e-05
6:39025043 G A 0.060953 9.4680e-06
6:39025159 T C 0.020936 1.8095e-05
6:39026675 C T 1.531910 1.5877e-05
6:39027106 T C 0.150954 1.9755e-05
6:39028905 T C 0.186064 8.9379e-06
6:39030401 A G 0.817461 -7.2664e-06
6:39034072 A G 0.700543 -6.5331e-06
6:39035645 T C 0.175073 7.3701e-06
6:39036745 T C 0.065076 4.7365e-05
6:39041502 C A 1.140122 -2.0519e-05
6:39041825 G A 1.070490 -6.7308e-06
6:39042452 T C 0.069350 -2.9471e-05
6:39046794 A G 0.031679 -1.0283e-05
6:39047753 T C 0.027784 -1.9569e-07
6:39048002 G T 0.730489 -1.4305e-05
6:39050055 G A 0.055731 5.2739e-06
6:39050918 C A 0.029569 3.0153e-05
6:39056150 A C 0.185707 -4.7485e-07
6:39056190 T C 0.040664 1.7029e-05
6:39059679 C T 0.720986 -1.8595e-05
6:39060478 A G 0.315436 3.1765e-05
6:39060762 C G 0.060492 -1.9301e-05
6:39063943 A G 0.187872 9.5267e-06
6:39063994 G C 0.060158 -1.0006e-06
6:39066136 G C 1.936810 -2.2791e-05
6:39073052 C T 0.026570 2.1975e-05
6:39076803 T C 0.093522 1.9239e-05
6:39079103 A G 1.134910 7.8453e-06
6:39085700 C T 0.413259 2.2366e-05
6:39085783 A G 0.078653 1.7926e-06
6:39093306 T C 0.031384 -6.0052e-06
6:39098855 G T 1.028145 5.5693e-06
6:39104226 G C 0.107791 -2.0072e-05
6:39107698 T C 0.791696 -8.9218e-06
6:39109707 G A 0.116632 8.5568e-06
6:39111397 A G 0.036795 1.0203e-05
6:39123564 C A 0.184168 1.8623e-05
6:39125698 G A 0.022886 1.1252e-05
6:39128085 T C 0.885555 -5.3246e-06
6:39128424 T C 0.586449 -3.0530e-05
6:39128976 A C 0.055763 2.3073e-05
6:39132981 C T 1.082045 5.1849e-06
6:39137318 T C 0.117911 1.2321e-05
6:39147978 A C 0.074803 9.2369e-06
6:39148170 C A 0.432091 7.7904e-06
6:39150415 A G 0.050781 1.4199e-06
6:39151166 T C 1.436775 2.4561e-05
6:39152540 T G 0.228853 1.2128e-05
6:39152841 A G 0.080107 1.4907e-05
6:39153495 G A 0.079831 4.0174e-05
6:39156108 C T 1.471401 1.2686e-05
6:39156141 A G 0.118872 -1.1157e-05
6:39168174 G A 0.558775 -2.8641e-05
6:39168642 T C 0.049178 1.0046e-05
6:39170300 C G 1.809246 -1.1585e-05
6:39174922 C T 0.474611 7.7090e-06
6:39177026 T G 0.254869 1.0536e-05
6:39177405 T C 0.097313 -2.9423e-05
6:39181428 A G 0.021883 3.9060e-06
6:39182749 A G 0.089585 -3.6935e-05
6:39183470 T C 0.565575 1.3750e-05
6:39187168 C T 0.601864 -3.5250e-05
6:39191384 T C 1.619089 2.1011e-06
6:39191566 A G 0.701936 2.3097e-05
6:39193418 A G 0.667563 -3.2605e-05
6:39194363 G C 1.727244 -2.0212e-05
6:39195929 C T 0.239733 -1.3146e-05
6:39199353 A C 0.062635 6.4500e-06
6:39202157 A G 0.586920 6.5208e-06
6:39206260 G A 0.103922 -2.3972e-05
6:39212865 T G 0.072976 2.8812e-05
6:39217622 G C 0.209206 -3.0370e-06
6:39218583 A G 0.037811 1.2013e-05
6:39221586 G A 0.524883 -7.6533e-06
6:39226854 T C 1.252704 9.1354e-06
6:39228662 A G 0.824751 3.8166e-05
6:39230307 A G 0.675164 -1.7912e-05
6:39237999 T G 0.384981 -2.3003e-05
6:39239476 A G 1.392164 -1.0019e-05
6:39243495 A G 1.380187 -1.3546e-05
6:39247951 G A 0.034149 1.6581e-05
6:39250726 G A 0.915855 1.1215e-06
6:39250837 A G 0.595424 -2.8306e-06
6:39256986 C T 0.154901 8.3092e-06
6:39257716 A G 1.534016 -2.6103e-05
6:39267754 T C 0.373487 -2.8701e-06
6:39273650 T C 0.309038 -1.2114e-05
6:39275282 G A 0.932211 -1.2189e-05
6:39279131 A G 1.180254 5.1531e-05
6:39284050 T G 0.973738 5.5449e-05
6:39284378 T C 0.059022 1.1525e-05
6:39288679 T C 0.090546 1.8626e-06
6:39290653 A G 0.746183 3.9325e-05
6:39292004 A G 0.073151 -1.9717e-05
6:39293929 G A 0.558808 9.8243e-06
6:39294291 A G 0.080156 1.5794e-05
6:39301442 C T 0.223433 2.3918e-05
6:39302614 C T 0.524149 3.4915e-06
6:39306937 A G 0.054082 1.7062e-05
6:39311221 A G 0.022789 9.0381e-06
6:39312610 C T 0.400272 -1.1436e-05
6:39312740 G A 0.209391 7.3578e-06
6:39316002 A G 1.954899 1.4454e-05
6:39325078 G A 0.705500 3.3414e-06
6:39325549 G A 0.270173 2.8781e-06
6:39342344 T C 0.062021 -2.0848e-05
6:39349530 A G 1.520835 -4.7355e-06
6:39352568 G A 0.077036 -7.2055e-06
6:39355090 C T 0.067244 2.6570e-05
6:39358635 A G 0.161701 7.5535e-06
6:39361254 A G 0.141469 1.0267e-05
6:39362571 G A 0.036587 -1.6697e-06
6:39364028 C T 0.333194 -4.9598e-05
6:39365008 A G 0.027125 -7.8442e-06
6:39370670 A G 0.228873 -5.0245e-05
6:39389141 T C 1.703981 1.7519e-05
6:39391359 T C 0.047574 -2.4185e-05
6:39392339 A G 1.903829 8.8455e-09
6:39394690 C T 0.219415 -1.9313e-05
6:39398931 T C 0.060239 -5.6831e-06
6:39399174 T G 0.031637 -2.9143e-05
6:39399535 G A 0.084593 1.4330e-05
6:39400877 G T 0.337507 3.2071e-05
6:39408882 G A 0.056620 1.9330e-05
6:39417869 A G 0.226828 -8.8646e-06
6:39419968 C T 0.097907 2.7020e-05
6:39420405 A G 0.080354 -3.0079e-05
6:39421715 G T 0.141885 1.5062e-05
6:39444537 A G 0.043656 -6.3138e-06
6:39451069 G A 0.100195 2.4716e-05
6:39460359 A G 0.118784 2.0001e-05
6:39467984 C T 0.084784 2.3909e-05
6:39488282 G T 0.066627 -4.8282e-05
6:39494255 G A 0.613834 3.9349e-05
6:39510222 A G 0.075014 1.2343e-05
6:39512188 A G 0.045026 1.8177e-05
6:39528982 A G 0.058506 -7.6574e-06
6:39535223 G A 0.765395 2.6922e-05
6:39539207 T C 0.330480 4.7850e-05
6:39541003 C T 0.299434 -7.2500e-06
6:39564286 G A 0.827296 1.2989e-05
6:39581963 C T 0.279384 2.8488e-05
6:39583056 T G 0.021783 3.3936e-06
6:39583702 A G 0.056786 -1.9016e-05
6:39599093 G C 0.034935 1.2107e-05
6:39608760 C T 0.050554 -7.6819e-06
6:39609753 T C 0.038911 3.1474e-05
6:39637802 C A 0.085291 -3.3991e-05
6:39642334 C T 0.047071 1.1770e-05
6:39659107 T G 0.064027 4.3370e-05
6:39666704 A G 0.071084 -1.1955e-05
6:39671954 A G 0.050112 -1.3744e-05
6:39672597 C T 0.818208 -1.5123e-05
6:39672621 C T 1.787181 -2.4650e-05
6:39682934 C T 0.170954 -1.9778e-05
6:39696712 A G 0.161064 -1.9406e-05
6:39696749 A G 0.989860 -2.2182e-05
6:39697274 C T 0.088001 -4.3016e-05
6:39700538 T C 0.046795 2.7392e-05
6:39701750 G A 0.957093 1.6169e-05
6:39720765 T C 0.889340 1.6601e-06
6:39721363 T C 0.044299 -1.8774e-05
6:39723709 A G 0.091318 -1.0888e-06
6:39738417 A G 0.061408 -1.9128e-05
6:39739991 T C 0.028177 -5.1809e-05
6:39739992 A G 0.348128 3.9656e-07
6:39742005 T C 0.061635 -4.1946e-06
6:39742528 C T 0.076218 -1.9417e-05
6:39746437 G A 0.049496 2.0507e-05
6:39757489 G A 0.953565 4.1757e-05
6:39771984 T C 0.046951 -3.3859e-05
6:39777089 C T 0.087634 -1.2769e-05
6:39779595 T C 0.053147 1.0442e-05
6:39779904 T C 0.726452 7.1194e-05
6:39780248 A G 0.241227 1.7116e-05
6:39784189 T G 0.069285 -4.1741e-05
6:39784365 A C 1.137870 1.8992e-05
6:39786093 G A 0.031747 -2.6314e-05
6:39790940 T C 0.505755 4.2251e-05
6:39795340 T G 0.152158 -2.3905e-05
6:39795549 T C 0.481346 3.3998e-05
6:39797957 T C 0.140220 3.8005e-05
6:39798239 T C 0.033150 -2.0445e-05
6:39804125 A G 0.096865 2.5711e-05
6:39806273 T C 0.069779 2.6010e-05
6:39808053 C T 0.037152 -1.4619e-05
6:39810466 A G 1.365905 -1.4420e-05
6:39811160 A G 0.096716 -4.9195e-06
6:39811567 C G 0.972693 -1.4826e-05
6:39815570 A C 0.120157 -6.5877e-05
6:39818175 A C 0.045328 -7.7319e-06
6:39818215 G T 0.052696 8.6631e-05
6:39818374 C T 0.940770 -6.1419e-05
6:39821741 G C 0.068243 -1.9796e-05
6:39834169 C G 0.587848 -1.7503e-05
6:39834386 G A 0.081827 3.4300e-05
6:39838496 T C 1.193149 4.2270e-05
6:39848880 A G 0.069019 9.0842e-06
6:39851278 T C 0.737312 5.7963e-05
6:39852684 T C 1.107758 3.2093e-05
6:39855288 A C 0.089958 5.8407e-06
6:39866123 A G 1.077942 4.6032e-05
6:39870751 C G 0.043338 -5.7675e-06
6:39873307 G T 0.025506 -3.3044e-05
6:39873755 T C 0.030069 2.0811e-05
6:39874329 T C 0.043082 2.2495e-06
6:39874728 T C 0.063732 -1.0006e-06
6:39876196 A G 0.065488 8.1139e-07
6:39876331 C T 0.115944 -1.4875e-05
6:39881102 T A 0.189712 5.4872e-05
6:39884584 A G 0.122910 -3.0484e-05
6:39886246 T C 0.023373 1.3438e-05
6:39889240 G A 1.120277 1.3227e-05
6:39891556 G C 0.076173 1.3593e-05
6:39897360 A G 0.104879 4.3665e-05
6:39898656 C T 0.711040 -1.7026e-06
6:39900503 G A 0.070499 -7.3340e-06
6:39904317 A G 1.325482 2.2063e-05
6:39904895 G C 0.102182 1.0558e-04
6:39910947 A C 0.064806 2.8828e-05
6:39915349 T C 0.328150 -2.2094e-05
6:39917840 G A 0.069308 -1.8027e-05
6:39920347 A G 1.457048 -1.1857e-04
6:39929194 T G 0.041047 1.5869e-05
6:39932773 A G 0.587563 -4.0788e-05
6:39949713 C T 0.121955 -5.3585e-05
6:39965712 C G 0.323317 8.2181e-06
6:39967015 G T 0.040875 -1.0032e-05
6:39976684 T C 0.043374 3.9485e-05
6:40010620 T C 0.029725 2.3213e-05
6:40020534 T C 0.024201 5.0588e-06
6:40023088 C T 0.605522 -3.5879e-05
6:40042767 A G 0.169997 -7.6146e-05
6:40057504 G A 1.298707 2.0941e-05
6:40083495 A G 0.070730 5.1757e-05
6:40084072 G A 0.250630 2.7339e-05
6:40084102 G A 0.024668 2.6273e-05
6:40086681 T C 0.048869 -1.4767e-06
6:40087485 C T 0.088637 -2.0999e-05
6:40096889 A G 0.285013 -1.0989e-04
6:40101661 A G 0.094155 6.0522e-06
6:40107233 T C 0.064008 1.4409e-05
6:40107732 C T 0.032049 2.8203e-05
6:40112188 T G 0.113847 1.1538e-04
6:40114705 A G 0.256002 -9.7018e-05
6:40116465 A G 0.035363 8.9506e-06
6:40123937 C T 0.043004 -8.2327e-05
6:40125525 A G 0.020579 -4.2261e-06
6:40127068 C T 0.030641 2.3672e-05
6:40128521 A C 0.559412 -5.2115e-05
6:40129560 T C 1.081613 -3.5119e-05
6:40135688 A G 0.135562 2.6726e-05
6:40139036 A G 0.038275 5.4412e-06
6:40141299 A C 0.445499 3.2590e-05
6:40147069 A G 0.167368 1.3949e-05
6:40152215 G A 0.916388 3.7315e-05
6:40155443 T C 0.177352 2.1383e-05
6:40185308 C A 0.555630 1.9720e-05
6:40188605 A G 0.029284 -2.1330e-06
6:40194419 G A 0.030803 2.4845e-05
6:40212720 A C 0.196106 1.6666e-06
6:40212881 C T 1.346748 2.8006e-06
6:40217930 T C 0.852198 -1.4221e-05
6:40229251 T G 0.087439 1.3559e-05
6:40243721 T G 0.053537 3.8950e-05
6:40247122 A G 1.887435 5.3138e-05
6:40247164 T C 1.884439 5.3601e-05
6:40251192 T C 0.047198 -8.6707e-05
6:40252740 C T 1.884935 5.0242e-05
6:40254644 C A 1.979869 1.9136e-05
6:40254694 G A 0.477542 2.5832e-04
6:40256259 T C 0.058827 7.6271e-06
6:40260904 C T 0.744742 -1.1922e-05
6:40261080 G A 1.303309 -1.9200e-05
6:40273972 T C 1.206818 5.1794e-06
6:40275632 G A 0.641641 -1.0783e-05
6:40284807 G A 0.500402 -1.1651e-05
6:40290086 T C 0.042102 -2.0157e-05
6:40290981 T C 0.205844 6.2541e-06
6:40296217 C G 1.972712 -7.3459e-06
6:40301374 A G 0.247618 2.2872e-05
6:40301923 A G 0.036616 7.4750e-06
6:40305722 C T 1.295607 4.9340e-06
6:40306256 A G 1.047418 -1.2096e-05
6:40313785 C G 0.335203 -5.9620e-05
6:40322580 A C 1.115441 -9.1241e-05
6:40322858 G A 0.027830 -7.7414e-05
6:40335857 T G 1.898682 3.8975e-06
6:40341956 C G 0.074946 1.4414e-05
6:40346085 A G 0.038930 -8.4319e-06
6:40346757 A G 0.229493 -7.7277e-06
6:40347258 T C 0.237017 -3.2455e-06
6:40352264 G A 0.050677 1.0155e-05
6:40353383 T C 0.057104 1.8521e-05
6:40354006 G A 1.192890 -1.0388e-05
6:40354316 T G 0.518647 -7.2694e-05
6:40354689 T C 0.048856 1.8853e-05
6:40363394 A C 1.771695 -4.0899e-05
6:40363734 T C 0.286613 -7.8083e-05
6:40369195 G A 0.580977 -1.5790e-05
6:40371918 T C 0.594460 1.3068e-05
6:40382814 C A 1.657442 -3.3001e-05
6:40383672 T C 0.035405 -2.0278e-05
6:40387257 T C 0.058522 3.8391e-05
6:40392369 T C 0.838384 2.2670e-05
6:40397469 C T 0.301174 -2.1494e-05
6:40399446 C T 1.125068 6.4524e-05
6:40400288 T C 0.256177 -2.7828e-06
6:40404773 C T 0.058409 6.0910e-06
6:40405014 C T 0.215377 2.9182e-05
6:40405868 C T 0.116691 -2.4367e-05
6:40406829 G C 0.205792 1.9780e-05
6:40408156 G C 0.140544 -2.7499e-05
6:40411700 G A 0.087407 4.8824e-06
6:40411949 C T 0.100075 8.0632e-06
6:40414091 T C 0.087494 -1.1457e-05
6:40423743 G A 0.247348 -2.7147e-06
6:40425160 C T 0.054692 -2.4379e-06
6:40427748 T C 0.185950 1.4340e-06
6:40429541 A G 0.320921 6.0614e-05
6:40429948 T C 0.047701 -1.4334e-06
6:40431353 T C 0.677900 -4.3800e-06
6:40432701 G A 0.025269 3.2790e-07
6:40433304 A G 0.054984 -2.2049e-05
6:40433637 A G 0.045883 1.1670e-05
6:40443325 C T 0.063595 -5.0202e-07
6:40443509 G A 0.055770 1.7418e-05
6:40444173 G A 0.114756 1.4341e-06
6:40458625 C A 0.457165 6.1971e-06
6:40465621 C A 0.147951 -4.7726e-06
6:40468030 T C 0.027333 3.0867e-06
6:40470376 A G 0.026538 -2.4141e-05
6:40472420 T C 0.034493 -4.1291e-06
6:40472945 A G 0.070165 3.7370e-05
6:40476304 G T 0.089659 -2.6076e-06
6:40478348 A G 0.128859 4.0862e-05
6:40480366 C T 0.810256 -3.2185e-05
6:40485776 T C 0.188784 5.8697e-05
6:40487789 T C 0.507884 1.9799e-05
6:40492052 G T 1.186210 2.6165e-05
6:40495792 A C 0.195012 8.8175e-05
6:40503394 C T 0.927910 -8.5533e-06
6:40503596 T C 0.051784 -1.2163e-05
6:40510133 A G 0.850526 1.8907e-05
6:40514231 T C 0.049437 -2.1597e-05
6:40521504 T C 0.174255 2.1843e-05
6:40525338 A G 0.805465 1.0439e-05
6:40532645 A G 0.041439 -2.8652e-05
6:40536128 A G 1.013321 2.8263e-05
6:40544152 C T 0.192864 5.8462e-05
6:40547873 G A 1.016752 -5.5518e-07
6:40573651 A C 0.124562 -7.3771e-06
6:40575591 C G 0.061775 -1.4970e-05
6:40576264 T C 0.099436 -2.5687e-05
6:40578507 C A 0.039385 -6.9015e-06
6:40580352 A G 0.343548 6.0883e-05
6:40580455 C A 0.110913 -7.4187e-06
6:40582415 T C 0.032643 1.4022e-05
6:40583870 G A 0.116762 2.7930e-05
6:40586652 C T 0.092149 -2.1749e-06
6:40591787 C T 0.539450 -3.1324e-05
6:40595883 G T 0.318938 2.9484e-05
6:40601537 G A 1.119554 3.5420e-05
6:40601998 A G 0.039044 -4.5948e-06
6:40603991 G C 0.066309 1.3679e-05
6:40606195 A C 0.781780 4.9481e-05
6:40606872 G A 0.106804 -6.8513e-07
6:40607359 G A 0.264931 -2.9866e-05
6:40607717 T C 0.032919 -9.3876e-06
6:40608772 A G 0.153193 6.7593e-05
6:40608807 G A 0.552592 4.0037e-05
6:40609391 C A 0.561411 -6.8704e-05
6:40609623 C T 0.036655 4.5407e-06
6:40610653 T C 0.038645 1.8779e-05
6:40612482 T C 0.499176 3.4238e-05
6:40612917 T G 0.042212 -3.5006e-06
6:40615273 G A 0.177862 -4.1479e-07
6:40615969 T C 0.035409 2.3917e-05
6:40616839 T C 0.078065 1.0766e-05
6:40618316 A G 1.176063 1.2343e-05
6:40619700 C T 0.070886 1.4385e-05
6:40626617 A G 0.664294 1.7622e-04
6:40628853 T C 1.183610 -2.5053e-06
6:40631371 C G 0.073369 5.7377e-05
6:40631854 A G 0.027651 6.1223e-06
6:40632102 A G 0.058415 -7.1198e-06
6:40635410 A G 0.819048 -1.0650e-05
6:40635831 C T 0.043819 -4.9727e-06
6:40638030 A G 0.056568 -4.0644e-05
6:40641396 A C 0.395436 4.3749e-05
6:40644181 G A 0.617700 -3.7564e-05
6:40655770 T C 0.032134 1.4817e-05
6:40665978 A G 0.375977 6.8881e-05
6:40666908 G C 0.022620 -5.2813e-06
6:40674564 G A 0.209512 -2.9367e-06
6:40674786 A G 0.028774 -1.0519e-06
6:40681498 T C 0.728078 3.9420e-06
6:40681610 G A 0.199505 1.8320e-05
6:40682660 T G 0.089215 3.9801e-05
6:40690072 C T 0.587060 -4.4076e-06
6:40695154 C A 0.113653 9.5008e-06
6:40703734 A G 0.157640 2.1486e-05
6:40704366 G A 0.715185 -1.3085e-05
6:40704914 A C 1.211154 -3.2378e-06
6:40712525 A T 0.042283 4.2667e-05
6:40714126 T G 0.542806 -2.4407e-05
6:40715972 T C 0.104061 -2.5886e-05
6:40720703 C T 1.788658 -1.4073e-05
6:40724131 G T 0.629103 3.0999e-05
6:40743990 T C 0.100650 -3.5664e-05
6:40744965 A G 0.060989 -1.3578e-05
6:40745411 T G 0.092649 -9.3323e-05
6:40754994 A G 0.115237 6.9051e-06
6:40760164 T C 0.054955 -2.0187e-05
6:40762163 A G 0.025606 2.0603e-06
6:40763466 A G 0.514230 -1.4867e-05
6:40764733 A G 0.080347 2.4370e-05
6:40765560 A G 0.547827 1.1514e-05
6:40768517 C T 1.953364 2.3789e-05
6:40768926 A G 0.162798 -3.8075e-06
6:40771334 C T 0.071324 1.7692e-05
6:40775383 G A 0.647773 1.6859e-05
6:40778147 C T 0.277560 2.6896e-05
6:40778324 A G 1.367210 2.6740e-05
6:40778825 C T 0.247429 -2.1530e-06
6:40782397 C A 0.626328 -1.9447e-05
6:40783479 A G 0.374195 -1.5419e-05
6:40790690 A G 0.041602 2.7045e-05
6:40797191 A C 0.128658 -1.6211e-05
6:40800042 T C 0.022601 -1.1056e-05
6:40802300 T C 0.101409 -1.5674e-05
6:40808815 A G 0.078659 5.4679e-05
6:40814135 G A 0.135676 -9.1432e-06
6:40821278 C G 0.123578 -4.1972e-05
6:40822362 T C 0.105992 -1.3174e-05
6:40827040 T G 0.112065 1.3894e-05
6:40840136 T C 0.020410 2.3375e-05
6:40857115 G T 1.134897 -4.1257e-05
6:40861468 T C 0.032611 8.2860e-06
6:40862020 A G 0.090951 -4.5765e-05
6:40863918 A G 0.024925 -3.3605e-05
6:40865225 A G 0.316556 -1.4067e-05
6:40889000 G A 0.112176 1.7008e-05
6:40898580 A G 0.098170 6.2934e-05
6:40902365 T C 0.398623 -5.2483e-06
6:40903317 G T 0.741282 1.8355e-05
6:40904819 C T 0.093145 2.8296e-05
6:40912679 T G 1.919114 -2.6628e-06
6:40914482 C T 0.072995 -7.9777e-05
6:40924185 T C 0.998523 -7.4978e-05
6:40925255 A G 0.059908 -1.4669e-05
6:40926958 A G 1.406773 -1.3049e-04
6:40927795 G A 1.817413 -1.0396e-05
6:40929244 C T 0.056033 -1.9380e-05
6:40931950 A G 0.028739 -9.9328e-06
6:40932075 G T 0.372971 1.3152e-05
6:40952884 C T 0.032669 -1.5759e-05
6:40954126 A G 1.364931 -7.3868e-05
6:40954700 C T 1.936177 2.2586e-05
6:40960852 C T 0.029423 1.1224e-05
6:40962024 G T 0.029105 8.8738e-06
6:40969949 C T 0.078867 1.6430e-05
6:40971268 G T 0.033805 1.4607e-05
6:40998167 C T 0.223884 5.3215e-06
6:41001868 T G 0.021192 -8.4317e-06
6:41004194 C T 0.427105 1.9915e-05
6:41013922 C T 0.078413 -2.5536e-05
6:41015203 A G 0.020988 -1.5198e-05
6:41018233 G A 0.667485 -2.3071e-05
6:41029294 A C 0.020079 1.4700e-05
6:41029342 C T 0.408666 -1.0118e-06
6:41036111 T C 0.210528 5.1321e-06
6:41038845 T C 0.460677 -4.5418e-06
6:41042258 C G 0.075212 2.2131e-06
6:41049895 C T 0.545857 2.8763e-07
6:41061548 A G 0.050885 -1.0194e-06
6:41075383 C T 0.030063 1.9986e-05
6:41075960 C T 0.068948 1.7249e-06
6:41083074 T G 0.053751 -1.4998e-05
6:41087103 G A 0.080571 5.4938e-06
6:41088143 C T 0.210959 -2.0445e-05
6:41099316 T C 0.057149 1.9246e-05
6:41127972 G A 0.060411 3.7286e-05
6:41129207 T C 0.019757 1.1990e-05
6:41135850 T C 0.243632 -6.6138e-06
6:41147412 T C 0.075537 1.7305e-05
6:41154232 G A 0.670607 -2.8235e-05
6:41162562 C G 0.094002 2.1354e-06
6:41162715 A G 0.590127 -7.1902e-05
6:41166155 C T 0.269212 1.7256e-05
6:41167558 C T 1.584216 1.4050e-05
6:41167763 G A 0.270439 1.4460e-05
6:41168337 C A 0.747355 6.0517e-05
6:41169114 A C 0.090098 1.5126e-05
6:41169428 G T 1.645384 1.3178e-05
6:41170494 C A 1.786402 -8.7267e-05
6:41171314 A G 0.933902 -8.4210e-06
6:41176935 G A 0.877928 -3.0467e-05
6:41184897 A G 0.191147 2.7005e-05
6:41185440 A G 0.025639 -7.2564e-07
6:41185458 C A 0.641482 -4.3992e-05
6:41185474 A G 1.580100 -9.1898e-05
6:41187510 C T 1.619816 -1.2779e-04
6:41191901 A G 0.077432 -3.0606e-06
6:41199081 C T 1.579101 -1.1359e-04
6:41199532 A G 1.811349 -9.7379e-05
6:41200888 T C 0.628038 -2.2462e-05
6:41205179 A C 0.198677 2.5295e-05
6:41209997 A C 0.995939 -4.1485e-05
6:41215403 C T 0.169309 -9.1796e-05
6:41217174 T G 0.061317 4.4253e-05
6:41218774 T C 0.043501 -5.4273e-05
6:41219627 A G 0.869589 -1.9415e-05
6:41220080 C T 0.259692 2.5520e-05
6:41226596 T C 0.027577 -9.3843e-06
6:41236513 C A 0.437667 -1.0321e-05
6:41245234 T C 0.997812 -2.2797e-05
6:41247791 G A 0.103795 -9.1569e-06
6:41251584 A G 0.026236 1.1670e-05
6:41259380 G A 0.187794 -9.0167e-06
6:41272871 T C 0.033955 2.0130e-05
6:41279788 T G 0.179121 8.1677e-06
6:41289493 G T 1.108002 -2.8770e-05
6:41290719 C T 0.662002 -2.1568e-05
6:41294098 G A 0.247523 -7.5181e-06
6:41296116 C T 0.028803 -1.2875e-05
6:41297940 A G 1.165644 -1.3424e-05
6:41299381 G C 0.131018 -2.1590e-05
6:41300724 C G 1.429893 -4.9973e-05
6:41301735 C T 1.210836 -3.6751e-05
6:41302050 A G 0.037739 1.1120e-05
6:41303067 G A 0.089841 7.2586e-05
6:41303995 G A 0.138753 -5.6356e-05
6:41309552 C T 1.214471 -3.8392e-05
6:41309618 A G 0.026778 -4.1664e-05
6:41312534 T C 0.074271 -7.3119e-05
6:41318424 A T 0.057480 -4.2545e-05
6:41318438 G A 1.551440 -4.1732e-05
6:41323684 T C 1.294549 4.1660e-05
6:41324182 T C 1.544864 -3.2353e-05
6:41336101 A G 0.139756 -3.3981e-05
6:41336789 G A 0.096946 3.3005e-05
6:41338360 A C 0.038112 -3.7193e-05
6:41344323 A G 0.215270 4.4046e-05
6:41345565 T G 0.066624 3.8458e-05
6:41345575 C T 0.148289 -1.2583e-05
6:41346079 A G 0.091153 -1.6931e-05
6:41350752 T G 0.111530 6.9130e-06
6:41354324 C T 1.279209 2.0230e-05
6:41356424 T G 0.512389 4.4921e-05
6:41357708 G C 0.038752 6.8653e-06
6:41362621 G A 1.550547 1.5114e-05
6:41363751 G T 1.964348 -1.1271e-06
6:41366838 C T 0.369979 -2.8647e-05
6:41371118 T C 0.500351 4.4604e-05
6:41379315 A G 1.627158 4.1460e-05
6:41379667 T C 0.037418 5.4506e-06
6:41381100 G C 0.099037 -1.2875e-05
6:41382620 C T 1.198632 1.3990e-04
6:41382931 T C 0.654599 -1.9084e-05
6:41384515 T C 0.099345 -1.7816e-05
6:41388130 A G 0.055250 -4.6314e-06
6:41388910 T C 0.161934 -2.0379e-05
6:41390170 T C 0.169176 -5.4146e-05
6:41391652 A G 0.660084 -2.9149e-05
6:41394604 G C 0.317211 -1.0520e-05
6:41394693 A G 0.242593 -3.3788e-05
6:41397897 A C 0.052560 -4.4542e-05
6:41401408 A C 0.430504 -2.1734e-06
6:41408536 T C 0.671224 -3.9414e-05
6:41409219 T G 0.087679 1.5755e-05
6:41414550 A G 0.087322 -3.6423e-05
6:41418703 C T 0.058941 6.7980e-05
6:41420142 C A 0.088394 1.9911e-05
6:41424734 T G 0.155251 1.1221e-05
6:41425410 A G 0.510393 1.5477e-05
6:41426430 T C 0.137574 3.0865e-05
6:41427582 T C 0.596080 -1.7086e-05
6:41429550 A G 0.039797 -8.5564e-06
6:41429763 A C 0.121952 -2.7199e-05
6:41431930 C T 0.062567 2.3937e-05
6:41433907 T G 0.024577 2.8444e-05
6:41434817 A G 0.751496 1.6245e-05
6:41436681 T C 0.159808 2.4483e-05
6:41437648 C G 0.093116 -2.3548e-05
6:41440661 C G 0.081516 1.4965e-05
6:41442253 G T 0.055844 -1.5490e-08
6:41442376 C T 0.058801 2.9417e-06
6:41443473 A G 1.234040 -7.8685e-05
6:41443560 T C 0.198933 -7.8157e-06
6:41446021 C T 1.743706 -1.0839e-05
6:41451841 G A 0.243560 3.5448e-04
6:41454830 T C 0.105499 -8.7387e-06
6:41455297 T G 0.329919 5.0887e-04
6:41459111 C T 0.211693 -3.3487e-06
6:41459333 C A 0.330594 2.6151e-06
6:41460287 T C 0.678615 -5.9305e-06
6:41460739 G A 0.438024 6.0235e-06
6:41460863 A G 0.118940 -3.6982e-06
6:41461395 C T 0.029005 1.9090e-05
6:41462911 T C 0.262733 6.1132e-05
6:41464960 G A 0.144881 -1.9966e-05
6:41466851 A C 0.036882 -2.4006e-05
6:41467860 G T 1.040015 2.1506e-05
6:41467885 T C 0.042465 3.7645e-05
6:41468680 A G 1.286759 8.7083e-06
6:41469071 T C 0.280579 7.6358e-06
6:41471963 T C 0.334560 -1.1091e-05
6:41475448 A G 0.725309 -2.8519e-06
6:41476560 G A 1.690446 -9.4107e-07
6:41476907 C T 1.404199 -1.0873e-05
6:41477066 G A 0.107044 3.2781e-05
6:41479348 A C 0.146315 4.8910e-06
6:41482745 C A 1.972651 1.9444e-06
6:41486161 A G 0.107781 2.5783e-05
6:41486798 T C 1.595505 -4.9922e-06
6:41495339 G A 1.883663 1.8526e-05
6:41497096 A G 0.064881 3.9041e-05
6:41499180 G A 0.022763 -3.3869e-05
6:41499568 T C 1.558896 8.1428e-06
6:41505624 A C 1.655297 1.0425e-05
6:41509900 T C 0.031919 -4.1658e-05
6:41512669 C G 0.062424 -8.0825e-06
6:41516026 A G 0.023737 -2.7439e-05
6:41517448 A G 0.042183 3.4067e-05
6:41517886 G A 0.095570 -1.3492e-05
6:41518807 G A 0.553851 -2.3882e-05
6:41522016 A G 0.241889 3.3653e-05
6:41532389 G C 0.202828 -2.6073e-05
6:41533573 A G 0.107125 7.2921e-06
6:41533940 A G 0.206282 -3.2843e-06
6:41534021 G A 0.068987 -6.4865e-06
6:41535398 G T 0.044143 4.2447e-06
6:41537770 A G 0.023746 -3.0029e-05
6:41552005 T C 0.563907 -3.3562e-05
6:41556216 A G 0.316218 2.6139e-05
6:41558358 G A 0.630219 1.9519e-05
6:41561354 A G 0.229110 1.8254e-05
6:41565472 T C 0.090919 1.7845e-05
6:41574164 G A 0.203179 7.3297e-07
6:41576551 G T 0.143216 3.4635e-06
6:41577979 A G 0.045980 1.3736e-06
6:41586580 C T 0.175450 4.5323e-05
6:41593404 A G 0.101942 2.3234e-05
6:41595904 T G 0.095804 9.9381e-06
6:41602376 A G 0.056182 -1.1634e-05
6:41603626 C G 0.094174 3.8998e-06
6:41605830 T C 0.416371 -3.0501e-05
6:41607584 C G 0.346670 2.6272e-05
6:41607778 G C 1.632605 8.9325e-05
6:41607914 C G 0.037379 -3.8034e-05
6:41608220 T C 0.181886 4.3318e-06
6:41609713 C T 0.034795 9.3556e-06
6:41609951 A G 0.234069 9.4916e-06
6:41612008 G A 0.748150 -5.0465e-05
6:41612752 T C 0.156728 4.4740e-06
6:41613314 T C 0.105431 -1.1969e-05
6:41613772 G A 0.345726 -6.2084e-06
6:41614929 C T 0.781605 -4.0736e-05
6:41617658 A G 0.694091 -6.5823e-05
6:41620938 G A 0.310502 2.9131e-05
6:41623033 T G 0.337267 -2.1361e-05
6:41623300 C T 0.199359 5.7141e-05
6:41625907 T C 0.261549 -6.7425e-06
6:41626747 T C 0.048743 2.6573e-05
6:41627043 C A 0.148691 7.3862e-06
6:41630084 A G 0.124753 6.1980e-05
6:41630783 C T 0.578039 3.0928e-05
6:41643245 G A 1.363993 3.0756e-04
6:41643608 C T 0.433480 -1.1608e-06
6:41650736 T C 1.421526 5.2450e-05
6:41656820 T C 0.043040 9.7538e-06
6:41657673 A G 0.179682 -4.1890e-06
6:41658889 T C 0.917829 1.3950e-05
6:41664501 T G 0.686826 2.5888e-05
6:41664561 A G 0.044319 2.3509e-05
6:41665483 T C 0.280579 4.2349e-05
6:41665907 T C 0.259660 1.7964e-05
6:41667037 T C 0.481707 -1.1330e-05
6:41670608 T C 0.358112 -1.1000e-05
6:41672469 T C 0.082191 -2.3526e-05
6:41680247 G A 0.644306 4.2228e-05
6:41681183 A G 0.276363 -4.4372e-06
6:41688990 C T 0.263110 1.0429e-05
6:41692402 T C 0.244839 8.1035e-06
6:41692695 A G 0.142453 1.3905e-05
6:41700144 T C 0.032737 -3.8895e-06
6:41706835 A G 0.131375 2.4061e-06
6:41710654 G A 0.266599 1.0915e-05
6:41715126 A G 0.038830 -4.4395e-05
6:41717855 T C 1.386010 -1.5036e-05
6:41719110 C T 1.952747 9.0725e-06
6:41719580 T C 0.144511 3.3109e-05
6:41727485 A G 0.706363 -3.4703e-05
6:41727740 G A 0.599705 -7.8051e-06
6:41729406 C T 0.283753 -1.7748e-06
6:41732151 G A 0.992246 -3.5811e-05
6:41732662 A G 0.082674 -1.4723e-05
6:41746606 G A 1.060749 -3.9200e-05
6:41752598 T C 0.098917 5.1098e-05
6:41761495 C T 0.266138 1.4508e-05
6:41773735 A G 0.461495 3.7077e-06
6:41786136 A G 0.953984 -3.8996e-05
6:41789709 A G 0.026879 -1.0420e-06
6:41800629 C T 0.523996 5.7006e-05
6:41814760 G A 1.030667 3.2848e-05
6:41816134 A G 0.310960 -1.9971e-05
6:41824218 C T 0.036220 -4.3293e-05
6:41848061 T C 0.052751 1.7804e-05
6:41848244 T C 0.196830 -1.3146e-05
6:41852755 A G 1.097881 2.2857e-05
6:41857482 A C 0.082220 7.5521e-06
6:41877671 A G 0.023909 1.5664e-05
6:41892291 T C 0.093382 1.3722e-05
6:41895150 A G 0.184489 -7.5393e-06
6:41900406 T C 0.185155 -5.7221e-06
6:41903007 C T 1.466217 1.3196e-05
6:41925159 A G 0.501555 3.7125e-05
6:41925290 A T 0.423801 -2.8230e-05
6:41932001 T C 0.084752 8.7346e-06
6:41933459 T C 0.209476 1.6033e-06
6:41934647 C A 0.515317 3.4687e-07
6:41935781 T C 0.183805 -4.3945e-05
6:41936010 C T 0.061531 -2.8836e-05
6:41938465 A G 0.095301 -6.4166e-06
6:41939609 C T 0.080746 -5.0875e-06
6:41946440 G C 1.365639 4.4266e-05
6:41975322 C T 0.864428 -2.0098e-06
6:41975693 T C 0.041089 2.5320e-06
6:41979204 C T 0.020410 4.5283e-05
6:41980937 C G 0.283413 -3.9796e-06
6:41981392 G A 0.729558 -1.3795e-06
6:41981510 C T 0.043410 2.3962e-05
6:41984648 G C 0.091542 -1.1254e-05
6:41985229 T C 0.177391 -1.9540e-05
6:41986808 G A 0.045370 1.9688e-05
6:41989828 C G 0.476331 -1.5800e-08
6:41990791 T C 0.486497 -1.5568e-05
6:41994897 T G 0.025577 -5.0072e-06
6:41995297 C T 1.097583 9.9118e-06
6:41997698 C T 0.293708 5.3417e-06
6:41999125 C A 1.026613 1.5660e-05
6:42009106 G T 0.037022 1.7455e-05
6:42010420 G C 0.343824 -1.5327e-05
6:42010681 T C 0.836147 5.3402e-06
6:42012488 T C 0.050641 1.3971e-05
6:42013020 G A 0.093006 -1.3257e-05
6:42013042 T C 1.117022 4.4791e-06
6:42016065 G A 0.244930 1.6664e-05
6:42016246 C T 0.258303 -3.7188e-05
6:42019983 T C 0.023214 -3.6059e-05
6:42021892 C T 1.140872 -3.0368e-05
6:42034409 C T 1.476085 -1.7310e-05
6:42037098 G T 0.791300 4.8081e-05
6:42038767 T C 0.083463 3.2624e-06
6:42040291 T C 0.213001 -5.4672e-05
6:42042886 G A 0.170743 6.1411e-06
6:42044945 A G 1.387922 -2.3776e-05
6:42045364 A G 0.254846 -1.9242e-05
6:42046250 T C 0.040703 1.3571e-05
6:42050997 C T 0.918910 4.8405e-05
6:42054346 A G 0.361092 -2.1169e-05
6:42058687 C T 0.110608 -3.9027e-05
6:42060955 G A 0.887587 -8.4206e-05
6:42063611 T C 0.183723 -2.6819e-06
6:42065563 C A 0.032663 -1.9714e-06
6:42065797 C A 0.115097 -2.2108e-05
6:42066803 A C 0.192919 -3.3058e-05
6:42069307 G A 0.047512 4.8158e-06
6:42069819 G A 0.020134 2.1533e-05
6:42069953 T C 0.048003 -3.6210e-05
6:42072692 T G 0.224011 -3.8828e-06
6:42073759 A G 0.048158 -1.8346e-07
6:42074106 G A 0.920786 -1.1833e-05
6:42074872 C A 0.132222 2.0824e-05
6:42075949 C T 0.641992 -5.1876e-05
6:42076564 A G 0.261081 7.2303e-05
6:42077516 C T 0.275976 4.7410e-06
6:42084146 A C 0.308698 1.2447e-05
6:42084297 C T 0.327822 -2.1401e-04
6:42089770 A G 0.021049 -1.1302e-05
6:42089776 G A 1.149324 2.2109e-06
6:42093254 A C 0.059285 3.2366e-05
6:42093805 C T 0.203341 5.5704e-06
6:42095106 T C 0.925726 4.5299e-06
6:42098079 C T 0.416206 3.3699e-05
6:42105449 A G 0.334213 -4.8275e-05
6:42106384 T G 0.110433 -8.5958e-05
6:42107006 C T 0.099816 -2.4954e-05
6:42107035 T C 0.037424 8.7251e-06
6:42107112 T C 0.528872 -3.7473e-05
6:42110171 G C 0.149045 3.8099e-05
6:42110718 G A 0.123880 -5.9322e-05
6:42111321 A G 1.129505 6.1831e-05
6:42120338 T C 0.207541 -3.7323e-05
6:42122147 T C 0.351711 4.8523e-05
6:42123637 A G 0.082850 -3.4069e-05
6:42126116 G A 1.503979 -5.3999e-05
6:42127222 C T 1.334489 -1.0237e-05
6:42128285 A G 1.448589 -2.2226e-05
6:42128559 A G 0.038116 -1.1820e-05
6:42129529 A G 0.091256 5.2413e-06
6:42130650 T C 0.049275 -1.5899e-05
6:42131875 G A 1.355097 -3.9796e-05
6:42135189 T C 1.457616 2.8710e-06
6:42138533 T C 1.578708 -6.9421e-05
6:42141799 G C 0.237942 1.1064e-05
6:42143028 T C 0.130583 8.6458e-05
6:42145873 T G 0.056042 2.2428e-05
6:42153428 A C 0.024555 -5.8855e-06
6:42168113 A G 0.130414 1.0215e-04
6:42174478 G A 1.393134 1.8568e-05
6:42178991 T C 0.077965 -2.9445e-05
6:42180066 C T 1.261691 -1.7012e-05
6:42185564 C A 0.411308 2.8442e-05
6:42185567 T G 0.025843 1.5184e-05
6:42187500 T C 0.025493 1.4511e-05
6:42192582 A G 0.280306 -8.4252e-06
6:42196127 T C 0.100335 -3.8427e-06
6:42196807 T C 0.186106 -1.7365e-05
6:42197463 C A 0.153901 7.0287e-05
6:42197916 A G 1.169620 -1.3329e-05
6:42203698 T C 0.138460 9.6764e-05
6:42206873 T C 0.311385 2.8888e-05
6:42219296 A G 0.141099 1.4271e-04
6:42224546 T A 0.141317 1.0636e-04
6:42225063 T C 0.111962 1.2522e-04
6:42225452 T C 0.168371 -2.8261e-05
6:42225993 C G 0.144215 -1.4314e-05
6:42230031 T C 0.054147 -2.0488e-05
6:42230347 G C 1.167722 4.3480e-05
6:42231989 G C 0.055091 -1.8089e-05
6:42232509 C T 0.025360 2.6322e-05
6:42240369 A G 0.542991 1.0111e-05
6:42242648 T G 0.104110 -1.8006e-05
6:42244898 T C 0.536892 7.1207e-06
6:42245299 C T 0.141090 -3.1673e-06
6:42255640 C A 0.080483 6.5172e-06
6:42259698 C T 0.459437 2.0094e-05
6:42264028 G A 0.705662 2.4260e-05
6:42267223 G A 0.193081 -8.8676e-06
6:42271375 T C 0.022367 -3.4454e-05
6:42272010 T C 0.210729 7.0515e-06
6:42272185 T C 0.035201 -1.6170e-05
6:42280578 A G 1.384205 -9.6377e-06
6:42281592 C T 0.087546 -2.8078e-05
6:42283391 C T 0.547035 -1.1095e-05
6:42284097 C G 0.618327 4.4199e-06
6:42286006 T C 0.146721 2.0909e-05
6:42288102 C T 0.079990 1.9830e-06
6:42290566 T C 0.087589 -4.6865e-06
6:42291459 T C 0.061674 3.1189e-05
6:42295280 C G 0.175690 -3.6067e-06
6:42301003 T C 0.086978 -2.7239e-06
6:42303416 C T 0.104019 -1.1649e-05
6:42303419 G C 0.041180 -2.5062e-06
6:42307521 C G 0.907289 -2.3625e-05
6:42310664 G A 1.432815 -3.2794e-05
6:42324691 C T 0.076864 -6.8746e-06
6:42327109 A G 0.037061 -1.8413e-05
6:42332900 T C 0.050658 -2.0791e-05
6:42340831 C T 0.110102 -1.0631e-06
6:42351947 A G 0.111975 -1.1400e-05
6:42353974 A G 0.634092 2.0606e-05
6:42354353 T C 0.099562 -5.3433e-06
6:42357313 C T 0.055552 -8.4270e-06
6:42360455 T C 0.064040 2.0102e-05
6:42366012 A G 0.098732 -6.5779e-06
6:42367757 G A 0.075420 5.3218e-06
6:42377568 A G 1.761364 -4.2307e-05
6:42384991 C T 0.143787 1.5293e-05
6:42387300 G T 0.040881 -3.0788e-05
6:42408011 C T 1.594230 3.3882e-06
6:42408822 G A 0.596476 2.3334e-05
6:42422788 C T 0.038242 -2.5795e-06
6:42424347 T G 0.050567 -3.0380e-05
6:42427147 A G 0.025720 6.5244e-06
6:42428634 G A 0.028511 1.0078e-05
6:42431631 G T 0.028050 1.8007e-05
6:42436170 A G 0.053881 4.9643e-05
6:42439762 C T 1.478415 -2.5359e-05
6:42443912 T C 0.028453 -1.0409e-05
6:42450064 T C 0.027258 4.4392e-06
6:42450392 C T 0.591140 -6.0429e-08
6:42454761 C G 0.062291 -2.1142e-05
6:42454778 C T 0.067435 -2.2548e-05
6:42454850 A G 0.230519 2.3959e-05
6:42454997 T C 0.211446 3.7254e-05
6:42458006 C T 1.472628 3.9244e-06
6:42458731 A G 0.053134 -4.2302e-05
6:42459050 G A 0.049638 1.4796e-05
6:42461824 C T 0.030079 -2.4375e-05
6:42467237 A G 1.429439 1.4985e-05
6:42470346 A G 0.660990 6.5600e-06
6:42470811 T C 0.045497 -9.9973e-06
6:42471022 A G 0.401570 3.5678e-05
6:42477921 G A 0.402544 -1.2345e-05
6:42480131 C T 1.373754 2.8208e-05
6:42480681 G A 0.057474 -2.1740e-06
6:42488361 C T 0.056153 -6.5927e-06
6:42490478 A C 0.072960 6.6183e-06
6:42492811 A G 0.157111 -1.4437e-05
6:42495928 T C 0.412726 -1.7954e-05
6:42524084 G A 0.031202 2.8280e-06
6:42532102 T C 0.821207 -7.0438e-06
6:42535456 A G 0.625250 8.4795e-06
6:42559926 A G 0.068409 1.2243e-05
6:42573285 G A 1.424671 9.9244e-06
6:42577712 G A 0.409652 1.2867e-05
6:42585022 A G 0.187816 1.8900e-05
6:42586058 C T 0.828663 -7.9718e-06
6:42594552 T C 0.025425 2.5728e-05
6:42613844 C T 0.141534 -1.1151e-05
6:42618575 G A 0.069292 2.7687e-05
6:42626736 T G 0.185616 4.0117e-05
6:42627434 A G 0.774519 -1.1039e-05
6:42633656 C T 0.205029 -2.9764e-05
6:42640726 C T 0.450024 5.3044e-06
6:42649276 G T 0.141375 5.9194e-06
6:42651303 G A 1.800888 -1.8831e-05
6:42662975 T C 0.036305 -3.6469e-05
6:42666145 T C 1.796983 -2.1539e-05
6:42666164 C G 1.590516 1.5314e-06
6:42671099 T C 0.984761 1.1265e-05
6:42672434 T C 0.589179 -1.4701e-05
6:42679358 C T 0.047717 -3.1147e-05
6:42680990 G A 1.147919 1.4334e-05
6:42689755 G A 1.154216 1.5729e-05
6:42690514 A G 0.689777 7.0078e-07
6:42697785 T G 1.786597 1.9844e-05
6:42702570 C T 0.392456 1.2085e-05
6:42708628 C T 1.718710 2.3559e-05
6:42712610 T C 0.061752 -3.8300e-05
6:42713618 G A 1.973732 2.7246e-06
6:42713770 G T 0.062239 -3.6901e-05
6:42715323 T C 0.374513 1.6498e-05
6:42721162 T G 0.116863 -7.1023e-06
6:42722290 G T 0.261799 -1.2509e-05
6:42730289 G T 0.493960 -2.9818e-05
6:42731115 T C 0.635549 4.8238e-06
6:42740052 A G 0.047571 -1.8856e-06
6:42740269 G T 0.636886 9.7423e-06
6:42753485 T C 0.076244 -3.0681e-05
6:42756472 G A 0.780897 2.2179e-05
6:42772822 A G 0.129197 -1.8742e-06
6:42776648 T G 0.196077 -3.9990e-05
6:42788494 T C 0.038580 -2.4785e-05
6:42803809 T G 0.054283 7.9170e-05
6:42811153 T C 0.719622 7.1135e-05
6:42823529 T C 0.140742 -7.7863e-06
6:42825942 T C 0.512308 1.9477e-05
6:42830134 C T 0.101208 1.0881e-04
6:42830713 C T 0.118486 -7.2061e-06
6:42835487 T C 0.150655 2.8570e-05
6:42841231 A G 0.467513 2.8628e-05
6:42858524 T C 0.057970 7.1475e-06
6:42873245 T C 0.798853 -3.5176e-05
6:42875650 A G 0.593610 4.9988e-05
6:42891022 A G 0.522630 3.2879e-05
6:42897074 C T 0.980941 1.3624e-07
6:42902508 C T 1.016395 -1.6883e-05
6:42905788 A G 0.075401 2.6245e-06
6:42906384 T G 0.510809 2.4034e-06
6:42907327 T C 0.128681 -8.1479e-05
6:42914041 G C 0.490191 1.2524e-05
6:42923476 T C 0.097060 -1.1042e-05
6:42932200 T G 0.906790 -8.1001e-06
6:42932731 T C 0.047266 -7.1553e-06
6:42932835 T C 0.058698 2.5642e-06
6:42933526 T C 0.096959 -9.2742e-06
6:42938751 T C 0.170737 -3.6110e-07
6:42940673 G A 1.175304 -1.1602e-05
6:42944850 T C 0.966182 -3.0944e-06
6:42947830 T C 0.077770 2.4672e-06
6:42954876 T G 0.027564 6.0978e-08
6:42958014 A G 0.107933 -1.9660e-05
6:42970465 G A 0.109459 6.7082e-05
6:42980218 T G 0.107703 6.6973e-05
6:42981051 G C 0.057029 1.0354e-05
6:42981633 A C 0.049729 -1.1155e-05
6:42982759 C A 0.105710 -9.7868e-06
6:42987586 C T 0.054780 -2.9092e-05
6:42992825 G C 0.268696 -1.4692e-05
6:43005005 A G 0.052543 -1.0077e-05
6:43006408 G A 0.023104 3.4971e-05
6:43014022 A G 0.057370 1.1294e-05
6:43014298 C T 1.935379 -8.8974e-06
6:43014299 C T 1.936288 -1.5889e-05
6:43014476 A C 0.055900 3.4542e-05
6:43017190 T C 0.029810 -6.6079e-06
6:43020188 A G 0.185006 1.2295e-05
6:43020925 C T 0.078731 -2.3312e-05
6:43029288 A G 0.077413 1.4918e-06
6:43031255 A G 0.087550 1.2019e-06
6:43058736 G C 0.801342 -2.7059e-05
6:43066033 C A 0.021471 8.8204e-06
6:43068370 T G 0.547064 -5.2587e-05
6:43069447 C T 0.219178 7.6852e-06
6:43073085 A G 0.043410 2.3130e-05
6:43085339 A G 0.186122 -1.5511e-06
6:43085369 T C 0.081451 -3.1840e-06
6:43091102 A G 0.026911 -1.6034e-05
6:43091716 A G 0.020325 1.5556e-05
6:43091942 A C 0.054816 2.0481e-05
6:43096199 C T 0.800648 5.9025e-05
6:43100425 T A 0.046941 1.5845e-05
6:43101670 C T 1.017777 1.1018e-04
6:43109751 A G 0.720112 7.9065e-05
6:43111342 C G 0.049301 -2.9169e-05
6:43112267 T C 0.155417 1.2589e-05
6:43114702 A G 0.110037 2.9513e-05
6:43122369 C G 1.957421 1.3175e-05
6:43128434 G A 0.268686 2.5010e-06
6:43128519 A G 0.020692 1.4845e-05
6:43130066 C T 0.119352 -5.9873e-05
6:43131928 A C 0.103016 7.0974e-05
6:43138724 T C 0.058811 -2.1830e-05
6:43150559 T C 0.069071 -1.2551e-05
6:43152366 A C 0.055844 1.2236e-06
6:43153787 A G 0.052745 1.4258e-05
6:43155432 G A 0.058500 -2.2247e-05
6:43155458 C G 0.020806 9.4903e-06
6:43157908 A G 0.127305 3.6903e-05
6:43169887 G A 0.219522 2.1266e-05
6:43172529 A G 0.031384 -4.0561e-06
6:43182906 T C 0.055348 -1.6500e-05
6:43184132 C A 0.420276 2.8496e-05
6:43188600 T C 0.057847 -1.0543e-05
6:43188940 T C 0.331792 2.4616e-05
6:43190135 T C 0.154089 2.4207e-06
6:43193318 T G 0.041722 1.7302e-05
6:43193877 A G 0.211845 7.7546e-06
6:43210110 T C 0.694227 4.5406e-05
6:43213477 T C 0.703416 2.5181e-05
6:43225791 C T 0.420425 1.6567e-05
6:43230970 C G 0.693474 1.8995e-05
6:43231741 G A 0.857288 3.9168e-05
6:43238570 G A 0.680137 4.0239e-05
6:43239166 A G 0.148256 3.3998e-05
6:43239968 G A 0.036275 1.7816e-05
6:43240390 T C 0.219269 1.6386e-05
6:43245011 G C 0.044130 -1.0005e-05
6:43249311 A G 0.551813 4.9179e-05
6:43251118 T C 0.152320 1.1418e-05
6:43252141 C T 0.436070 3.6316e-05
6:43258464 T C 0.783182 5.6553e-05
6:43259087 C T 0.173392 -4.3003e-06
6:43266634 T G 0.046516 9.6698e-06
6:43270151 T C 0.583557 4.1584e-05
6:43273604 G A 1.221758 -4.0559e-05
6:43281767 A C 0.121115 -4.1518e-05
6:43303503 A G 0.047149 3.5671e-05
6:43307399 A G 0.025817 -3.8453e-06
6:43307861 A G 0.185090 -3.7720e-06
6:43315590 T C 0.057743 1.2719e-05
6:43323852 A C 0.100348 5.3748e-05
6:43344952 T C 0.220664 6.8364e-06
6:43348006 G A 0.110001 1.7163e-05
6:43355851 G A 1.136870 -3.8159e-05
6:43365360 G A 0.417757 6.3810e-05
6:43371565 T G 0.986650 -6.0144e-05
6:43387957 A G 0.025548 2.1417e-05
6:43388054 A G 0.556471 1.4373e-04
6:43388216 G A 1.786912 -5.7726e-06
6:43399837 G A 1.787210 -4.1562e-06
6:43404511 A G 0.982242 -4.8030e-05
6:43405760 T C 0.030744 -1.7253e-05
6:43408005 G A 1.029910 -5.3624e-05
6:43409418 G A 1.653164 -1.9860e-05
6:43412865 C T 0.512487 1.5131e-05
6:43413760 A G 0.056792 -4.8715e-05
6:43416342 C G 0.605567 3.8462e-05
6:43418528 T C 0.093035 2.9107e-05
6:43420997 G C 0.056578 9.6020e-06
6:43429972 T C 0.060619 8.8291e-07
6:43434222 C A 1.656666 5.9215e-06
6:43434546 A G 0.566056 8.4640e-06
6:43434705 G A 0.116382 -1.1105e-05
6:43434730 C T 0.092006 -7.0254e-06
6:43437490 T C 0.038457 3.4817e-05
6:43439569 T C 0.027895 3.1246e-05
6:43441698 T C 0.173574 2.3274e-05
6:43448821 A G 1.767365 7.2174e-06
6:43451193 A G 0.070785 7.5052e-06
6:43461198 T C 0.094181 -4.1245e-05
6:43466599 T C 0.043757 1.5534e-05
6:43474912 G A 0.033948 -1.8363e-06
6:43484532 A G 0.077832 3.9198e-05
6:43490809 T C 0.185785 5.8332e-06
6:43496662 C A 0.790998 -9.6458e-06
6:43498906 T C 0.048558 8.3161e-07
6:43526737 G A 0.162729 -8.4255e-05
6:43528441 T C 0.669030 -5.9971e-06
6:43535018 T C 0.161376 1.0489e-05
6:43538208 C T 0.606716 -3.0083e-05
6:43572839 T G 0.047980 1.4073e-05
6:43581125 A G 0.121102 -8.1341e-06
6:43581935 G A 0.058353 -2.6403e-05
6:43604167 G A 0.053679 1.2001e-05
6:43608048 T C 0.058980 -3.8317e-05
6:43608386 T C 0.623552 3.3940e-07
6:43631914 A G 0.191517 -1.4577e-05
6:43638636 A G 0.093100 -3.6730e-05
6:43639112 A G 0.033834 7.0183e-06
6:43639886 T C 0.193753 7.1356e-06
6:43657003 G A 0.121767 4.1562e-05
6:43659500 C T 0.095015 -3.7392e-05
6:43677471 T C 0.058798 -3.8444e-05
6:43679423 A G 0.803358 2.8248e-05
6:43679923 G A 0.036986 -4.2139e-06
6:43682679 C G 0.307130 -9.8614e-06
6:43684997 A G 0.106973 -3.8588e-05
6:43686196 G C 0.022831 4.2653e-06
6:43688343 G A 1.181432 -8.6917e-06
6:43689402 T C 0.095223 1.6650e-05
6:43690776 T C 0.093681 -4.6394e-07
6:43694823 G A 1.550252 8.1047e-06
6:43695675 A G 1.493752 -4.9268e-06
6:43702753 T G 0.060291 1.6050e-06
6:43703922 T C 0.097716 -4.3404e-05
6:43707272 A G 0.024928 5.7890e-05
6:43709703 T C 1.051310 -3.3981e-05
6:43709896 T C 0.083989 -4.4668e-05
6:43711764 A G 0.070886 5.6250e-07
6:43712098 A G 0.670935 8.0966e-06
6:43715994 G A 1.018758 1.4875e-05
6:43717323 A G 0.053900 4.3850e-05
6:43726956 C T 1.540936 -1.7192e-05
6:43727030 T G 1.576455 -1.0482e-06
6:43727346 G T 0.090322 1.6788e-05
6:43731809 G T 0.373364 -1.1765e-05
6:43732669 G A 0.367707 -1.3213e-06
6:43735014 T C 0.121754 -9.6920e-06
6:43736389 C A 0.994969 4.4250e-06
6:43738350 G C 1.367703 2.4729e-06
6:43738977 T C 0.347625 -1.8957e-05
6:43742579 C T 0.636114 -7.0208e-06
6:43742626 C T 0.996287 1.9588e-06
6:43745107 A G 0.629726 -8.7850e-06
6:43746169 T C 0.613432 -1.1285e-05
6:43746410 T C 0.025223 3.6930e-05
6:43747577 C T 0.737020 -5.9465e-06
6:43748439 G T 0.034675 -2.7140e-05
6:43750587 C G 0.269764 -5.2412e-06
6:43751037 C T 1.334739 1.3207e-05
6:43751359 T C 0.146056 -3.9465e-08
6:43752536 T C 0.278511 -5.4678e-06
6:43753325 A G 0.234647 -9.1806e-05
6:43757082 A T 0.997436 7.1979e-04
6:43757256 G A 0.033838 4.2877e-05
6:43758324 C A 0.310168 -3.9904e-05
6:43758873 A G 1.134341 1.3115e-04
6:43759189 A G 0.160464 -2.0360e-05
6:43761645 T C 0.105194 -5.4440e-06
6:43765300 G A 0.343528 -1.2674e-05
6:43765533 G A 1.473131 7.1447e-05
6:43767825 T C 0.083473 -1.2882e-05
6:43769589 C T 0.021656 5.2638e-05
6:43770512 G A 0.759991 -7.6635e-06
6:43774721 G A 0.566793 3.6384e-07
6:43775360 T C 0.032066 -1.5283e-05
6:43781092 G T 0.231908 8.7042e-06
6:43781321 C T 0.285392 1.2450e-05
6:43784220 G A 0.337219 -2.3990e-05
6:43785741 T C 0.074618 -6.3624e-05
6:43788415 C T 0.607674 -2.9654e-05
6:43795968 T G 1.820934 -9.9502e-06
6:43796181 T C 0.056166 -4.3837e-06
6:43801654 T C 0.312784 -8.2674e-06
6:43803247 T C 0.377324 -7.5735e-06
6:43804302 T C 0.195249 -3.9252e-05
6:43806609 A G 1.386633 -3.6645e-07
6:43807240 T C 0.020536 -1.3744e-05
6:43807296 A G 0.072249 3.8454e-06
6:43810095 G A 0.035159 1.4869e-05
6:43811762 T C 0.583389 1.3375e-05
6:43812455 C G 0.045838 -4.2694e-05
6:43819258 G T 0.285607 -3.9137e-05
6:43820609 A G 0.036347 -3.5107e-06
6:43823689 C T 0.539281 -1.5833e-05
6:43828134 C A 0.062508 -4.6309e-06
6:43828582 C T 1.010594 2.6062e-05
6:43832512 G A 0.273513 -2.9253e-05
6:43833105 C T 1.486679 5.0796e-06
6:43835886 A G 0.169306 7.1652e-06
6:43836300 A G 0.081587 6.3306e-06
6:43836759 A G 0.391544 -2.9354e-06
6:43839528 A G 0.358128 -2.6810e-06
6:43841408 C T 0.040618 6.2905e-05
6:43842319 T C 0.090666 -3.8831e-07
6:43844675 A G 0.193282 4.0897e-05
6:43845220 T C 0.963835 2.9799e-05
6:43845468 T C 0.056247 -1.5797e-05
6:43845981 T C 0.727364 1.2113e-05
6:43846080 C T 1.570493 -2.3598e-05
6:43846803 A G 0.033117 -1.0941e-05
6:43852907 C T 0.253366 -8.5051e-07
6:43852926 C A 1.512230 -5.7723e-05
6:43853083 A G 0.329779 -1.2000e-05
6:43855023 T G 0.938122 -2.5972e-05
6:43857191 G A 0.080328 2.1663e-05
6:43860096 G T 0.678709 -1.5677e-06
6:43860851 C T 0.032455 1.2164e-05
6:43865321 A G 1.616895 -1.5897e-05
6:43867233 G T 0.192429 -1.3130e-05
6:43873734 A G 0.090046 -1.7831e-05
6:43875449 A G 0.878674 2.2415e-06
6:43876967 C T 0.067266 -1.1695e-05
6:43882612 A G 0.831964 3.0748e-06
6:43883984 T C 0.068169 8.5932e-05
6:43885908 C A 0.039008 4.7898e-06
6:43886159 A G 0.547701 3.1906e-05
6:43888710 C T 0.231012 3.9421e-05
6:43897727 T C 0.463235 -5.7047e-06
6:43899825 T C 0.217513 1.6309e-05
6:43904901 A G 1.171467 1.1710e-05
6:43906255 T C 0.497611 -1.0172e-05
6:43909383 T C 0.042997 -7.1857e-07
6:43912398 A C 0.221505 -1.0870e-04
6:43913043 T C 0.020910 3.7801e-06
6:43913175 A G 0.069217 2.7288e-05
6:43913988 T G 1.463377 -1.4174e-04
6:43914095 T C 0.168020 -1.4535e-05
6:43925778 A G 0.956071 -3.7146e-05
6:43927050 G A 0.958674 -3.7219e-05
6:43927861 T G 0.037937 -2.3991e-05
6:43932519 A G 0.161097 -1.8524e-05
6:43933993 G C 0.040534 -6.3004e-06
6:43934445 G A 0.045169 -1.5909e-05
6:43934662 T C 0.979061 3.1538e-05
6:43935267 C G 0.181153 -5.3108e-05
6:43935452 C T 1.671922 8.1155e-05
6:43936069 G A 0.078091 -3.8391e-05
6:43936789 C T 0.184827 -3.5322e-05
6:43939635 A G 0.089442 -3.7731e-05
6:43939804 A G 0.161236 -2.2600e-05
6:43941137 C T 0.096544 -2.0256e-05
6:43947702 A G 0.075144 -4.4010e-05
6:43948623 T C 0.021614 -1.9220e-05
6:43950250 G T 0.885523 -3.7155e-05
6:43951656 A G 0.443620 -3.8097e-05
6:43952412 A G 0.265288 -2.2214e-05
6:43952908 T C 0.106642 -4.3327e-05
6:43957326 T C 0.224945 -5.9187e-05
6:43959008 C T 0.084333 -1.3880e-05
6:43961049 A G 0.055598 8.6228e-06
6:43964440 G A 0.293195 -1.3072e-05
6:43968412 T C 0.026032 -9.8085e-06
6:43968814 G A 0.104675 1.3736e-05
6:43970720 T C 0.025684 -1.4176e-05
6:43971108 A G 0.025071 8.3023e-06
6:43977200 G A 0.137217 -2.6958e-05
6:43977535 G A 0.275259 -2.3840e-05
6:43979345 C T 0.168306 -2.4226e-05
6:43986555 C T 0.298519 -7.5555e-06
6:43990498 A G 0.316867 -1.0733e-05
6:43995314 C T 0.322869 -1.2801e-05
6:44003030 G A 0.095362 2.6078e-06
6:44004171 A G 0.025382 3.3318e-05
6:44005667 T C 0.131284 9.3428e-06
6:44008255 G A 0.112471 -5.1114e-06
6:44009442 A G 0.065098 9.8784e-06
6:44015916 A G 0.623043 3.0101e-05
6:44018156 G T 0.411957 2.6278e-05
6:44018321 C T 0.020861 3.1872e-05
6:44019730 C T 0.565137 1.3534e-05
6:44024074 T C 0.050638 -2.6418e-05
6:44024262 A G 0.799836 3.2397e-05
6:44025275 G A 0.493096 -1.3158e-05
6:44025699 A G 0.266729 -1.8603e-05
6:44028306 T C 0.442938 -8.1043e-05
6:44030410 A G 0.073839 -3.9156e-06
6:44034691 A C 0.734576 -3.5010e-05
6:44036730 T G 0.118833 -7.6749e-05
6:44040892 C G 0.081837 -1.0239e-05
6:44046143 T C 0.261958 3.7223e-05
6:44049777 T C 0.097696 -1.1584e-04
6:44051221 C T 1.035493 7.8348e-06
6:44056572 C T 0.046506 -3.7923e-05
6:44056820 C T 0.086647 -9.5900e-07
6:44061129 T C 0.132524 -2.2461e-05
6:44061620 C T 0.050800 1.5517e-05
6:44069444 T C 0.041303 -7.8874e-06
6:44074504 A G 0.066452 2.2660e-05
6:44078830 A G 0.485868 -8.8052e-06
6:44092129 G T 0.276635 -2.8360e-05
6:44092537 T C 0.996718 3.2783e-06
6:44099631 G A 0.024470 1.8494e-05
6:44104395 C T 0.691471 1.2575e-05
6:44107612 G A 0.811534 -8.3622e-06
6:44115169 A G 0.233067 3.8773e-05
6:44119145 C T 0.567146 3.9440e-05
6:44124508 G A 0.053047 3.4662e-06
6:44124948 T C 0.096898 9.5454e-06
6:44129894 C G 0.088222 1.4856e-05
6:44133649 A G 0.896065 -2.8454e-05
6:44134720 A G 0.030274 -5.2562e-06
6:44138289 T C 1.124825 -4.7524e-05
6:44138491 C T 0.134147 -4.8419e-05
6:44138969 T C 1.008446 -2.1613e-05
6:44140275 G A 1.533137 -3.1792e-05
6:44141088 A G 0.184285 1.0625e-04
6:44144092 T C 0.042199 -1.4762e-06
6:44145899 C G 0.066971 1.5094e-05
6:44147821 G A 0.453958 9.3281e-05
6:44150209 A G 0.479619 4.0474e-05
6:44150285 A G 0.751925 -1.3148e-04
6:44151843 T C 0.047775 2.0510e-05
6:44152068 T C 0.037674 -5.5830e-06
6:44155945 C T 0.623929 -6.5617e-05
6:44156138 C T 0.024714 4.0417e-06
6:44156470 G A 0.818205 -2.1016e-04
6:44156509 T C 0.161191 -3.2494e-05
6:44160786 C A 0.124984 1.5615e-05
6:44166399 G A 0.264025 4.4955e-06
6:44169039 T C 0.216562 -3.1534e-06
6:44169237 G A 1.071908 6.3517e-05
6:44172337 C T 0.074290 -4.8935e-05
6:44172456 T C 0.035986 3.0778e-05
6:44172934 C T 0.060178 3.7203e-05
6:44177011 G A 0.031153 -1.1750e-05
6:44182719 T C 0.565799 6.3394e-06
6:44182720 A G 0.291719 -2.7070e-05
6:44184648 T C 0.156497 6.5152e-06
6:44191920 C A 1.617204 1.9661e-05
6:44194178 A G 0.038022 -2.9248e-07
6:44194345 C G 0.416186 -2.2948e-05
6:44197006 G A 0.231599 4.9447e-05
6:44198362 C T 0.054835 -5.4297e-05
6:44200953 G A 0.778317 -9.4522e-06
6:44203360 A G 0.461511 8.6023e-07
6:44205888 T C 0.083242 -1.1050e-05
6:44215785 C G 1.332853 2.5755e-05
6:44216289 G A 0.163999 -3.4482e-06
6:44217667 T C 0.165015 -4.0596e-05
6:44220076 C T 1.407650 4.7639e-05
6:44223010 T G 0.408383 3.4179e-05
6:44223765 A C 0.034883 7.8264e-06
6:44226433 T C 0.067659 5.3365e-06
6:44227751 A C 0.255628 4.0384e-06
6:44229707 G A 0.436229 4.2809e-06
6:44230708 A G 0.061369 -2.0373e-06
6:44232074 G A 0.846245 -7.2859e-06
6:44232977 A G 0.085690 -9.5869e-06
6:44233921 T C 0.085810 -1.1865e-05
6:44234062 A G 0.037652 3.3751e-05
6:44235690 T G 1.289742 -3.0367e-06
6:44240559 T C 1.380343 -7.0927e-07
6:44248257 A G 0.354535 -2.7456e-05
6:44249521 A G 1.942617 2.0583e-05
6:44255387 T C 0.090591 -7.5992e-06
6:44255459 A G 1.620271 4.5794e-05
6:44266708 C T 0.413775 5.0332e-06
6:44269193 T C 1.524269 3.7108e-05
6:44269422 C T 0.100426 -2.6231e-05
6:44270870 T C 0.090234 -2.5982e-06
6:44275011 C T 1.943052 2.3836e-05
6:44280609 T C 0.074099 6.3042e-06
6:44280667 T C 0.071742 -3.8627e-06
6:44280812 T C 1.111105 1.8338e-05
6:44283895 T C 0.075167 -3.3422e-06
6:44285376 A G 0.872452 8.7787e-05
6:44285907 C T 0.239578 -1.1261e-05
6:44288847 G T 0.188965 4.1065e-06
6:44289451 G A 1.945266 4.0134e-05
6:44289555 G A 0.252230 9.3904e-07
6:44291641 G A 1.153213 4.8653e-06
6:44293703 A G 0.189426 -1.5795e-05
6:44300585 A G 1.445152 2.3955e-06
6:44301202 G T 0.029712 -2.1581e-05
6:44302021 T C 0.020757 2.3230e-06
6:44308306 T G 0.151239 -1.0134e-06
6:44310854 A G 0.589818 -1.4818e-06
6:44325742 A T 0.021926 -1.5234e-05
6:44329112 T C 1.557389 -3.3809e-06
6:44335730 A G 1.415359 4.1571e-06
6:44341980 C T 1.536269 -5.9821e-07
6:44352817 G A 0.044062 4.5469e-06
6:44360014 G T 0.024039 4.8916e-05
6:44361309 A G 0.029079 -2.1566e-05
6:44365886 A G 1.864253 5.9740e-06
6:44371714 T C 0.164797 1.6869e-05
6:44376630 C T 0.062534 -1.5834e-06
6:44382922 A G 0.060236 1.1934e-06
6:44385441 G A 0.268108 -2.7876e-05
6:44387945 T C 0.044689 -1.4972e-05
6:44399177 G A 0.027937 1.5779e-05
6:44411948 G A 0.296980 1.1942e-05
6:44422251 A G 0.686077 -2.0011e-05
6:44425680 A G 1.360115 -2.3377e-05
6:44427028 T C 0.084372 -1.1105e-05
6:44430671 T C 0.100020 -1.4881e-05
6:44433330 C A 0.548022 1.1668e-05
6:44433806 A C 0.068623 -2.7249e-05
6:44437103 A G 0.057432 8.7233e-05
6:44441552 C T 0.613766 -4.9090e-06
6:44447393 T C 0.096700 -6.8622e-06
6:44447598 A G 1.033578 -3.8050e-05
6:44447663 A G 0.081905 2.0371e-05
6:44449216 A G 1.681322 2.2898e-04
6:44449697 A G 0.774292 1.1598e-04
6:44450111 A C 0.024921 4.5713e-06
6:44452157 T C 1.216364 9.8726e-06
6:44455120 G A 0.100494 -7.5838e-06
6:44456059 G A 0.234264 -8.5456e-06
6:44456707 C T 0.232174 4.0668e-05
6:44459298 T C 1.228373 -5.5689e-06
6:44461361 C T 1.293131 -1.1894e-05
6:44462230 A G 0.801589 -4.5052e-05
6:44464097 T G 1.552956 -1.5183e-05
6:44473677 C G 0.323950 -2.5422e-05
6:44475190 C T 0.530235 -1.3091e-05
6:44482941 G A 0.611786 7.8198e-06
6:44483052 A G 1.523753 -9.4737e-06
6:44491249 T G 0.049768 -2.5529e-05
6:44492947 T G 0.063375 -9.7389e-05
6:44494470 T C 0.416005 2.0095e-05
6:44495080 G A 0.148152 -2.1388e-05
6:44496060 A C 0.137636 -4.7799e-05
6:44496845 T C 0.157734 1.7721e-05
6:44497558 T C 0.300547 4.5625e-05
6:44499229 T C 0.051622 1.0757e-05
6:44501125 C A 0.153748 -4.2001e-06
6:44501873 T G 1.606135 1.2802e-06
6:44501929 A G 0.203783 4.6048e-06
6:44504892 C T 0.077147 5.4952e-06
6:44507083 A G 0.237705 1.2041e-05
6:44509453 A G 1.165206 8.6765e-06
6:44512783 T C 1.736127 2.1719e-05
6:44516040 A C 0.295055 2.2853e-05
6:44523643 T G 1.747657 1.4802e-05
6:44523976 C T 0.034480 -1.8959e-05
6:44524429 G A 0.648110 2.8795e-05
6:44525692 C A 0.142427 -9.6464e-05
6:44527488 G C 0.063722 -1.9896e-05
6:44527509 C T 0.244291 9.0073e-05
6:44530927 A G 0.172285 -5.0539e-06
6:44534849 G T 0.145744 -3.2017e-06
6:44538926 G A 0.090617 1.0161e-05
6:44539709 C T 0.156536 2.9672e-05
6:44541885 G C 1.137571 -2.5354e-06
6:44543905 C A 0.710209 -1.8624e-05
6:44546513 T C 0.136737 -1.5248e-05
6:44558295 C T 1.941432 3.4650e-05
6:44559653 A G 0.949946 2.5762e-07
6:44566567 T C 1.078977 9.4097e-06
6:44576665 G A 0.743132 -2.4991e-06
6:44576730 A G 0.045386 2.3271e-05
6:44580743 T C 0.464065 -4.6006e-06
6:44585273 T C 1.951533 1.7194e-05
6:44586890 G A 0.324703 8.2634e-06
6:44588693 A G 0.027411 -3.6186e-06
6:44594159 G T 1.352198 -5.0910e-06
6:44596121 C T 0.200650 2.4074e-06
6:44599680 C T 1.363354 -3.5763e-05
6:44601473 C T 0.523987 -3.3141e-06
6:44606307 T C 0.091448 -6.9357e-07
6:44609610 G T 0.151629 4.4534e-06
6:44612411 G A 0.314128 -1.0335e-05
6:44618970 T C 0.032108 -1.2866e-05
6:44620289 A G 0.097453 8.4491e-06
6:44621177 A G 0.053550 1.7448e-06
6:44622298 A C 0.591156 1.0031e-05
6:44624843 A C 0.044650 -1.2055e-05
6:44626003 T G 0.039511 -3.3901e-06
6:44626520 T C 1.949067 9.0365e-06
6:44626631 G A 0.125964 -1.1145e-05
6:44628260 G T 0.078101 -9.6293e-06
6:44631183 C T 0.815637 1.4873e-05
6:44631292 C T 0.417799 5.9042e-06
6:44633413 A G 0.044977 3.5419e-05
6:44636390 A G 1.143995 -2.3473e-06
6:44637051 A G 0.047863 -1.5565e-05
6:44641148 G T 0.037314 2.6520e-05
6:44642237 A G 0.024522 8.0705e-06
6:44647952 T C 0.051738 -2.2720e-06
6:44651163 C T 0.050628 2.0659e-06
6:44652272 G A 0.027758 9.3524e-06
6:44654371 A G 0.218480 2.9986e-05
6:44673398 C T 0.191757 1.7113e-05
6:44684621 A C 1.180361 1.6867e-05
6:44685172 G A 0.030741 2.3436e-05
6:44691372 C T 0.661973 -7.2136e-05
6:44697018 C A 0.042345 -5.6811e-06
6:44698708 A G 1.141502 8.8768e-06
6:44700714 A G 0.399094 3.4258e-04
6:44701025 G C 0.056795 2.8166e-06
6:44744033 G A 1.077913 1.6361e-05
6:44771327 T C 0.126983 -6.8313e-06
6:44772710 A G 0.044241 -5.7671e-06
6:44775631 A G 0.123702 2.6493e-05
6:44777691 G A 0.602338 -6.5063e-05
6:44791861 T C 0.262169 1.8393e-06
6:44808398 G A 0.130677 -1.0405e-05
6:44810705 C T 0.082376 2.8549e-05
6:44813045 G T 0.032432 2.8826e-06
6:44825965 A G 0.136211 7.9245e-06
6:44837356 G T 0.843074 -1.2853e-05
6:44860092 A G 0.041456 -1.7359e-05
6:44879988 A C 0.022059 -2.5166e-06
6:44880197 A G 0.025996 1.5503e-05
6:44880557 G A 0.053118 9.1012e-06
6:44880881 C T 1.012785 1.4153e-06
6:44880937 G T 0.028242 3.3021e-05
6:44885624 A G 0.041861 -3.2344e-05
6:44903134 G A 0.068156 3.8731e-05
6:44903427 C T 0.074177 -3.6651e-06
6:44908979 G T 0.134961 2.1915e-05
6:44915656 G A 0.041225 1.4766e-05
6:44946506 A T 0.410727 9.1334e-05
6:44949312 G A 0.041887 1.4745e-05
6:44989066 C A 0.046630 8.5542e-06
6:45011305 T G 1.912554 1.8157e-05
6:45012381 C T 0.817309 1.9117e-06
6:45017561 C A 0.054592 1.0290e-05
6:45019455 A G 0.030563 1.3565e-05
6:45039290 C T 0.069795 4.7015e-05
6:45065533 A C 0.079935 -2.0856e-05
6:45074654 G A 0.043082 -1.1709e-05
6:45076465 T C 0.033309 3.1586e-05
6:45079507 T C 0.043845 -5.9846e-06
6:45086913 A C 0.069866 -1.7845e-05
6:45095163 C A 0.794925 -4.0554e-06
6:45101282 C T 0.040011 -1.7835e-06
6:45101370 A G 0.031033 -5.8196e-06
6:45107050 A G 0.056399 -3.8206e-06
6:45118168 C T 0.135721 4.2988e-06
6:45121948 C A 1.765869 -8.7923e-05
6:45123583 A G 0.071619 -8.2811e-05
6:45142929 G T 0.096768 -2.8225e-05
6:45143329 A G 1.726062 -9.9786e-05
6:45153183 T G 0.100341 3.7563e-05
6:45156514 T C 0.049823 -1.7662e-05
6:45172289 G A 0.814926 1.1292e-06
6:45173641 A C 0.027551 2.3344e-05
6:45183065 A C 0.021977 -3.4417e-06
6:45187192 T C 0.042835 -2.0274e-05
6:45190137 C T 0.043744 6.0638e-06
6:45199565 C T 1.075167 -1.7608e-06
6:45203371 A G 0.080694 2.7444e-05
6:45203515 A G 0.032955 4.5364e-06
6:45207920 A G 0.045792 -2.4219e-05
6:45224938 C T 0.060577 -1.5126e-05
6:45246577 T C 0.208577 -8.2685e-06
6:45248432 A G 0.185178 1.2506e-05
6:45269814 T G 1.934090 1.3085e-05
6:45290634 A G 0.033335 3.0185e-05
6:45291185 A C 0.026554 1.2455e-05
6:45293110 A G 0.073615 -6.9517e-06
6:45309183 A C 0.082973 -1.3984e-05
6:45310525 C T 0.262078 -3.0098e-06
6:45345248 C A 1.223410 8.6256e-06
6:45349497 A G 0.238883 7.7872e-05
6:45349877 G A 0.647059 -7.2112e-05
6:45351443 C A 0.063144 -2.6249e-06
6:45355544 A G 0.041501 1.7496e-05
6:45355893 G A 0.136136 4.9722e-06
6:45365687 C T 0.194529 8.8645e-06
6:45371659 T C 0.040196 -8.7578e-06
6:45376221 A G 0.196726 -4.5170e-05
6:45386096 T C 0.195123 9.2031e-06
6:45387495 G T 0.524620 -4.8125e-05
6:45388089 A G 0.024941 -1.3715e-05
6:45391943 G T 1.728415 -8.4605e-05
6:45396544 C T 1.871329 -8.0845e-05
6:45397306 T C 0.050937 2.3076e-05
6:45398531 T C 0.073706 -2.0792e-05
6:45408757 T C 0.114727 2.8041e-05
6:45410323 A G 0.085180 1.2700e-05
6:45417021 C T 0.095372 3.5885e-05
6:45441056 A C 0.057824 3.1973e-06
6:45444061 T C 0.699923 6.7264e-06
6:45469761 C G 0.109741 -2.6300e-05
6:45473256 C T 0.391768 -6.3709e-05
6:45482458 G A 0.217506 -2.0206e-05
6:45490218 T C 0.571486 3.0705e-06
6:45498337 T C 0.285967 -4.5953e-05
6:45500266 T C 0.511234 9.1490e-06
6:45507101 A G 0.186473 4.2756e-05
6:45512358 G C 0.073976 1.5803e-05
6:45523412 G A 1.038369 -7.3095e-07
6:45523928 T C 1.948706 -1.4929e-05
6:45524946 G A 0.796195 1.5343e-05
6:45525349 C G 0.034763 5.8427e-06
6:45526942 T G 0.485722 3.3770e-05
6:45529755 G A 0.053491 -8.2296e-06
6:45529977 A C 0.946872 1.2992e-05
6:45532806 T C 0.205737 1.7001e-05
6:45533153 G A 0.435937 -1.0344e-06
6:45541997 C T 0.038930 -5.6276e-06
6:45544214 C T 0.667235 3.4728e-05
6:45549899 T C 0.270975 -3.5272e-05
6:45553288 T C 0.149084 -9.5135e-06
6:45575995 T G 0.025308 -5.7840e-06
6:45578221 C T 0.141664 -1.1627e-05
6:45583943 A G 0.095833 -1.0990e-05
6:45585471 T C 0.062174 1.8969e-05
6:45586572 T G 0.045786 6.1918e-05
6:45587779 T C 0.531660 -2.0759e-04
6:45593732 G T 0.329578 -1.2271e-04
6:45598720 T G 0.202368 -2.3596e-05
6:45609559 A G 0.030952 2.1272e-05
6:45610111 A C 0.114088 -2.0233e-05
6:45621563 T C 0.019933 -1.3119e-05
6:45623578 G A 0.022682 3.2404e-05
6:45625610 T C 0.112335 -2.2297e-05
6:45626120 T C 0.160779 3.9585e-06
6:45635205 T C 0.049759 -6.7645e-06
6:45644768 A G 0.055302 2.1136e-05
6:45664559 T C 0.174749 1.4935e-05
6:45666491 T G 0.038168 2.5497e-05
6:45676828 G A 0.031202 1.7201e-05
6:45676900 A G 0.026515 -5.3155e-05
6:45677886 C T 0.059253 -3.1024e-05
6:45682474 T C 0.042683 1.0244e-04
6:45685320 T C 0.098673 -3.8279e-06
6:45686470 C A 1.350828 2.2017e-05
6:45689706 C T 0.050933 -1.0451e-05
6:45696788 G A 1.657179 -2.3161e-05
6:45697885 T C 0.247754 2.7120e-05
6:45701338 A G 1.595869 -5.3828e-06
6:45705862 A G 0.234894 2.1909e-05
6:45706231 C A 0.031316 -3.3822e-05
6:45711373 T G 0.349426 3.6196e-06
6:45712079 A C 0.030673 -3.6537e-05
6:45712824 C T 0.770893 -1.5580e-05
6:45726071 C T 0.027379 -1.1308e-05
6:45729657 A G 0.098430 -5.7159e-05
6:45730989 A G 0.474728 5.1943e-05
6:45734004 A G 0.730249 -7.5637e-05
6:45742625 T C 0.048139 -7.7578e-06
6:45742902 T C 0.030063 2.1523e-05
6:45747003 G C 0.088319 -3.2395e-05
6:45750918 C T 0.035831 5.6995e-05
6:45752629 A G 0.758949 -3.9762e-06
6:45755511 G T 0.054335 1.5627e-05
6:45760611 C T 0.080581 1.4245e-06
6:45763293 A G 0.137419 2.1958e-05
6:45764178 A G 0.759916 -2.4995e-05
6:45764513 A C 0.047301 -4.7630e-05
6:45764845 T G 0.596115 -8.1090e-06
6:45765360 A G 0.090059 2.0240e-05
6:45766065 A G 0.036061 1.3672e-05
6:45768251 C T 1.524136 -8.0151e-05
6:45771793 G A 0.102594 5.6749e-06
6:45772654 G A 0.091104 -3.5852e-06
6:45774125 T C 0.053238 1.1367e-05
6:45777245 G A 1.574534 -8.5229e-05
6:45779990 C T 0.127178 4.3015e-06
6:45787468 C T 0.956516 -5.7016e-05
6:45789698 G C 0.186418 1.5860e-05
6:45791740 C G 0.068730 -1.5826e-06
6:45791798 T G 1.741872 1.0372e-05
6:45795876 T C 0.070772 5.8136e-06
6:45796058 G A 0.168952 2.9796e-05
6:45803296 A G 1.348706 7.7372e-06
6:45805539 G A 0.235923 -1.4194e-05
6:45806448 A G 0.374572 5.3420e-06
6:45807537 G A 0.097953 -1.5122e-05
6:45807896 C T 0.234397 -1.9138e-05
6:45809945 C A 0.049846 3.2516e-05
6:45811913 A G 0.025230 -1.1929e-05
6:45812929 A G 0.433123 -9.6344e-06
6:45820405 C T 1.562365 3.0556e-05
6:45822614 C A 0.741327 5.1579e-06
6:45824539 T C 0.465656 2.6985e-05
6:45826976 T C 0.032231 -5.3196e-05
6:45830465 C T 1.700209 1.4947e-05
6:45833666 A C 0.341938 2.3906e-05
6:45841470 A G 0.022627 -1.6447e-05
6:45843864 C T 0.771166 -1.9032e-05
6:45853473 A G 0.075722 -4.5336e-05
6:45854134 T C 0.035977 -5.5736e-05
6:45855514 T C 1.244820 3.3768e-05
6:45860862 T C 0.940848 1.6545e-05
6:45861224 C T 0.055228 -1.0357e-05
6:45867872 A C 0.111796 1.9730e-05
6:45876843 C G 0.132125 -2.7166e-05
6:45885061 T G 0.111267 1.9138e-05
6:45886605 A G 0.077426 1.8747e-05
6:45887028 G T 0.784987 -2.7260e-06
6:45889665 T C 1.516950 8.5972e-06
6:45894898 C T 0.028300 -1.1905e-05
6:45895095 C T 0.672444 -1.0249e-05
6:45898314 G A 0.606048 -1.1399e-05
6:45898561 C A 0.023490 1.7916e-05
6:45916478 A G 0.034338 2.3305e-05
6:45916999 T G 0.061528 -2.3845e-05
6:45919758 A G 1.264184 1.9716e-05
6:45920934 A G 1.821616 -4.4103e-06
6:45921312 T C 0.044250 4.0527e-05
6:45926601 C A 0.094697 2.7125e-05
6:45928727 C T 0.701981 -1.0211e-05
6:45930895 C G 1.265411 3.4110e-05
6:45932160 G A 0.738305 2.3579e-05
6:45932528 G A 0.132547 9.9521e-06
6:45935179 T C 0.054822 -9.1588e-06
6:45935853 A G 0.051440 1.0133e-05
6:45936288 C T 0.092938 -1.7323e-05
6:45947467 A G 0.571288 1.9870e-05
6:45959767 T C 1.111264 3.3912e-05
6:45965345 A G 0.405598 3.7960e-05
6:45966506 C A 0.706613 1.9480e-06
6:45989952 C T 0.062745 1.6240e-05
6:45990125 C A 0.039862 -9.2957e-05
6:45994063 G A 0.264373 -1.7234e-05
6:45996913 A G 0.129054 2.5821e-06
6:46000630 T C 0.086826 5.5784e-05
6:46001357 T C 1.137172 -8.1056e-05
6:46008715 T G 0.030576 -1.2100e-05
6:46014684 G A 0.130239 -2.1036e-05
6:46018287 G A 0.446678 2.8468e-05
6:46019116 C T 0.376181 -1.6192e-04
6:46021223 T C 0.280751 2.4863e-06
6:46023735 G A 1.328997 -1.6739e-06
6:46025650 C T 0.037395 -5.0267e-06
6:46025834 G T 1.337946 -2.3463e-06
6:46028186 C T 0.884559 -4.4711e-05
6:46028327 A G 0.076955 6.1917e-05
6:46030130 T C 0.163132 -2.5903e-08
6:46031194 A G 0.081743 7.2110e-06
6:46034434 C A 0.736809 1.4263e-05
6:46034726 T C 0.596362 1.6464e-06
6:46036351 T C 0.050755 -1.1254e-05
6:46040795 C T 0.076137 -4.6474e-05
6:46040887 A G 0.277599 7.4689e-06
6:46043561 G A 0.668478 2.4109e-05
6:46045136 T C 0.143050 2.3919e-05
6:46047458 T C 0.318863 -9.5646e-06
6:46047640 C T 0.098391 3.6572e-05
6:46048120 T G 0.089212 -3.9207e-06
6:46050770 T C 0.312868 -1.6662e-05
6:46054285 T C 0.107099 3.6689e-05
6:46070407 T C 1.287989 1.4716e-05
6:46076068 A G 0.040829 4.3757e-05
6:46078540 A G 1.181607 1.9203e-06
6:46080876 A T 0.738124 4.4659e-06
6:46082435 A G 0.024532 3.0587e-06
6:46119325 T C 0.128931 1.3316e-05
6:46128688 C G 1.052566 -1.5776e-06
6:46128794 T C 0.221096 4.1312e-05
6:46135283 G A 0.102880 2.7750e-05
6:46135884 G C 0.103308 2.6846e-05
6:46135984 T G 1.043001 -4.3876e-06
6:46136394 C T 0.052829 -5.4320e-05
6:46138158 C A 0.106460 -2.0965e-05
6:46140679 G A 0.041913 4.3041e-06
6:46145899 T C 1.207723 9.5428e-06
6:46150596 G A 0.758468 -9.3894e-06
6:46151231 T C 0.504340 4.1093e-06
6:46152939 C T 0.358359 -2.3061e-05
6:46158097 A C 0.039586 1.0867e-05
6:46160391 T A 1.153618 -9.8273e-06
6:46161193 T C 0.083181 1.5077e-05
6:46161767 T G 0.235582 1.1357e-05
6:46162897 T G 0.075180 6.0686e-06
6:46169554 T C 0.024779 -9.6494e-06
6:46175208 T C 0.082126 -3.8952e-06
6:46175989 A G 0.072674 5.0933e-06
6:46176443 T C 0.031631 -1.3041e-06
6:46177191 A G 0.323028 5.7959e-05
6:46178646 T C 0.355330 2.5906e-07
6:46190236 C T 0.059369 4.1722e-05
6:46198999 A G 0.048739 -2.9097e-05
6:46200634 A G 0.061158 -2.0732e-05
6:46201084 T G 0.373423 -8.8987e-06
6:46204479 A G 0.035483 5.0789e-06
6:46204870 C T 1.071064 1.8158e-05
6:46218990 G A 0.027677 7.6994e-06
6:46228664 G A 0.026694 -1.8497e-05
6:46234899 G A 1.649895 -7.2974e-05
6:46244474 A G 0.061684 -3.2558e-06
6:46245307 C T 0.033140 9.0698e-06
6:46247207 G C 0.075031 1.4770e-05
6:46249662 C T 0.145452 -2.8046e-05
6:46252463 C T 0.123763 -6.6975e-06
6:46262289 A G 0.071256 -2.1906e-05
6:46271560 G T 0.051093 1.5243e-05
6:46274779 C T 1.638344 -8.4380e-05
6:46295502 A G 0.063738 -3.4387e-05
6:46297341 A C 0.024551 1.6961e-05
6:46297348 T C 0.205905 3.7524e-05
6:46297520 T C 1.928511 -1.5519e-05
6:46309619 T C 1.020225 -1.1414e-05
6:46321730 A G 0.048762 2.8262e-05
6:46333852 T C 0.024960 -7.6367e-06
6:46340009 T G 0.077624 -6.3328e-06
6:46369642 A G 0.025522 -1.0292e-05
6:46375132 C T 0.062628 3.5184e-05
6:46375320 C T 0.067598 -2.5749e-05
6:46378160 T C 0.039096 -3.4691e-05
6:46378269 A C 0.186551 6.1060e-05
6:46381851 C T 0.095103 1.7568e-05
6:46382877 A G 0.037476 8.8302e-06
6:46392555 A G 0.063488 2.5298e-05
6:46397095 G A 0.116717 -2.1013e-05
6:46401170 G A 0.958145 1.4733e-05
6:46404459 G A 0.033221 -6.7541e-06
6:46411108 A G 0.478402 -4.5775e-05
6:46423922 A G 1.087822 1.3377e-05
6:46425440 C G 0.062427 2.4719e-06
6:46429665 T C 1.062849 1.5599e-05
6:46429960 A G 0.025765 -1.2566e-05
6:46430285 T C 0.037889 -2.6753e-05
6:46433812 T C 0.676524 1.7436e-05
6:46434923 C T 1.080152 -2.2068e-05
6:46437221 G A 1.656319 -1.3397e-05
6:46439627 T C 0.030994 -2.3326e-06
6:46441893 G C 0.117960 -1.7689e-05
6:46446299 G A 0.074196 -3.1116e-05
6:46454250 A G 0.058889 2.5979e-05
6:46454488 G A 0.078202 3.4445e-05
6:46461381 T C 0.060450 -1.3593e-05
6:46467013 G A 0.063868 -6.8333e-05
6:46468340 T C 0.047684 -7.4717e-06
6:46477260 C T 0.052865 1.0899e-05
6:46485635 T G 1.125571 1.7136e-05
6:46486527 G A 0.030147 -3.7866e-05
6:46490222 A G 0.143926 3.1072e-05
6:46509115 A C 0.045769 1.5054e-05
6:46515565 C A 0.485712 -1.6573e-05
6:46516667 T C 0.076355 -2.0022e-05
6:46521339 A G 0.397283 -2.9214e-05
6:46529604 C G 0.360283 -6.9126e-05
6:46539252 A C 0.101714 2.3293e-05
6:46542833 G T 0.029891 -4.0506e-05
6:46563817 T A 0.484082 9.3150e-06
6:46570638 T C 0.047068 6.7973e-05
6:46579442 A C 0.053417 -1.6551e-05
6:46587650 T C 0.327436 1.3051e-05
6:46593224 G A 0.041342 -5.2904e-06
6:46597508 C T 0.053754 -1.8514e-05
6:46603687 A G 0.498877 6.8642e-06
6:46609905 T C 0.451384 -3.2691e-05
6:46612653 T C 1.868966 -1.5325e-05
6:46617804 T C 0.056370 2.3149e-06
6:46618800 G A 0.034325 1.0796e-05
6:46620252 G C 0.444555 -2.7851e-06
6:46625635 T C 0.450102 -4.8781e-06
6:46632594 C T 0.115733 6.9809e-06
6:46644875 T C 0.554176 -2.4160e-05
6:46652385 T C 0.124539 -2.2584e-05
6:46654174 A C 0.035620 -5.5646e-07
6:46656557 T C 0.087676 -4.2544e-05
6:46657057 G A 1.613938 -1.0712e-05
6:46658905 G C 0.650915 -1.3962e-05
6:46659663 T C 0.173321 4.8917e-05
6:46663455 A G 0.074355 1.8191e-05
6:46675025 A C 1.610118 -1.2759e-05
6:46679303 G A 0.094554 1.9907e-05
6:46681519 G C 0.083570 2.4694e-05
6:46684222 T C 0.505223 -1.9087e-05
6:46696593 A G 1.801872 -8.6120e-06
6:46713394 G A 0.390866 -1.3859e-05
6:46715661 A G 0.054582 8.9391e-06
6:46720800 T G 0.149720 1.6872e-05
6:46722334 C T 1.323284 1.9944e-05
6:46726500 A C 0.218769 -2.6193e-05
6:46726915 A C 0.035795 -4.6480e-05
6:46727772 C G 0.405952 -2.7306e-05
6:46728267 G A 0.046230 -1.2671e-05
6:46739407 T C 0.065063 2.1016e-06
6:46745678 G T 0.189131 1.1936e-05
6:46751163 G A 0.217555 2.2422e-05
6:46756520 C T 0.092188 -5.1099e-06
6:46762757 T C 0.035857 -6.2720e-06
6:46763963 T C 0.682565 8.0630e-06
6:46767688 A G 0.174733 -7.3122e-06
6:46791616 C T 0.033614 -2.4111e-05
6:46801071 T G 0.775905 3.0545e-05
6:46801219 A G 0.064774 1.0697e-05
6:46801663 G A 0.059230 2.3016e-05
6:46803102 G A 0.484933 1.4899e-06
6:46806068 G A 1.258462 2.8419e-05
6:46806766 A G 0.061911 1.5955e-05
6:46806809 T C 0.709998 1.4494e-05
6:46817550 T C 0.471602 1.2064e-05
6:46822318 C T 0.085083 -2.5548e-05
6:46827239 T C 0.386584 -6.6718e-06
6:46829816 C T 1.492408 1.5928e-05
6:46831447 T C 0.026226 2.4983e-05
6:46832073 A C 0.041086 7.5529e-07
6:46832968 G A 0.241324 2.3653e-05
6:46834130 A G 0.391414 1.6814e-06
6:46834685 A G 1.884059 2.1284e-05
6:46835497 T C 0.050352 2.0365e-05
6:46839475 A G 0.155060 -1.0682e-05
6:46840761 T C 0.235546 2.4535e-05
6:46841806 A C 1.606681 3.5277e-05
6:46854163 C T 0.242775 2.3997e-05
6:46854630 T A 1.754612 1.3602e-04
6:46858993 T C 0.127324 3.2629e-05
6:46862341 C A 0.049619 -1.0676e-05
6:46862960 T G 0.053666 2.5674e-05
6:46867217 T C 0.086404 -2.0200e-05
6:46867771 T C 0.022571 1.6768e-05
6:46871104 A G 0.099881 -4.0109e-05
6:46876243 T C 0.274727 9.5453e-07
6:46879000 C T 1.817477 3.8972e-05
6:46884288 C T 0.950920 -3.2370e-06
6:46893146 T A 0.053387 3.7241e-05
6:46893216 A G 0.302813 1.6284e-05
6:46895410 C T 0.046711 2.5862e-05
6:46910117 A G 0.062190 -1.8669e-05
6:46911131 G A 0.205987 -1.2873e-06
6:46913893 C T 1.153985 8.8905e-06
6:46914521 T G 0.276911 6.8292e-07
6:46918018 C T 0.222394 2.5340e-05
6:46929168 A G 0.049090 1.6120e-05
6:46930967 C T 0.225711 2.5898e-05
6:46934656 T C 0.072908 -2.6644e-05
6:46934685 A C 0.078267 1.0613e-05
6:46939341 A G 0.097748 1.1371e-05
6:46939471 A G 0.062963 -3.6985e-05
6:46940988 G A 0.100361 -2.1027e-05
6:46943893 G A 0.883663 6.6415e-06
6:46952217 T C 0.023065 2.6715e-05
6:46954538 A G 0.063706 -2.1097e-05
6:46954838 A G 0.099076 -1.0635e-05
6:46957426 A C 0.550213 -9.9514e-06
6:46961786 C T 0.043738 -9.3888e-06
6:46977783 T C 0.074894 -3.6180e-05
6:46982809 G T 0.472417 1.5823e-05
6:46982972 T G 0.081262 -1.4754e-05
6:46986916 A G 1.772240 -2.7593e-05
6:46994505 T C 0.040527 -1.2471e-05
6:46998077 T C 0.044146 -1.0441e-05
6:47012079 G C 0.053916 -2.0266e-05
6:47016925 T G 0.081882 1.5742e-05
6:47017240 A G 0.046604 3.6274e-06
6:47020081 T G 0.173090 1.2094e-05
6:47021882 C T 1.391518 -3.6801e-05
6:47029413 A G 0.093311 1.0440e-05
6:47029979 A C 0.096778 2.4627e-05
6:47037634 C G 0.051667 -2.8819e-05
6:47045015 T G 0.159857 -2.9952e-06
6:47046061 G A 0.070860 2.8528e-05
6:47051338 G A 0.063161 -1.7922e-05
6:47058569 T C 0.357856 -7.6537e-05
6:47070401 G A 1.704659 5.3765e-06
6:47071198 T C 0.021744 -1.7494e-05
6:47078362 T C 0.161785 -4.5449e-05
6:47080558 A G 0.054640 -5.0237e-05
6:47080721 A G 0.653206 5.6624e-05
6:47081176 C T 0.074930 -8.9345e-06
6:47082689 G A 0.233794 -1.2893e-04
6:47084895 A G 0.068539 9.6137e-06
6:47104856 C T 1.105872 1.4017e-04
6:47109876 T C 0.447138 -4.7161e-05
6:47119857 G A 0.269407 -1.2955e-05
6:47120753 G A 0.257660 -8.8966e-05
6:47121275 G A 0.280514 8.4747e-05
6:47125323 C T 0.715244 4.1844e-05
6:47131088 C T 0.269910 3.1112e-05
6:47131205 C T 0.073859 2.0295e-05
6:47142540 G C 0.108914 5.3865e-05
6:47153167 G A 1.062307 1.8393e-05
6:47153869 T G 0.350348 1.8635e-05
6:47155275 A G 0.127434 -8.0255e-06
6:47164134 T C 0.054235 1.8503e-05
6:47166187 G A 0.039252 -2.4522e-05
6:47168940 C A 0.130106 3.6958e-06
6:47170030 G A 0.032608 -1.6430e-05
6:47193893 T C 0.227114 2.3899e-05
6:47203757 G A 0.443990 2.2205e-05
6:47213859 T G 0.178014 3.2269e-05
6:47220224 A G 0.106164 1.0553e-05
6:47220926 G C 0.044786 5.2178e-05
6:47224903 A C 0.076624 1.9191e-05
6:47225496 C T 0.138509 -2.2141e-06
6:47228836 A C 0.897945 3.9376e-05
6:47228912 A G 1.688612 -9.2775e-05
6:47230615 G A 0.187255 -2.7499e-05
6:47231370 C A 0.730814 6.0327e-06
6:47234117 C T 0.203192 -2.9847e-05
6:47236917 T C 0.109878 1.2630e-05
6:47237284 C T 0.110313 -1.1105e-05
6:47250745 T C 0.060353 -2.9396e-05
6:47259602 T C 0.043952 3.6291e-05
6:47260961 A G 0.041147 5.5735e-06
6:47265153 T C 0.048785 -2.2860e-06
6:47269370 T C 0.236819 -2.9805e-05
6:47273038 G A 0.043984 2.2183e-05
6:47278257 G A 0.525986 -2.7795e-05
6:47279229 T G 0.049518 8.1239e-07
6:47279515 G A 0.021182 9.4026e-06
6:47292046 G A 0.046302 -4.5878e-05
6:47297618 T C 0.052339 2.7808e-05
6:47303011 G T 0.719421 -3.9075e-05
6:47304111 T G 0.032049 2.3188e-06
6:47305117 A G 0.041225 8.6213e-06
6:47305301 C T 0.811986 -2.5539e-05
6:47305805 A G 0.134195 -4.1082e-05
6:47310630 T G 0.187703 -4.8905e-05
6:47311248 T C 0.543682 -4.4250e-05
6:47311611 G A 1.096953 4.2174e-05
6:47311798 T C 0.050073 -3.3846e-05
6:47312018 T C 0.045588 -6.8309e-06
6:47315363 G A 0.029634 4.9670e-06
6:47318885 A G 0.959612 1.8394e-05
6:47320386 A G 0.212069 -3.1777e-05
6:47325161 T C 0.142167 -2.3885e-05
6:47331042 A G 0.648906 5.0341e-05
6:47331170 T C 0.068607 5.6213e-06
6:47344280 T C 0.205854 -1.9889e-05
6:47346320 A C 1.070496 1.8698e-05
6:47347709 C T 0.147834 -5.2554e-05
6:47348179 T C 0.036912 5.0333e-06
6:47355493 A G 0.140203 -1.2113e-05
6:47357871 T C 0.026411 1.1918e-05
6:47369341 A G 0.873543 -2.2301e-05
6:47378390 A G 1.269809 -2.2341e-05
6:47397179 T C 0.962206 -4.1430e-05
6:47399300 C T 0.053959 -6.6172e-06
6:47403230 A G 0.071911 -7.4169e-06
6:47405390 C A 0.125344 3.5871e-05
6:47410478 G A 1.122520 -6.4473e-05
6:47413719 A C 0.063865 1.4396e-05
6:47419114 T C 0.031663 2.3962e-05
6:47426845 A G 0.022971 1.7178e-05
6:47427471 A C 0.062297 4.8256e-06
6:47451883 T C 0.552261 1.1934e-04
6:47461913 A C 0.553196 1.0901e-04
6:47462615 C T 1.856294 1.4551e-05
6:47463654 G A 0.061349 9.3814e-06
6:47488387 A G 1.377350 8.3968e-05
6:47504513 G A 0.097527 -1.0305e-05
6:47507156 A C 0.086501 -2.8596e-05
6:47528922 G A 0.095502 1.2666e-05
6:47537142 A G 0.179124 -2.2278e-05
6:47538130 G A 0.822736 -5.4418e-06
6:47547820 A G 0.469096 -9.9129e-05
6:47549629 G A 0.581116 -3.4266e-05
6:47556033 A G 0.215059 2.9665e-05
6:47561831 G A 0.127145 5.6711e-05
6:47578144 A G 0.071499 8.5046e-06
6:47599978 C T 0.251000 -3.6334e-05
6:47622634 A G 0.029582 4.9512e-06
6:47623433 A G 0.093889 -3.2895e-06
6:47624299 G A 1.360579 6.3742e-05
6:47625395 A G 0.066406 7.6549e-06
6:47627513 A G 0.044069 1.1871e-05
6:47627655 A G 0.836849 1.8094e-06
6:47628558 A G 0.523740 5.7846e-05
6:47646748 C T 0.436106 -5.3191e-06
6:47648033 G A 0.034490 1.3002e-05
6:47649265 A T 0.722634 -5.3029e-05
6:47652652 T G 1.274279 5.6101e-05
6:47665293 A G 0.021127 -2.7001e-05
6:47668093 G A 0.082593 4.8602e-06
6:47676034 C T 0.043575 1.3823e-05
6:47676184 C T 0.100650 3.6631e-05
6:47682212 A G 0.033419 -1.5817e-05
6:47682604 C A 1.761760 1.2612e-05
6:47682949 T C 0.093386 -8.5878e-05
6:47692541 A G 0.437683 8.0845e-05
6:47693452 T C 1.510666 4.5125e-05
6:47702541 T C 0.132615 3.7500e-05
6:47702568 C T 1.762259 1.2096e-05
6:47705391 G T 0.056597 3.6891e-05
6:47709696 A C 0.839578 -4.0950e-06
6:47712276 C T 0.621021 1.3960e-05
6:47714073 A G 1.266158 -1.2546e-05
6:47717723 A G 0.075414 1.1871e-05
6:47721600 G A 0.156572 2.8455e-05
6:47732878 C T 0.104094 -7.3399e-05
6:47734706 T C 0.128275 -5.2906e-05
6:47739785 C T 0.636270 7.9755e-06
6:47744323 G A 0.114078 -4.5689e-05
6:47748745 C T 0.164158 -1.0190e-05
6:47753949 C T 1.654592 2.2610e-05
6:47755080 C T 0.545140 -6.5044e-06
6:47759123 C A 0.069078 -2.3096e-05
6:47761751 G A 0.113302 -3.7110e-05
6:47766130 A C 0.306218 -3.3251e-05
6:47768443 A G 0.070856 -1.2057e-05
6:47780081 C T 0.550765 -3.9363e-05
6:47781081 G A 0.139191 -5.5516e-06
6:47795949 T C 0.297577 -2.2772e-05
6:47805900 C A 0.144715 -1.7917e-05
6:47809594 C T 0.145786 -9.4466e-06
6:47811591 C T 0.029371 1.2250e-05
6:47815384 A C 0.021173 -2.6632e-06
6:47820803 A G 0.079552 -1.4526e-05
6:47824080 G A 1.007904 3.9942e-05
6:47831463 A G 0.024594 1.8153e-05
6:47843484 G A 0.229162 -4.6003e-05
6:47846603 T C 0.079601 -1.7026e-05
6:47847179 G A 1.473981 -6.9358e-06
6:47849195 A C 0.210115 7.0432e-05
6:47854452 G A 1.359183 -2.6868e-06
6:47862374 A G 0.042416 2.4485e-05
6:47863340 A G 0.023484 -3.0535e-05
6:47865221 T C 0.060963 1.5556e-05
6:47880639 C T 0.101503 -9.5638e-06
6:47883454 G A 0.037103 -8.7655e-07
6:47883902 G A 1.227146 -5.4552e-06
6:47888700 T C 0.431546 -2.0010e-05
6:47895833 G A 0.054429 1.2373e-04
6:47896093 C T 0.228393 -1.3202e-05
6:47899070 T C 0.038138 2.5558e-05
6:47900771 G T 0.050320 -7.8022e-06
6:47908664 T C 0.039593 1.2165e-06
6:47909123 C T 0.060775 -4.0937e-06
6:47909296 A G 0.078250 -1.2718e-05
6:47916644 A C 0.180520 -1.0068e-05
6:47931715 G A 0.098813 2.5576e-05
6:47936507 G A 0.058233 -4.8279e-06
6:47941339 A G 1.454403 -4.8390e-05
6:47941768 T C 0.028248 -9.1110e-06
6:47945538 A G 0.045419 -5.5593e-06
6:47946823 C T 0.525340 -4.3821e-05
6:47950814 T G 0.045487 -2.3350e-06
6:47962978 A G 0.128187 3.7745e-05
6:47963028 T C 0.044380 -1.3859e-05
6:47963249 C T 0.329373 7.1144e-05
6:47966961 C T 0.080974 6.2101e-05
6:47968236 C A 0.436817 4.8085e-05
6:47975064 T C 0.032929 -1.5234e-05
6:47977481 C T 0.440251 4.4176e-05
6:47982985 C T 0.334719 7.8279e-05
6:47984046 A T 0.344174 1.6470e-06
6:47989087 T C 0.037973 -2.1018e-05
6:47991073 T C 1.153060 -2.2800e-06
6:47992479 T C 0.158903 -3.8796e-05
6:47993952 T C 0.090117 -3.4015e-05
6:48013978 T C 0.788349 2.6600e-06
6:48029847 T C 0.124734 -2.7518e-06
6:48042660 G A 0.039992 1.8838e-05
6:48042929 G A 0.250179 -2.9264e-05
6:48047369 A G 0.468074 1.4797e-05
6:48056902 G A 0.344282 -2.7891e-05
6:48067552 T G 1.922597 -1.9823e-05
6:48068766 G A 0.298016 1.4942e-06
6:48081464 T C 0.311801 -6.0837e-08
6:48086262 G T 0.098975 -2.6675e-05
6:48087812 C G 0.530452 -1.5053e-05
6:48089222 A C 0.557532 -1.2226e-05
6:48091628 G A 1.087553 -3.0895e-05
6:48094139 A G 0.249117 -9.3718e-06
6:48097076 T C 0.030741 -1.7186e-05
6:48100840 T C 0.557419 -3.6257e-07
6:48101059 G A 1.931786 3.7864e-05
6:48102631 C A 0.284195 -7.0630e-06
6:48111666 A G 0.026057 4.1644e-05
6:48124869 A G 0.032046 2.4111e-05
6:48131332 A G 0.186856 4.4159e-05
6:48140970 A G 0.034007 1.8555e-05
6:48150119 C T 0.255349 -1.4800e-05
6:48155623 C T 0.846596 -9.0838e-06
6:48200892 C A 0.202442 -5.1696e-05
6:48223537 C T 0.089994 -3.5815e-05
6:48230854 A G 0.052391 -1.8198e-05
6:48231791 C T 0.026463 -1.0831e-05
6:48246688 A C 0.063212 -3.2077e-05
6:48247897 A G 0.305974 4.5588e-05
6:48249371 A C 0.023214 1.8076e-05
6:48258102 G T 0.069814 2.8597e-06
6:48259091 C T 0.025911 -4.6939e-05
6:48281217 C A 1.543874 5.6270e-07
6:48282957 C A 1.865276 -1.8327e-05
6:48288144 A G 0.612013 -3.3088e-05
6:48289051 T C 0.026989 -1.2293e-05
6:48289514 C T 0.161600 -5.4571e-05
6:48289709 A G 0.070084 5.2792e-05
6:48296807 G T 0.036152 -3.5676e-05
6:48305581 T C 0.034510 8.3837e-06
6:48317202 G T 0.508046 4.9945e-06
6:48317398 C T 0.518044 -2.4275e-05
6:48318490 A G 0.038077 -2.4358e-05
6:48357970 A G 0.029819 -7.9070e-07
6:48361770 T G 0.164262 -4.8194e-05
6:48372095 C A 0.245657 -4.3892e-05
6:48373568 A G 0.528657 3.8689e-05
6:48376486 C A 0.079555 -4.8661e-06
6:48378048 C G 0.148464 -3.1078e-06
6:48382737 T C 0.062664 -2.6933e-05
6:48383311 T C 0.231930 -1.5191e-06
6:48392366 T C 0.085644 1.1789e-05
6:48399081 A G 0.028180 3.7144e-05
6:48400589 A G 0.058467 -1.7841e-05
6:48414233 T C 0.524522 -1.2186e-05
6:48415152 A G 0.349342 -2.1638e-05
6:48416553 C T 0.053569 -2.1828e-05
6:48426110 G T 0.131803 5.4074e-06
6:48428301 G A 0.119589 -2.5551e-05
6:48451414 G A 0.045175 -2.0186e-05
6:48458707 C T 0.058633 -1.4937e-05
6:48473077 C T 0.039930 -1.2081e-05
6:48473356 T C 0.033133 1.6413e-05
6:48475232 T G 1.002103 5.1341e-05
6:48480264 C T 1.128217 -4.3753e-05
6:48481502 G A 0.044159 -7.2672e-06
6:48483788 T C 0.991340 -5.2045e-05
6:48507289 C G 0.299317 -1.0141e-05
6:48507718 G A 0.440053 -3.2405e-05
6:48508302 A G 0.053504 2.4030e-06
6:48511720 A G 0.104340 3.9795e-05
6:48519156 C T 0.151824 -1.8463e-05
6:48520533 G A 0.045864 1.2624e-05
6:48520745 T C 0.321648 -4.1097e-05
6:48537166 C T 0.356590 1.2316e-05
6:48541517 T G 0.068250 -1.9937e-05
6:48549772 G A 0.227224 8.5771e-06
6:48553592 A G 0.052748 -2.6054e-05
6:48566118 A G 0.186693 -1.4133e-05
6:48567044 A G 0.029719 -2.5539e-06
6:48568965 G A 0.104217 1.2024e-05
6:48576923 G A 0.158675 -1.4323e-06
6:48581776 C T 1.513288 3.5048e-05
6:48582027 G A 0.037593 -1.5730e-05
6:48583280 T C 0.292293 -1.5825e-05
6:48592228 T C 0.020825 -1.1689e-05
6:48607638 G A 0.052816 6.7771e-06
6:48611973 A G 0.037356 2.8679e-05
6:48630130 C G 0.292394 -2.0365e-05
6:48640786 A C 0.029122 -7.2765e-06
6:48641380 G A 0.159253 -9.8558e-07
6:48662743 C A 0.581425 -2.4872e-05
6:48664787 C T 0.035298 -5.5319e-06
6:48670905 T C 0.160409 8.6864e-06
6:48683797 A C 0.031683 3.3399e-05
6:48693944 T G 0.157484 -5.3403e-05
6:48715411 C A 0.034721 -2.1195e-05
6:48716787 G T 0.055617 -5.9660e-06
6:48728020 T C 0.123978 2.3102e-05
6:48732310 A G 0.062187 -1.3001e-05
6:48733538 G A 0.030374 -3.5432e-06
6:48734244 T G 0.037927 -1.6006e-05
6:48738404 T C 0.035970 -3.7778e-05
6:48740099 C T 0.064991 -5.5797e-06
6:48751645 A C 0.022828 -1.8763e-05
6:48763314 C T 1.679975 2.5395e-05
6:48771436 C T 0.035000 2.4481e-05
6:48803951 C A 0.173986 1.6668e-05
6:48804271 G A 0.054786 -3.4788e-06
6:48808141 T G 0.157715 -2.3666e-06
6:48839143 A G 0.606327 2.7569e-05
6:48850906 T G 0.271043 -2.9201e-06
6:48851914 A G 0.097716 7.5233e-06
6:48858674 C A 0.064436 -7.7889e-06
6:48868062 C T 0.924664 -1.3787e-05
6:48873147 A G 0.039122 -1.1659e-05
6:48878582 T C 0.179725 1.8380e-05
6:48882257 C T 1.103659 1.3222e-06
6:48895250 C A 0.066384 -5.1989e-06
6:48902448 G A 1.963627 -2.5535e-05
6:48911180 A G 0.171828 -4.0928e-05
6:48914124 T C 0.148263 6.9390e-06
6:48925745 A G 0.031702 3.7859e-05
6:48927198 T C 0.263123 -9.9128e-07
6:48930623 C T 0.045416 -4.2526e-06
6:48941211 T G 0.054420 -3.5689e-06
6:48950315 T C 0.059986 -1.0695e-05
6:48953700 C A 0.065134 1.2367e-05
6:48970432 T C 0.072142 -8.3334e-06
6:48971282 T G 0.083505 -5.2008e-06
6:48979382 C T 0.185879 9.6434e-06
6:48981289 A G 0.160422 4.3396e-06
6:49014825 T C 0.489120 -2.4512e-05
6:49016746 G T 1.388071 9.4242e-06
6:49022622 A C 0.282491 -2.7613e-05
6:49024150 G T 0.057711 1.7473e-06
6:49032570 C T 0.025116 -7.7502e-06
6:49033485 G A 0.034386 9.8638e-05
6:49037655 A G 0.171409 -3.2639e-05
6:49052951 A G 0.210924 -5.8847e-06
6:49060529 A G 0.047652 1.1992e-07
6:49062282 A G 0.062089 7.0958e-06
6:49081548 C T 0.145650 4.4554e-06
6:49083723 C T 0.055646 -1.0189e-05
6:49087560 A G 0.095077 9.7484e-06
6:49107758 C T 0.071337 -2.4128e-06
6:49123883 T G 1.146926 -8.9674e-05
6:49149098 C T 0.029083 1.9144e-06
6:49155199 G C 0.278907 -3.3695e-05
6:49158048 A C 0.031452 -5.5884e-05
6:49161161 G A 0.026895 -2.3082e-05
6:49180527 A C 0.654553 -3.2650e-05
6:49220261 T C 0.091841 6.8526e-05
6:49226187 T C 0.521078 -1.4905e-05
6:49228091 T C 0.061145 -2.1949e-05
6:49231625 C T 1.346265 3.4147e-05
6:49232394 T C 0.067270 -2.6358e-05
6:49232616 G C 0.129518 1.8427e-05
6:49233647 T C 0.057574 -3.5634e-06
6:49236052 A G 0.276376 -3.7439e-05
6:49254310 C G 0.133741 1.5351e-05
6:49269085 T C 0.049165 1.0081e-05
6:49288384 G A 1.080743 1.1975e-05
6:49288934 C T 0.045656 2.5073e-05
6:49289629 A G 0.055215 -1.0236e-05
6:49292459 A C 0.035334 -2.9449e-05
6:49298973 A C 0.123825 2.0241e-05
6:49299267 C T 0.063397 -3.8597e-06
6:49307738 C T 1.950190 -2.8729e-05
6:49310006 G A 0.293585 -2.8409e-05
6:49317852 A G 0.149415 2.6631e-05
6:49326538 A G 0.031562 -1.3136e-05
6:49354361 A C 0.032393 1.6306e-05
6:49361145 G A 0.064352 -9.4105e-06
6:49363715 G A 0.036954 6.9899e-05
6:49366060 T C 0.059119 2.3042e-05
6:49366428 A G 0.287366 -5.1821e-05
6:49382724 T C 0.033049 1.1119e-05
6:49385476 T C 0.081016 -3.4462e-05
6:49385654 G A 0.031442 -5.3908e-06
6:49401499 C T 0.053861 1.1376e-05
6:49403282 C T 1.257637 4.8219e-06
6:49412433 T C 0.755554 1.7129e-05
6:49415448 T C 0.214750 3.4298e-05
6:49427532 A C 0.025509 -3.3792e-05
6:49439805 A G 0.756099 1.9344e-05
6:49459144 T A 0.046107 6.7935e-06
6:49460152 G A 0.801300 8.4942e-06
6:49461512 A G 0.052956 6.1892e-05
6:49475331 A G 0.274678 6.8384e-06
6:49479750 C T 0.660811 -2.1382e-05
6:49485266 A C 0.351890 -3.0426e-05
6:49488908 C A 0.736027 1.1115e-05
6:49489397 A C 0.675242 -3.9124e-06
6:49494241 G A 1.302972 -4.7336e-06
6:49495356 C G 0.439546 -1.8559e-05
6:49512402 A G 0.084064 1.6513e-05
6:49513767 C T 0.478259 6.8928e-06
6:49514394 C T 0.759783 -2.3912e-06
6:49516146 G T 0.864776 -2.2268e-05
6:49518053 G C 0.104581 -1.6752e-05
6:49519169 C T 0.042387 -9.2787e-06
6:49522924 A G 0.042030 -9.3203e-06
6:49525102 T C 0.028534 -6.3317e-05
6:49536392 T C 0.601507 -1.4737e-06
6:49537285 T C 0.671662 5.1388e-06
6:49543614 G A 0.146422 -5.2249e-06
6:49545607 G A 0.038220 4.6429e-06
6:49557847 C T 0.084625 -3.5738e-05
6:49564722 G A 0.105580 -2.3645e-05
6:49579213 C T 0.119164 -4.8451e-06
6:49580247 T C 0.051492 -1.4438e-06
6:49587227 C T 0.346235 -3.0541e-05
6:49593358 A G 0.351390 -4.6723e-05
6:49606518 A C 0.551923 6.5902e-06
6:49623236 A G 0.051128 -6.0784e-08
6:49635821 C T 1.540751 1.4770e-05
6:49641255 T C 1.812959 -3.1346e-07
6:49642659 A C 0.102591 3.0234e-05
6:49644291 T G 0.051810 -3.8527e-06
6:49645611 C T 0.991947 9.9293e-06
6:49645686 T C 0.176751 2.5663e-05
6:49646270 A C 0.038645 -8.3095e-06
6:49647119 C A 0.047532 -3.0973e-05
6:49663567 G A 0.039226 4.2661e-06
6:49675567 T C 1.646455 -1.4852e-06
6:49682496 A G 0.224491 -7.0263e-06
6:49701439 A C 0.875156 -2.3884e-05
6:49701523 G A 1.338673 -2.7976e-05
6:49702920 A G 0.023993 -1.2705e-05
6:49705603 A G 0.031163 3.4090e-05
6:49711132 G A 0.115915 -2.2660e-06
6:49717960 G C 0.061177 1.7722e-05
6:49724037 G A 0.059100 3.2069e-05
6:49726777 C A 0.532189 -3.5008e-06
6:49732225 C T 0.330428 -2.1005e-05
6:49734465 A G 1.431578 -3.2067e-05
6:49734959 A G 0.554037 -2.0366e-05
6:49743148 T C 0.064991 -1.9637e-05
6:49746117 C T 0.080091 -1.5445e-05
6:49750555 T C 0.087222 5.7004e-06
6:49782939 G A 0.476546 -3.1067e-05
6:49794924 A G 0.391768 1.0580e-05
6:49800442 A G 0.117664 1.3342e-05
6:49800975 G A 0.475637 -6.3285e-06
6:49805097 G T 0.058100 3.3540e-05
6:49814379 C T 0.312638 2.7306e-05
6:49834288 C G 0.031540 2.4969e-06
6:49837014 T G 0.052771 -2.1886e-05
6:49837540 T G 0.113484 7.2444e-06
6:49838311 A G 0.048707 4.0100e-05
6:49846449 G A 0.098988 -2.2183e-05
6:49860382 A G 0.353707 2.2577e-05
6:49869801 A C 1.003064 4.7975e-05
6:49871623 G A 0.177255 2.2070e-05
6:49872818 G A 0.093230 3.0766e-05
6:49874788 G A 0.027336 -1.5214e-05
6:49880005 T C 0.354100 2.4993e-05
6:49884568 T C 1.219256 6.5948e-05
6:49886845 G A 0.081279 -1.0903e-05
6:49890508 G T 0.993356 5.2503e-05
6:49902312 A G 0.036694 2.7609e-05
6:49903708 G C 0.056234 3.4708e-05
6:49909069 C T 0.051196 -3.5618e-05
6:49913927 T C 0.054906 -1.2243e-05
6:49919761 A G 0.225575 4.7341e-06
6:49934209 C T 0.110832 -1.4547e-05
6:49937257 A C 0.131060 9.7476e-06
6:49938285 A G 0.055861 3.2699e-05
6:49947014 C T 0.087258 -2.6132e-06
6:49956958 A G 0.071866 2.7828e-05
6:49958587 A G 0.562226 -1.2238e-05
6:49976178 A G 0.053306 1.9059e-05
6:49986738 T C 0.034094 -7.6741e-06
6:49993869 C T 0.058201 2.6880e-05
6:50014228 G T 0.023964 1.6698e-05
6:50018417 T C 0.080860 7.9408e-06
6:50022132 T C 0.186009 -1.3237e-05
6:50022625 A G 0.137905 -7.8936e-06
6:50023366 T C 0.052368 -1.5464e-05
6:50062382 T C 0.267813 -8.4256e-06
6:50066547 T C 1.890035 9.5840e-06
6:50071899 A G 0.025733 -1.7287e-05
6:50075268 C A 0.022081 -1.6631e-05
6:50076427 G T 0.059600 -1.4017e-05
6:50079903 A G 0.984173 6.5365e-06
6:50081364 A G 1.837144 -4.6768e-06
6:50083352 G A 0.050242 1.7553e-05
6:50112743 C T 0.065082 -4.3318e-06
6:50139922 A G 0.191883 -6.7907e-06
6:50142079 G A 0.554118 1.1501e-05
6:50155389 T C 0.056412 1.6943e-06
6:50165400 T C 0.182188 8.1146e-06
6:50182332 G T 0.713267 9.6158e-06
6:50183584 C A 0.143358 -9.1490e-07
6:50183680 T C 0.057120 3.4502e-05
6:50183827 A C 0.024847 8.8959e-08
6:50211448 T C 0.160587 -1.5558e-05
6:50214177 A C 0.186723 -2.1008e-06
6:50217713 A G 0.722725 7.6345e-06
6:50220334 C A 0.437576 1.1257e-05
6:50237321 C T 0.066085 1.0313e-06
6:50239194 T C 0.033464 -8.2305e-06
6:50244409 G A 1.127048 -1.8499e-05
6:50247713 T C 0.181328 1.1499e-05
6:50263685 T C 0.820256 7.9398e-06
6:50264131 A G 0.135903 -3.0406e-05
6:50264750 C A 1.831214 -2.9760e-05
6:50290862 A G 0.885065 -2.2815e-05
6:50294423 G A 0.295708 1.7837e-05
6:50301100 C A 0.185768 -4.7435e-05
6:50307649 G A 0.220424 3.0905e-05
6:50308379 C T 0.071723 8.7852e-06
6:50341665 T C 0.248822 -3.0747e-06
6:50349884 T G 0.055526 5.0721e-06
6:50352936 G A 0.043413 -4.9248e-06
6:50353745 C A 0.042936 5.2051e-05
6:50357617 C T 0.927300 -1.9112e-05
6:50359696 A G 0.067289 6.8382e-06
6:50359911 G A 0.622728 -1.2730e-05
6:50364717 C T 0.121897 -7.8651e-06
6:50365081 G A 0.205227 5.1203e-05
6:50367363 A C 0.139197 4.6995e-06
6:50370182 C A 0.036869 -1.6261e-05
6:50373173 C T 0.080305 -8.9582e-06
6:50380167 A G 0.185687 -6.1158e-05
6:50386945 T C 0.031394 -2.6254e-05
6:50386986 T C 0.273114 -6.5176e-06
6:50401026 T G 0.104431 -4.1688e-08
6:50406575 G A 0.470083 2.2283e-07
6:50414060 G T 0.184327 2.2029e-05
6:50419878 C A 0.043575 -3.6411e-05
6:50422397 G A 0.056643 3.1175e-05
6:50422941 C A 0.037976 2.3493e-05
6:50423406 C T 0.179527 -2.4058e-05
6:50423653 C T 0.123358 -1.1425e-05
6:50425464 G T 0.065371 1.1279e-05
6:50426051 G A 0.102659 -2.1793e-05
6:50432650 T C 0.396406 -3.1979e-06
6:50433823 T G 0.119550 4.0298e-05
6:50434383 G T 0.073602 -4.2329e-06
6:50458021 T C 1.593145 1.6282e-05
6:50460003 C T 0.243145 -7.7983e-06
6:50490367 C G 0.215380 -3.8475e-06
6:50498400 A C 0.059376 1.4680e-05
6:50499066 G T 0.100332 6.3277e-06
6:50509572 A C 0.050489 -2.5448e-05
6:50519828 C T 0.049794 7.4378e-05
6:50521926 A C 1.926209 1.2497e-05
6:50522228 T C 0.504353 1.8016e-05
6:50537914 A G 0.081301 1.7803e-06
6:50551068 T C 0.027570 1.9205e-05
6:50557635 G A 0.116795 4.1087e-05
6:50559037 A G 0.038168 8.4777e-06
6:50574029 A G 0.046383 -1.2060e-05
6:50576644 C A 0.741382 1.0707e-05
6:50594315 A G 0.174655 7.5976e-06
6:50608564 T C 0.526570 4.2403e-06
6:50609600 C T 0.023815 -5.8460e-06
6:50622506 C T 0.210229 1.2345e-05
6:50624822 G A 0.046516 7.5087e-05
6:50635916 T G 0.026820 -2.2442e-05
6:50635951 G A 0.030180 1.9460e-06
6:50649760 T C 0.049145 -6.7714e-06
6:50651337 A G 1.813255 3.3845e-05
6:50654952 G T 1.907251 1.4340e-05
6:50659811 C T 0.089552 7.8823e-05
6:50661863 A G 0.058805 -2.0032e-06
6:50666968 T C 0.071668 3.8234e-05
6:50677379 A G 0.071606 1.3170e-05
6:50683009 C T 0.171091 -8.8527e-06
6:50690298 C T 0.054218 -1.6699e-05
6:50703325 A G 0.691783 -6.4621e-06
6:50727767 C T 0.175395 -8.2844e-06
6:50744600 A G 0.165385 -4.9410e-05
6:50746826 C T 1.411928 1.4563e-05
6:50751256 G A 0.037450 -7.0264e-06
6:50751390 T C 0.083651 -2.9931e-07
6:50754169 C A 0.051073 -4.6905e-05
6:50756951 G T 0.380817 -2.5923e-07
6:50773228 A G 0.995699 -2.7321e-05
6:50783988 G C 0.122647 1.5568e-05
6:50788262 C T 0.282578 -4.3948e-05
6:50803050 G A 0.357236 1.4005e-04
6:50827214 T C 0.054991 -1.1599e-05
6:50829785 T C 0.226098 -3.2041e-05
6:50837658 A G 0.067912 -4.0592e-05
6:50837708 G A 0.204276 -2.4856e-05
6:50843263 G A 0.126259 -3.0422e-05
6:50857995 A G 0.567396 5.7260e-05
6:50865210 C G 0.209908 4.7388e-06
6:50865219 A G 0.029196 -2.4874e-05
6:50871163 G A 0.107034 5.4229e-05
6:50876112 C A 1.714942 1.4959e-05
6:50890628 C T 0.059298 -1.5343e-05
6:50897251 T C 0.337277 1.8623e-04
6:50921518 T C 0.035847 2.2431e-06
6:50923213 C A 1.055893 1.2463e-05
6:50930598 T C 0.771328 2.9706e-05
6:50945990 C T 0.235741 -2.4297e-05
6:50946098 C A 0.043309 -7.2869e-06
6:50951649 T C 0.591230 5.4579e-06
6:50953315 A G 1.752399 2.2871e-05
6:50961030 T G 0.201520 1.4372e-06
6:50963997 G A 0.963085 1.1347e-05
6:50965520 A G 0.025850 2.3146e-05
6:50983451 T C 0.028271 1.5245e-07
6:50987768 G A 1.647539 1.3556e-05
6:50988512 C A 1.142115 -2.8359e-06
6:51005421 C T 0.091101 -4.8274e-05
6:51010906 G A 0.277817 -5.2127e-06
6:51016633 C T 0.506271 1.6518e-05
6:51018952 T C 0.074277 2.8099e-06
6:51024499 T C 0.026434 -1.2100e-05
6:51026923 A G 0.038236 -1.7976e-06
6:51028172 C T 0.056137 -6.3436e-06
6:51031837 A G 0.025155 -1.0630e-05
6:51031979 A G 0.741850 1.7567e-05
6:51045855 A G 0.105129 3.6402e-05
6:51052413 T C 0.039830 -3.5891e-06
6:51058721 G C 0.971891 -1.2365e-05
6:51064520 C T 0.204633 1.6548e-05
6:51073222 A G 0.082395 6.4887e-06
6:51075280 G A 1.696736 6.5576e-06
6:51081854 A G 0.107301 -1.9570e-05
6:51082159 C T 0.431198 4.4210e-06
6:51084701 A C 0.090818 7.3291e-05
6:51097029 G A 0.053270 2.1236e-05
6:51101897 C T 0.031410 -1.2996e-05
6:51110748 C T 0.593149 6.1883e-05
6:51123723 G A 1.271156 5.0057e-05
6:51124151 G A 0.436086 -7.6604e-06
6:51129605 A C 0.136442 -1.7338e-06
6:51144435 A G 0.054848 3.8013e-05
6:51154388 G A 1.625130 -1.3367e-05
6:51157279 G A 0.183292 -1.8053e-05
6:51157466 T G 0.042751 -5.1215e-05
6:51157533 T C 0.447716 4.8265e-05
6:51162652 A G 0.145247 -3.3756e-05
6:51164613 A G 0.132043 -3.3884e-06
6:51172959 G A 0.106603 9.2425e-05
6:51173538 A G 1.831483 -1.5352e-06
6:51176205 A C 0.035808 -6.1349e-06
6:51180392 C T 0.581142 3.0462e-07
6:51190120 A G 0.050284 -2.0274e-06
6:51190238 A G 0.119200 -9.8696e-06
6:51192852 A G 0.214689 1.7360e-05
6:51217655 G A 0.045409 -3.1771e-05
6:51232168 A G 0.388334 1.0805e-04
6:51243077 A G 0.035081 3.1004e-05
6:51249797 A G 0.046837 2.6629e-05
6:51258579 C T 0.469979 -5.8750e-05
6:51262400 T C 0.035503 2.9898e-05
6:51267355 A G 0.130664 7.7029e-06
6:51269710 C T 0.041215 4.8942e-06
6:51284547 T C 0.049661 -1.8169e-05
6:51302471 G T 1.550959 -1.8420e-06
6:51302866 C T 0.048804 -2.2692e-05
6:51314526 C T 0.040790 -4.5525e-05
6:51314743 C T 0.206259 2.7015e-05
6:51315948 G A 0.023717 2.2365e-05
6:51323330 G A 0.096920 -5.7867e-05
6:51335582 G A 0.043264 3.6985e-05
6:51337682 G C 0.043111 9.6078e-06
6:51351110 A G 1.434223 4.7654e-05
6:51357566 G T 0.039167 5.9124e-05
6:51359063 T C 0.058616 3.1691e-06
6:51369487 G A 0.063018 1.5472e-05
6:51376508 G T 0.048262 -3.0347e-05
6:51386150 G A 0.828831 -2.7802e-05
6:51393932 G A 0.183500 -1.5781e-06
6:51399953 A C 1.637188 1.2651e-05
6:51401081 G A 0.264223 -7.9845e-06
6:51402748 G A 0.061995 -3.7489e-05
6:51404401 A G 0.025509 1.8722e-05
6:51408353 C T 0.048759 -3.9010e-05
6:51413785 T G 0.125039 -1.5733e-05
6:51414385 A G 0.045542 -2.2972e-05
6:51415517 T G 0.049843 1.8262e-05
6:51426399 A G 0.111105 -9.5813e-06
6:51426492 G A 0.455656 -1.9036e-05
6:51430623 A C 0.161227 -6.4197e-06
6:51445486 A G 0.024081 -2.0870e-05
6:51449442 A G 0.876379 -1.4397e-05
6:51460154 G T 1.798791 -1.1872e-06
6:51468659 G T 0.363072 -6.2902e-06
6:51483275 T G 0.039635 -1.3188e-05
6:51483961 C T 1.104181 -5.8678e-06
6:51484226 T C 0.041725 2.8938e-05
6:51494888 G A 0.025694 1.2023e-05
6:51497503 A C 0.043504 4.6360e-07
6:51504679 T C 0.057886 9.7994e-06
6:51512527 C T 0.075381 2.2643e-05
6:51514462 T C 1.766628 3.4315e-06
6:51524403 A G 0.073300 1.5297e-05
6:51524409 T G 0.025071 7.0552e-05
6:51538071 C G 0.540200 9.4873e-06
6:51543931 C T 0.205409 -9.0981e-06
6:51545471 G A 0.066072 1.2127e-05
6:51546212 T C 0.025090 2.0936e-05
6:51548481 A G 0.245962 1.3178e-05
6:51549912 A G 0.166907 -2.2235e-06
6:51550988 T C 1.927394 -2.2758e-05
6:51558289 A G 0.439138 6.5297e-07
6:51571944 T C 0.407578 -3.0272e-06
6:51575494 C T 0.034104 1.5389e-05
6:51579925 G C 0.027628 3.2067e-05
6:51586772 T C 0.277203 2.1107e-05
6:51605659 G A 0.115947 -7.4501e-06
6:51608000 C G 0.362364 -4.0318e-06
6:51608746 G C 0.239555 -2.3087e-06
6:51611470 C T 0.272182 7.5573e-06
6:51612050 T C 0.255742 -1.1887e-05
6:51613177 T C 0.754184 -2.7661e-05
6:51618681 A G 0.063310 -1.3318e-05
6:51637536 T G 0.026369 2.6078e-05
6:51643641 A G 1.225942 -2.7849e-05
6:51655963 C T 0.043059 1.8066e-05
6:51671270 G A 1.233891 -3.8575e-05
6:51674301 G A 0.053517 1.7168e-05
6:51683162 T C 0.056455 -1.8576e-06
6:51686795 T C 0.849608 3.5934e-05
6:51691313 A G 0.051790 1.9611e-05
6:51692357 C A 0.115204 9.5268e-06
6:51696729 A G 0.052540 1.9092e-06
6:51700849 C T 0.145458 -2.6921e-06
6:51701165 T C 0.088799 -1.9417e-06
6:51704948 A C 0.022477 1.3010e-05
6:51705624 T C 0.844619 -5.7883e-05
6:51707176 T C 0.097057 -3.4703e-06
6:51728214 T C 0.614169 1.6636e-05
6:51730580 C T 0.210596 2.3599e-05
6:51730779 T G 0.023013 1.3057e-05
6:51753861 T G 0.105924 2.7068e-05
6:51760209 G A 0.025821 -1.4419e-05
6:51769501 G T 0.698615 4.1400e-05
6:51775447 A G 0.222651 -7.1442e-05
6:51793628 T G 0.082798 5.3117e-05
6:51795447 T C 0.045636 -2.6040e-05
6:51802687 A G 1.305465 7.0608e-06
6:51810499 C T 0.413142 3.4942e-05
6:51823071 G A 0.120573 -5.6122e-05
6:51826214 A G 0.493619 4.3572e-05
6:51826281 A G 0.805630 -3.4891e-05
6:51826775 G A 0.044104 3.4134e-05
6:51829238 A G 0.028304 4.9554e-07
6:51829707 T C 0.114935 8.3372e-06
6:51834038 G A 1.348011 6.7526e-06
6:51834944 G C 0.063271 -3.1851e-05
6:51838853 T C 0.263830 -6.3083e-05
6:51839248 C T 0.089718 -8.7563e-06
6:51841371 T C 0.115678 1.2196e-05
6:51854135 A C 0.060999 -2.1471e-05
6:51855211 A C 0.137289 2.7695e-05
6:51860651 G T 0.469457 9.4043e-06
6:51865376 C T 0.200355 -2.5829e-06
6:51873484 C T 0.026979 1.0511e-05
6:51884842 C T 0.263298 -4.5260e-05
6:51890823 A G 1.070623 2.5638e-05
6:51902528 C T 1.857518 -1.4790e-05
6:51910905 C T 0.140619 5.2070e-06
6:51914956 A G 1.054689 8.2209e-06
6:51916816 C T 0.063855 8.9782e-06
6:51920485 A G 0.069207 -2.1460e-05
6:51920888 G A 0.339244 -3.7865e-05
6:51935703 G T 0.079367 9.4544e-06
6:51947237 A G 0.463273 1.5004e-05
6:51950577 T G 0.093249 -2.3057e-05
6:51953524 A C 0.587968 3.3033e-05
6:51962880 A G 0.291543 4.3007e-06
6:51968960 G A 0.139236 1.2981e-05
6:51969573 G A 0.042692 2.9050e-05
6:51970228 G A 0.362283 1.8781e-05
6:51970922 T C 0.215649 2.1028e-05
6:51974474 G A 1.776346 4.7637e-05
6:51981199 G A 0.054812 -3.1804e-05
6:51982785 G A 0.031364 7.4324e-06
6:51985329 C T 0.126019 9.4013e-07
6:51996892 T C 0.352354 -4.1357e-05
6:51999414 T C 1.084628 2.8816e-05
6:52006257 C T 0.167936 6.4622e-06
6:52008992 C A 0.462095 -2.0329e-06
6:52010468 A C 0.189073 -2.0815e-05
6:52011469 A G 0.238146 2.2145e-05
6:52021873 C A 0.150876 2.3624e-05
6:52022832 C A 1.242596 -4.5994e-05
6:52023294 A G 0.426745 -1.4620e-05
6:52031330 G A 0.052871 -1.7969e-05
6:52050019 A C 0.026363 -1.0999e-05
6:52050276 T C 0.038356 -2.3201e-05
6:52050353 G A 1.493775 -3.4230e-05
6:52050493 T C 1.466779 -4.6705e-06
6:52051472 C T 0.020585 3.9441e-05
6:52051957 T G 0.474991 -4.4710e-06
6:52056296 A G 0.159876 -1.9009e-05
6:52059560 T C 0.109177 2.8275e-07
6:52064826 T C 0.360650 -2.9852e-05
6:52066186 A G 1.534597 2.9422e-07
6:52078524 A G 0.056318 -1.0508e-05
6:52078896 G A 0.145497 -1.4099e-05
6:52079178 T G 0.103457 -1.1107e-06
6:52081735 C T 0.095362 -2.2046e-05
6:52087034 G T 0.700248 -1.8713e-06
6:52088939 A G 0.087985 1.0019e-07
6:52101021 A G 0.024873 9.9154e-06
6:52101165 G C 0.187106 -8.9256e-06
6:52101739 C T 0.095005 5.4382e-06
6:52101758 T C 0.106843 5.2576e-06
6:52101844 C T 0.187138 -8.6416e-06
6:52103864 C T 0.117729 1.2244e-05
6:52111808 T C 0.945454 1.2451e-05
6:52123453 G A 0.058977 6.9184e-06
6:52125471 G C 0.129336 1.1296e-05
6:52128630 G A 0.129901 -6.4392e-05
6:52129484 T C 0.522309 9.2937e-06
6:52135338 A G 0.033737 -4.3368e-05
6:52136511 T C 0.027606 2.6852e-05
6:52136880 A G 0.024019 -5.1019e-05
6:52137456 T C 1.220375 4.7321e-05
6:52141512 C T 0.148600 -2.7568e-05
6:52142329 A G 0.039924 1.0166e-05
6:52154898 T C 0.072713 5.4591e-05
6:52168073 G A 0.217412 2.0401e-05
6:52173686 T C 0.830915 1.2578e-05
6:52176542 A G 0.041732 -1.5641e-05
6:52178727 T C 0.086040 -1.4116e-05
6:52182415 A C 0.182824 -2.3143e-05
6:52187237 T C 1.201342 3.1838e-05
6:52195452 T C 0.124870 1.1797e-05
6:52198785 C A 1.379356 9.7458e-06
6:52202508 T G 0.125234 -2.8031e-05
6:52202869 T C 0.126159 -1.1987e-05
6:52205426 T G 0.585482 8.9180e-06
6:52205471 A C 0.244151 3.5430e-05
6:52205691 G A 0.041112 -9.3160e-06
6:52206602 A G 1.641985 1.3470e-05
6:52208065 T C 1.549246 3.6440e-06
6:52209203 T C 1.522769 -9.2915e-06
6:52209891 T C 1.206116 -8.7995e-06
6:52209988 G A 0.123160 1.3148e-05
6:52210827 C T 0.525236 2.8925e-06
6:52213805 T C 0.472222 2.0648e-05
6:52216226 C T 0.298252 -2.1751e-05
6:52217375 C T 1.377937 2.1565e-05
6:52219175 C T 0.170299 -1.9641e-05
6:52220133 A C 0.185187 2.2277e-06
6:52224630 T C 0.068364 -4.8407e-06
6:52225533 T C 0.254064 2.4643e-05
6:52229107 G A 0.060197 -1.7730e-06
6:52229642 C T 1.708197 2.6363e-05
6:52231264 G A 0.032845 -2.6791e-05
6:52238144 C T 0.198304 8.2554e-07
6:52240958 A G 0.524779 2.5520e-05
6:52241022 G A 0.064819 1.6260e-05
6:52258951 A T 1.379035 1.5486e-05
6:52262120 G A 0.035691 1.0028e-05
6:52264979 G A 0.138269 5.9357e-06
6:52268890 A G 0.321239 -1.0546e-05
6:52272033 T C 1.441883 2.8965e-05
6:52272574 T C 0.080058 8.2698e-06
6:52279901 A T 0.400801 1.9607e-05
6:52282832 A G 0.152421 -3.1382e-05
6:52290988 T C 0.377045 4.7958e-06
6:52295590 C T 1.964384 1.3503e-05
6:52303361 A G 0.122637 8.0672e-06
6:52319050 A G 0.022627 -4.1327e-06
6:52327366 G A 0.241106 2.6276e-07
6:52329023 G T 0.051690 2.9133e-05
6:52333091 A G 0.228636 -1.3562e-05
6:52343899 C T 0.065861 2.6287e-05
6:52355206 C T 1.398363 -9.2256e-06
6:52355427 T C 0.036236 1.7986e-05
6:52357071 C A 0.199222 1.4339e-05
6:52363759 G A 0.298304 -5.6445e-07
6:52365260 T C 0.048720 -1.4360e-05
6:52367677 A G 0.517365 -1.9739e-05
6:52374861 A G 0.020926 -2.5845e-05
6:52383067 G A 1.762104 -6.0457e-06
6:52386096 G A 0.023230 1.3112e-05
6:52389288 G A 0.539365 -2.0359e-06
6:52407133 T C 0.258799 3.5129e-05
6:52409741 G A 0.221787 -3.0196e-06
6:52410110 C G 0.728221 -4.5185e-06
6:52411122 C A 1.381531 -3.6745e-05
6:52413718 A C 0.107258 4.9878e-06
6:52426759 A G 0.155391 1.1849e-05
6:52431838 C T 0.067727 -1.1291e-05
6:52432851 C T 0.142998 -1.1088e-05
6:52435180 G A 0.055384 3.9288e-05
6:52435774 C T 0.137769 3.3237e-05
6:52435823 A G 0.246167 1.5521e-04
6:52437025 C G 0.282212 1.5238e-05
6:52438857 T C 0.131699 1.1186e-06
6:52439732 T C 0.032484 -1.0471e-06
6:52440970 A G 0.435664 -9.4417e-06
6:52449925 A G 0.388938 -2.3519e-06
6:52452585 G A 1.234089 -4.4725e-06
6:52453912 T C 0.021085 1.1668e-05
6:52455100 T C 0.039015 -1.5833e-05
6:52455626 G A 0.274422 1.2251e-05
6:52455958 G A 0.660973 7.7503e-06
6:52457805 G C 0.372988 1.0289e-05
6:52459028 C G 0.047512 2.1276e-05
6:52461503 C A 0.164641 -4.8849e-05
6:52462731 T C 0.222326 1.9435e-05
6:52470357 C A 0.181646 -1.3666e-05
6:52476643 A G 0.054170 -2.4482e-05
6:52477669 A G 0.061638 7.7659e-06
6:52478364 G A 0.360916 -1.9431e-06
6:52479182 T C 1.273211 -1.6984e-05
6:52482095 A G 0.087137 -8.4630e-05
6:52488352 A G 0.168182 -7.1438e-05
6:52497112 A G 0.061891 -4.8881e-06
6:52499930 C A 0.422808 -6.8057e-06
6:52505064 C T 0.032471 -7.2219e-06
6:52510497 G A 0.950978 -1.7660e-05
6:52510891 A G 0.131557 4.8261e-06
6:52512866 C A 0.080159 -5.3481e-05
6:52513889 A C 1.044491 -1.4463e-05
6:52522199 T C 0.090247 -4.4433e-06
6:52527408 T C 0.217253 -3.8444e-05
6:52529904 C T 1.254573 -8.6826e-06
6:52530890 A G 0.444201 -2.2251e-05
6:52531972 T C 1.742804 -1.0376e-05
6:52535274 G A 1.472849 -4.2114e-05
6:52537286 A G 0.040089 3.4490e-05
6:52538712 C T 1.743044 -8.3986e-06
6:52543330 A C 0.125756 6.6750e-06
6:52543719 C G 0.125545 -7.6746e-05
6:52546620 T C 0.037583 -3.2342e-05
6:52549322 C T 0.784617 7.6400e-08
6:52555901 A G 0.164735 -4.6125e-05
6:52556675 G C 0.023458 -3.2504e-06
6:52560788 G A 0.439904 -1.4751e-05
6:52561774 C T 0.883040 2.5144e-05
6:52563939 G A 0.348287 2.0467e-05
6:52571902 G A 0.185541 -1.5430e-05
6:52574289 C T 0.044208 2.0757e-06
6:52575385 T C 0.052732 -2.2635e-05
6:52585532 A G 1.492882 -2.9526e-05
6:52586649 T C 0.128340 -1.3499e-05
6:52591026 A G 0.073414 -3.2811e-05
6:52593637 A C 0.469528 7.6929e-06
6:52594034 G A 1.518407 -2.7324e-05
6:52594385 A C 0.121663 -3.5478e-05
6:52595017 A G 0.090133 -6.4823e-06
6:52596516 T C 0.907647 -2.5455e-05
6:52596616 A C 0.038674 -1.3480e-05
6:52597850 C T 0.034117 -1.2853e-05
6:52598501 T C 1.215448 9.8153e-06
6:52599135 T C 0.640531 7.1069e-06
6:52599346 T C 0.047856 7.5908e-06
6:52602843 A G 1.023990 -8.9190e-06
6:52605909 G A 1.235209 1.0153e-05
6:52606352 T G 0.020718 -2.8247e-05
6:52615540 A G 0.024123 -3.3907e-06
6:52617731 G C 1.198531 8.0287e-06
6:52623807 G T 1.373182 2.5220e-05
6:52631513 T C 0.329662 1.5748e-05
6:52632800 A G 0.028427 -3.8066e-06
6:52633218 A C 0.051803 -4.4689e-06
6:52649246 G T 1.128424 2.7118e-05
6:52669185 A C 1.144144 2.4649e-05
6:52672913 C T 0.039911 1.4124e-05
6:52682551 T C 0.037609 -2.0828e-06
6:52703264 C T 0.053193 7.6871e-06
6:52708797 A G 0.971823 -1.0009e-05
6:52709117 A G 0.090445 4.9912e-05
6:52713851 T C 0.112942 -1.5411e-05
6:52714573 G A 1.917326 1.2837e-05
6:52722695 A G 0.034925 1.9816e-05
6:52724077 T C 0.048824 1.8266e-05
6:52740798 C T 0.625159 7.4589e-06
6:52742216 A G 1.849786 -1.4685e-05
6:52745912 T C 0.070522 1.5235e-05
6:52746642 A G 0.301719 5.4728e-05
6:52753665 G A 0.105918 -1.0146e-05
6:52758420 T G 0.037372 -1.4821e-05
6:52758653 T C 0.117882 -2.2290e-05
6:52765760 G A 0.679666 -2.0592e-05
6:52766983 C T 0.152953 -2.6444e-06
6:52767199 C T 0.024762 -2.8619e-06
6:52776406 T C 0.122241 -1.0603e-05
6:52778327 T C 0.062021 -1.0112e-05
6:52779080 G A 0.073489 -2.2454e-05
6:52779143 A T 0.051226 4.5440e-07
6:52782520 A G 0.042180 1.0191e-06
6:52799233 C T 0.046006 -1.4014e-05
6:52800069 T C 0.530595 -3.0550e-05
6:52806682 G A 0.044659 8.6020e-05
6:52810893 G A 0.255258 2.2351e-06
6:52811150 T C 0.049849 -6.6589e-06
6:52815048 T G 0.581607 -9.5998e-05
6:52817144 G A 1.000458 -5.4354e-05
6:52819451 C A 1.259027 -1.0237e-04
6:52820462 T G 0.040907 -4.6927e-06
6:52820981 A G 0.057935 -1.3647e-05
6:52822808 T C 0.182156 2.0277e-05
6:52835606 C T 1.813268 5.8319e-05
6:52837551 A C 0.246251 -7.2130e-05
6:52842781 C T 1.065621 6.0405e-05
6:52842839 T C 0.214760 2.3176e-05
6:52843131 T G 1.198638 3.6045e-05
6:52851979 G A 0.402022 -2.1504e-05
6:52852933 A G 0.058451 -2.3497e-05
6:52855732 T C 0.051420 -2.4879e-05
6:52857522 T C 0.043903 3.6999e-06
6:52860407 C T 0.668449 -4.8672e-05
6:52864411 T C 0.024181 -2.2695e-05
6:52878654 T C 0.190728 -6.9690e-05
6:52881235 T C 0.049444 4.7246e-06
6:52888053 G A 0.502233 -4.0646e-05
6:52903794 T G 0.036447 1.2738e-05
6:52903887 A G 0.054212 -1.5280e-05
6:52905781 T G 0.106531 -1.3096e-04
6:52924632 G A 0.020186 -9.6908e-06
6:52925687 A G 0.052358 -3.9993e-05
6:52929843 C T 0.032487 -3.4247e-10
6:52936091 C G 0.027557 6.4771e-07
6:52946490 G A 0.044731 5.5993e-06
6:52963071 G A 1.594807 3.1875e-05
6:52970684 G T 0.046980 5.4376e-05
6:52972082 A G 0.271198 4.1705e-05
6:52974710 A G 0.067585 -1.0207e-05
6:52978053 A G 0.112396 -3.8065e-06
6:52988938 A G 0.049827 -1.4004e-05
6:52992046 T C 0.031030 -9.4819e-07
6:52993002 A G 0.257787 -4.5039e-05
6:52997747 A G 0.048424 -3.9555e-05
6:52997935 A C 0.056821 7.0966e-06
6:53003238 C T 1.450173 -6.3493e-06
6:53007203 G A 0.266067 -7.3680e-06
6:53019778 A G 0.045052 -2.1108e-05
6:53027143 C T 1.502259 -4.8945e-07
6:53031470 G A 0.229499 5.8901e-05
6:53038162 C G 0.026466 1.5688e-05
6:53048712 C G 1.783403 6.5632e-06
6:53049096 A G 0.996365 -2.4610e-05
6:53063907 A G 0.350257 5.3606e-05
6:53070519 G A 0.114458 6.5412e-05
6:53072442 G T 0.214617 -2.1209e-05
6:53072967 T G 0.347359 -3.7475e-05
6:53075887 G A 0.063553 -1.7526e-05
6:53079284 A G 0.778450 -1.3627e-05
6:53081441 T C 0.031738 -6.3403e-07
6:53087805 G A 0.171753 2.8275e-05
6:53095279 A C 0.296052 -3.1160e-05
6:53095364 C A 0.218593 1.7533e-05
6:53102596 A G 0.055968 -4.3347e-06
6:53105228 G T 0.404417 -2.6249e-05
6:53113320 A G 0.114617 5.1790e-05
6:53119557 C T 0.631362 1.1730e-05
6:53123118 C T 1.123186 3.8905e-05
6:53123162 A G 0.036175 1.2112e-05
6:53123540 C T 0.093155 -2.6186e-05
6:53124501 C T 0.329880 -1.1067e-04
6:53127022 A G 0.093837 -7.8761e-05
6:53128618 G A 0.242242 7.6126e-06
6:53133964 A C 0.073343 7.5241e-06
6:53134998 G A 0.697431 4.4418e-05
6:53143554 C T 0.390213 1.1759e-06
6:53152485 A G 0.064332 -1.8608e-05
6:53171841 T C 0.598024 -6.6503e-07
6:53176132 G T 0.052443 -3.9551e-05
6:53181705 G T 0.028810 -1.5115e-05
6:53181727 C T 0.116892 -4.7140e-06
6:53192022 C T 1.838403 -5.2095e-05
6:53203577 C T 0.423269 -1.3728e-05
6:53205507 C T 0.077812 2.9449e-07
6:53205588 G T 0.030829 -1.5186e-05
6:53222913 C T 0.217444 1.3706e-05
6:53223268 A G 0.542741 4.8044e-05
6:53225486 C A 0.032429 1.8601e-05
6:53226311 G A 0.423103 1.7264e-04
6:53237731 G C 0.152739 -2.2747e-05
6:53241243 C A 0.251775 1.2913e-05
6:53241502 C T 0.666144 8.4075e-05
6:53246974 C T 0.060200 1.4582e-05
6:53257929 T G 0.076744 -5.6975e-05
6:53261094 C T 0.070649 2.4695e-05
6:53264176 C T 1.965052 -3.2792e-07
6:53272254 G A 1.447551 -4.8915e-05
6:53276001 G T 0.317585 4.3284e-05
6:53276646 C T 0.119615 1.9352e-05
6:53280187 T C 0.055358 7.3537e-06
6:53284028 T C 0.026389 -1.4071e-05
6:53284211 C T 0.062992 -2.4745e-05
6:53284413 G A 0.534932 -1.1546e-05
6:53284817 T C 0.071103 -1.9639e-05
6:53285782 C T 0.222456 1.0634e-05
6:53289638 A G 1.968175 2.4786e-06
6:53292425 C T 1.760458 -4.0013e-05
6:53296986 T C 0.261380 1.7688e-05
6:53297384 G C 0.056101 7.2246e-06
6:53304237 C T 0.072573 3.0837e-05
6:53307694 T C 0.573972 2.7520e-05
6:53310514 G C 0.253493 3.2638e-05
6:53319569 T C 1.635669 -3.8629e-05
6:53320603 T C 0.040858 7.6685e-06
6:53326709 T C 0.037324 -5.2744e-05
6:53331144 C A 0.545899 2.5201e-05
6:53349507 A G 0.200089 -6.5196e-05
6:53349780 A C 0.329149 5.5052e-06
6:53349885 T C 0.069626 -1.6851e-05
6:53349969 T G 0.389574 5.3974e-05
6:53349999 A G 0.737640 -5.5623e-05
6:53351419 T G 0.046016 -1.2340e-05
6:53357018 G T 0.684451 -7.3626e-06
6:53357585 T G 0.280206 -1.7806e-05
6:53358004 A G 0.134507 1.3944e-05
6:53358473 A G 0.111530 1.6113e-05
6:53366144 A C 0.047217 1.7750e-05
6:53366893 A G 0.161837 -1.5614e-05
6:53372145 C T 0.152323 -3.4066e-05
6:53373662 C A 0.047165 2.8479e-05
6:53373771 T C 0.218038 1.1416e-05
6:53378077 A G 0.493284 7.5993e-05
6:53379342 T C 0.053582 5.5848e-06
6:53380390 A G 0.962829 3.7868e-05
6:53380713 T C 1.196931 1.3755e-05
6:53385178 G A 0.053962 -4.8089e-05
6:53385475 T C 0.582139 3.2025e-05
6:53389323 T C 0.040495 -7.2663e-06
6:53392474 G A 0.035074 -8.3645e-06
6:53397726 G A 0.099377 -2.0232e-05
6:53399516 C T 0.236634 1.8468e-07
6:53399848 G A 0.224316 -3.3847e-05
6:53406351 C G 0.668150 -2.8383e-05
6:53407489 C T 0.461294 -1.0545e-05
6:53408048 C T 0.032507 1.1757e-05
6:53408883 T C 0.266323 -1.2660e-05
6:53410037 A G 0.168478 1.2743e-05
6:53413300 T C 1.375185 -2.8901e-06
6:53415325 C T 0.137341 1.2033e-05
6:53419335 T C 0.327780 5.0276e-06
6:53425491 G A 0.258481 4.7110e-05
6:53429272 G A 0.285383 -5.6629e-05
6:53433874 C T 0.091932 3.2879e-06
6:53438581 T C 0.023873 -4.2669e-06
6:53439944 C T 0.075310 1.4019e-05
6:53445908 A G 0.210339 1.2384e-05
6:53448058 G C 0.219385 -3.6429e-05
6:53452455 C A 0.329081 1.5083e-05
6:53457697 A G 0.084508 -1.9997e-05
6:53464132 C T 0.242622 8.8499e-06
6:53464627 A G 0.172100 -3.9044e-05
6:53464937 T C 0.793027 -1.4747e-06
6:53467311 G A 0.416540 -1.2876e-05
6:53470797 C A 0.138850 -2.6284e-05
6:53471241 T C 1.716610 4.0746e-06
6:53478492 A G 0.041037 -1.9207e-06
6:53487519 C A 0.028047 -3.8840e-06
6:53489122 A G 0.062732 4.4927e-06
6:53495694 A G 0.530485 2.9382e-05
6:53496002 A C 0.309168 -2.2991e-05
6:53501809 C A 0.099644 -9.1084e-06
6:53507843 A G 0.049255 -1.0454e-05
6:53508264 A C 0.932815 -6.4804e-09
6:53511224 C T 0.171805 -3.1482e-05
6:53513423 T C 0.031864 2.3907e-05
6:53513469 G A 0.264434 1.0343e-05
6:53514569 T C 0.035603 -4.9106e-06
6:53517660 G A 0.142242 1.7841e-05
6:53519605 T C 1.598008 2.7393e-05
6:53524916 G A 0.045175 -1.6913e-05
6:53530156 C T 0.169740 -2.4281e-05
6:53536125 A G 0.968525 9.0135e-06
6:53537923 A G 0.155079 -3.0086e-05
6:53538414 G T 0.100056 -8.9448e-06
6:53539994 C T 1.032445 2.1770e-05
6:53544568 C G 0.182643 1.8113e-05
6:53552965 C T 0.773750 -8.1847e-06
6:53556052 G T 1.591682 -1.9331e-05
6:53557295 T C 0.047928 2.1865e-05
6:53558188 A G 0.049424 6.4910e-06
6:53560318 A G 0.737689 2.4126e-05
6:53561837 G A 0.450511 -4.7630e-05
6:53562152 A G 0.991470 -1.8713e-05
6:53564285 A C 0.021601 9.3840e-06
6:53566003 T C 0.024584 -1.4473e-06
6:53570067 A G 0.220301 5.0842e-05
6:53571182 A C 0.059207 2.6883e-05
6:53571394 C T 0.862828 -3.2960e-05
6:53581309 C A 0.850341 -5.0207e-06
6:53591144 G A 0.229159 1.8967e-05
6:53595644 C T 0.400996 -2.3291e-05
6:53596644 C T 1.518060 -1.0264e-05
6:53602118 C T 0.027284 -1.4238e-05
6:53617056 T C 0.113740 -3.5815e-06
6:53623730 A G 0.205071 8.6369e-09
6:53634256 A G 0.051307 1.8643e-05
6:53652637 A G 0.072343 2.2367e-05
6:53662550 T C 0.133283 -1.2342e-06
6:53674235 A G 0.724485 -4.2927e-06
6:53679557 G A 1.257771 -9.7438e-06
6:53680300 A G 0.054773 2.2103e-05
6:53681841 C T 1.735400 -3.4680e-05
6:53683050 A G 0.119323 1.7192e-07
6:53684038 G A 0.357427 -9.0299e-06
6:53693228 A G 0.068860 4.1574e-06
6:53702916 T C 0.044594 -1.5333e-05
6:53707423 G A 0.479149 -1.6584e-05
6:53721951 C G 0.077533 2.2682e-05
6:53722651 A G 0.085157 -1.2279e-05
6:53729647 A G 0.073171 2.3247e-05
6:53732254 G A 0.096148 2.8193e-05
6:53735313 G A 0.061229 -2.8758e-05
6:53740059 A C 0.356658 -5.5468e-06
6:53744758 A C 0.026931 -1.6740e-05
6:53754638 A G 0.490175 -2.3669e-05
6:53759718 T G 0.158361 3.0074e-06
6:53762092 G A 0.166219 1.6548e-05
6:53786411 G A 0.075654 -2.1011e-05
6:53786742 G A 0.049771 -2.0435e-05
6:53789020 A G 0.042137 -9.1581e-06
6:53795480 C T 0.525574 -1.0903e-05
6:53799944 A G 0.979626 4.4538e-05
6:53822219 G T 0.985293 3.0299e-05
6:53824653 A G 0.073369 7.0272e-06
6:53828391 C T 0.687063 3.5028e-05
6:53832790 G A 0.041018 -2.1603e-06
6:53836460 C T 0.292524 -6.2852e-06
6:53839955 C T 0.067916 -4.5469e-05
6:53847672 G A 1.207249 1.4849e-05
6:53848551 C T 0.506842 -4.5699e-06
6:53849449 A G 0.043066 -7.1706e-06
6:53853589 C A 0.313001 -1.8013e-06
6:53857719 T C 0.096002 -7.8266e-06
6:53859375 C T 0.102610 1.8969e-05
6:53866266 C T 1.034487 -1.6522e-05
6:53869078 T G 0.520906 1.4479e-05
6:53869221 C T 0.857151 8.4150e-06
6:53870309 T C 0.053816 -3.6508e-05
6:53877765 C T 0.062700 4.1234e-05
6:53878633 G A 0.487611 -3.1472e-05
6:53883843 A G 0.530553 1.9533e-05
6:53884370 A G 0.027132 9.4985e-06
6:53891023 C T 1.373215 2.2678e-05
6:53892401 C T 0.930698 8.4865e-06
6:53893004 C G 1.301894 1.7384e-05
6:53893878 G A 0.024672 1.9422e-05
6:53894790 T C 0.977951 1.4951e-05
6:53896867 T C 0.100273 -2.4863e-06
6:53912335 G A 0.111789 3.7985e-05
6:53921674 C T 1.383179 -5.8317e-06
6:53921942 G A 0.094434 -6.7913e-06
6:53926090 T C 0.114561 -1.3382e-05
6:53937893 T C 0.041027 -5.2919e-06
6:53956877 C T 1.829253 -1.5694e-05
6:53956884 A G 0.021588 -4.2866e-05
6:53961513 T G 0.700112 -1.4197e-05
6:53970663 G A 0.033286 -2.8484e-05
6:53977334 C T 0.077582 1.3641e-05
6:53980834 A G 0.067260 -7.7219e-06
6:53989526 A G 1.268433 9.7441e-06
6:53996303 A G 0.283805 8.9360e-06
6:54003184 G A 1.714562 -1.7086e-05
6:54007621 A G 0.161107 -3.0944e-06
6:54010681 A G 0.613386 -1.1360e-05
6:54027411 T C 0.149191 -3.8063e-06
6:54028069 C T 1.181867 1.1846e-06
6:54030352 A G 0.105554 -2.1954e-06
6:54031832 C T 0.047152 4.5070e-06
6:54033210 T C 0.593701 1.0067e-05
6:54034117 A G 0.024733 3.7063e-05
6:54044012 G A 0.072560 2.1347e-05
6:54059030 C T 0.159042 3.8460e-05
6:54062790 T A 0.029901 4.5925e-05
6:54064693 A G 0.091915 9.6245e-06
6:54065342 C T 0.073447 1.4358e-05
6:54087545 T C 0.057532 -1.0399e-05
6:54091674 T C 1.636081 -3.7107e-05
6:54100271 G A 0.111945 7.3096e-06
6:54103794 G A 0.362458 3.8923e-05
6:54105815 T C 0.029225 3.1543e-05
6:54121968 A G 0.235319 1.6546e-05
6:54125338 T C 0.030660 1.9962e-05
6:54135730 T G 0.057315 -1.7403e-05
6:54155670 T C 0.082369 2.0367e-05
6:54156488 C T 1.199213 -2.5111e-05
6:54156506 C T 0.076008 6.7110e-06
6:54158222 G C 0.060457 -5.6595e-06
6:54172465 C A 0.457801 -1.0432e-05
6:54172879 G T 0.204049 3.8438e-05
6:54173355 G A 0.024603 -1.5359e-05
6:54173413 G A 0.203085 4.2303e-05
6:54176227 T C 0.233391 2.4067e-05
6:54178822 G A 1.244304 5.0956e-05
6:54178862 C A 1.040660 2.2332e-05
6:54183823 T C 0.212131 -6.0600e-05
6:54186147 C T 1.297753 -6.1048e-06
6:54189434 G T 0.031842 7.6028e-06
6:54190073 C A 0.073281 -1.2278e-05
6:54191686 T C 0.244865 -4.8215e-05
6:54194904 C G 1.348189 -1.5072e-05
6:54199118 G A 0.318386 -4.2873e-05
6:54202565 G A 0.069198 -1.3584e-05
6:54203938 T C 0.151801 1.7795e-05
6:54213018 G T 0.465390 9.7967e-06
6:54216967 T C 0.070889 -2.0789e-05
6:54228923 G A 1.468551 5.5776e-06
6:54231488 A G 0.070191 2.7771e-05
6:54235617 C T 0.393459 -1.2997e-06
6:54246652 G A 0.065549 1.0997e-05
6:54253039 G A 0.022546 -1.5857e-05
6:54254589 C A 0.072382 2.4042e-05
6:54263504 T G 1.022111 -1.8721e-05
6:54265396 C T 0.074459 4.9125e-05
6:54268986 A G 1.541998 2.9136e-05
6:54284476 G A 0.374400 7.7033e-06
6:54307593 T C 0.111825 3.8485e-06
6:54316413 A G 0.020997 1.0348e-06
6:54318478 T C 0.136396 1.8461e-05
6:54325977 T C 0.511799 1.5347e-05
6:54328777 G T 0.041465 -3.4143e-05
6:54363749 T C 0.675427 6.3319e-06
6:54403172 A G 0.170029 -1.0599e-05
6:54404168 G A 0.111978 1.5967e-05
6:54406015 T C 1.056146 -5.1318e-05
6:54406780 G A 0.028255 1.9881e-05
6:54410047 A G 0.132702 4.8545e-05
6:54425924 A G 0.222034 3.2971e-05
6:54426137 A G 1.008218 -1.4186e-04
6:54429100 T C 0.067533 -4.0666e-05
6:54439899 T C 0.166170 3.5871e-07
6:54441419 G A 0.146880 -2.1129e-06
6:54448399 C A 0.103412 3.3273e-05
6:54456302 G A 0.145949 4.9406e-05
6:54477184 A G 0.128947 -1.7840e-05
6:54494059 G A 0.107249 -1.5782e-05
6:54497580 T C 1.095642 -1.0559e-04
6:54502004 T C 0.030413 -8.5480e-06
6:54502348 T C 0.170257 -5.9600e-07
6:54509720 G A 0.660009 3.2715e-05
6:54522699 T C 0.102159 3.9248e-05
6:54522888 C T 0.484258 2.9935e-05
6:54543334 G T 0.047123 -4.8675e-07
6:54555590 T C 1.921221 -1.4513e-05
6:54561615 A C 0.022221 -3.0191e-07
6:54563090 C T 0.176852 -1.6472e-05
6:54600531 C T 0.120105 4.3222e-05
6:54602664 G A 1.727312 -1.0167e-05
6:54615504 G T 0.306636 2.3728e-05
6:54619428 T C 0.029544 1.3037e-05
6:54631181 C T 1.404501 -2.3304e-05
6:54634735 A C 1.289148 -1.5106e-05
6:54638594 A G 0.031997 8.2715e-06
6:54648861 A G 0.069370 -8.0806e-06
6:54668796 C A 0.934905 -5.2642e-05
6:54690843 G A 0.047383 2.3669e-05
6:54696400 T C 0.201777 4.6075e-05
6:54697437 G A 1.861355 7.8577e-06
6:54700849 C T 0.028774 1.1585e-05
6:54702870 T C 1.292205 -1.4774e-05
6:54705511 A G 0.547766 -3.6384e-05
6:54708090 A G 0.893401 -3.7973e-05
6:54712529 G A 0.051677 1.9174e-05
6:54712558 A G 0.861111 -4.3744e-05
6:54721084 T C 0.040459 2.5250e-05
6:54724405 G A 1.306033 -8.1147e-06
6:54724541 A G 0.048188 2.0648e-05
6:54731279 A C 0.132887 4.8491e-05
6:54732628 G A 0.038956 7.8081e-06
6:54742244 T G 0.044844 2.3832e-05
6:54763518 G A 0.051709 -4.3426e-06
6:54772160 G A 0.078185 3.0560e-05
6:54791389 C T 0.150399 -1.1368e-05
6:54800874 G A 1.043676 9.7243e-05
6:54802509 C T 0.143401 9.6501e-06
6:54806489 A C 0.337176 7.4503e-05
6:54821809 T G 0.053378 -3.0664e-07
6:54837376 G A 0.711063 2.3314e-05
6:54839223 G A 0.030209 3.2308e-05
6:54846043 C T 0.857115 2.8622e-05
6:54852774 T G 0.093223 -4.0305e-05
6:54853916 T C 0.138632 1.0518e-05
6:54854851 C A 0.029284 4.2662e-05
6:54875050 T C 0.065507 -4.1124e-05
6:54927933 A G 0.044374 -1.4186e-05
6:54930120 C A 0.028781 1.9216e-05
6:54946100 T C 0.064384 -2.0254e-05
6:54948615 C A 0.736371 -6.2884e-05
6:54951918 G A 0.729334 1.2202e-05
6:54966551 T C 0.407494 4.0642e-05
6:54967532 C T 0.040651 -3.3340e-05
6:54969244 G C 0.025545 1.3410e-05
6:54976233 G A 0.080253 -1.4383e-05
6:54977709 A G 0.188621 1.6208e-05
6:54979170 G A 0.073223 3.5573e-07
6:54997630 C A 0.037272 2.7517e-05
6:55002037 T C 1.218970 -1.7512e-05
6:55004835 G A 0.075407 1.2294e-05
6:55012363 T C 0.025376 1.6117e-05
6:55016066 T C 0.077861 1.9014e-05
6:55017874 A C 0.032822 2.2955e-05
6:55020183 A G 0.090886 -2.6633e-05
6:55021666 C A 0.049220 9.6132e-06
6:55032392 G A 0.038323 1.0824e-05
6:55036741 T C 0.695895 5.9346e-06
6:55037484 A C 0.304669 -1.4792e-05
6:55037958 C A 0.493856 -3.5685e-05
6:55045475 G A 0.043400 -8.7122e-06
6:55050595 G A 0.288414 1.6979e-06
6:55050754 G A 0.044039 -1.7526e-05
6:55051402 A G 0.043796 3.9247e-05
6:55054710 A G 0.045980 1.6953e-05
6:55055079 T C 0.401551 1.6194e-05
6:55065829 G A 0.244576 -2.4518e-05
6:55073644 C T 0.088747 -3.0589e-05
6:55082807 G T 0.519741 -4.5889e-05
6:55087158 C A 0.047000 4.4478e-05
6:55095547 G A 0.039901 -3.9783e-06
6:55107592 C A 0.053245 1.6263e-05
6:55109291 A G 0.479840 -2.9093e-05
6:55112062 G A 0.848099 2.1380e-06
6:55138328 A G 0.141583 -3.0341e-05
6:55142337 G A 1.567994 1.4471e-05
6:55152478 T C 0.020598 -3.3198e-06
6:55156812 A G 1.084998 4.8831e-05
6:55158166 C T 0.040011 -3.2200e-06
6:55167015 C A 0.128726 1.7411e-05
6:55171842 G A 0.576780 -3.7925e-05
6:55172810 T C 0.081383 -2.7459e-05
6:55185788 G A 0.040566 -1.2510e-05
6:55190467 A G 0.021692 3.2212e-05
6:55191223 G T 0.300330 1.2955e-05
6:55191559 A G 0.145721 1.2343e-06
6:55194720 G A 0.108466 1.0176e-05
6:55196575 C G 0.046013 -3.8382e-06
6:55203401 C G 0.516784 -4.5250e-05
6:55204017 C T 1.267599 2.1329e-05
6:55215868 G A 1.086673 1.9072e-05
6:55216344 G A 0.045416 9.1188e-07
6:55217813 C T 1.237984 2.1333e-05
6:55224939 C T 0.179189 -6.7102e-07
6:55226389 C T 0.063634 -1.3138e-05
6:55235358 G T 0.306971 -7.9172e-06
6:55236668 T C 0.096881 7.5850e-06
6:55245888 G C 1.234978 -1.0440e-05
6:55250664 C T 0.060820 2.0320e-05
6:55252297 C T 0.076118 -6.0385e-06
6:55253402 C A 0.021805 7.2875e-06
6:55258379 C G 0.024133 4.2194e-05
6:55259524 C T 0.172198 5.4384e-06
6:55262565 G A 0.232060 -1.2175e-05
6:55263387 A G 0.662979 -3.8801e-06
6:55264980 G A 0.023081 2.1100e-06
6:55266625 C T 1.498156 -7.2470e-06
6:55277743 T C 1.672538 4.8107e-06
6:55278433 C T 0.059246 1.5347e-05
6:55283483 G T 0.197447 2.0164e-05
6:55284772 C T 0.545088 2.0117e-05
6:55291759 G T 0.252723 1.0018e-05
6:55291863 C T 0.292556 1.7563e-05
6:55295258 A C 1.096511 -4.8097e-05
6:55302288 T C 0.136549 -2.1570e-05
6:55306862 C T 0.621514 3.7505e-05
6:55313529 A C 0.039005 -5.9510e-05
6:55316430 C T 0.491642 -7.4150e-06
6:55320314 A G 0.166657 2.8346e-06
6:55321118 G A 0.256823 3.6995e-06
6:55326792 C T 0.037953 1.7707e-05
6:55331790 C G 0.240129 -1.4717e-05
6:55343974 C A 0.728954 2.0109e-06
6:55361878 C T 0.980755 -5.6960e-06
6:55366664 T C 1.412833 2.5357e-05
6:55372588 C T 0.057081 -6.1845e-06
6:55386670 C T 1.407231 1.8765e-05
6:55388175 T C 0.061697 -3.7401e-06
6:55399324 T G 0.432230 3.3926e-05
6:55401579 A C 0.030904 -1.8304e-05
6:55403527 A G 0.037629 -1.0654e-05
6:55403929 C A 1.402719 2.1377e-05
6:55406399 T C 0.923243 -5.6317e-06
6:55407110 A G 0.081977 -2.0944e-05
6:55410345 G A 0.170769 -1.9962e-05
6:55434465 A G 0.070840 1.0547e-05
6:55434959 G A 0.721765 -2.8609e-05
6:55438094 C T 0.036379 6.7255e-06
6:55450967 C T 0.026827 1.6952e-05
6:55456192 T C 0.247546 2.5348e-05
6:55456212 A G 0.040985 5.9196e-05
6:55456232 C T 0.464130 -6.1072e-06
6:55462176 T C 0.170260 -4.8753e-05
6:55472628 G T 0.064809 3.3579e-06
6:55473193 A G 0.119248 1.5478e-05
6:55480911 C T 1.510864 -3.5252e-06
6:55496870 G A 0.300917 2.6541e-05
6:55497584 G C 0.050512 6.2632e-06
6:55497965 C T 0.596937 -3.0620e-05
6:55510121 G A 0.038677 -2.4860e-05
6:55517135 G A 0.145621 -1.8229e-05
6:55518840 C T 0.442286 3.8996e-06
6:55521629 A G 0.044971 -3.0571e-05
6:55523508 A G 0.055455 3.2671e-06
6:55523907 C G 0.112974 -2.1401e-05
6:55531009 T C 0.903975 2.9309e-05
6:55531827 C T 0.030702 7.5844e-06
6:55539460 A G 0.086284 -4.5711e-06
6:55561957 T C 0.984177 -5.5575e-06
6:55562133 A C 0.029148 1.5290e-05
6:55564739 C T 0.224920 -3.5427e-06
6:55567176 A G 0.044539 -3.0116e-05
6:55570242 T C 0.071645 9.0194e-06
6:55572193 G T 0.406692 4.6150e-06
6:55573619 A G 0.020988 1.8978e-05
6:55580862 T C 1.719960 -4.9545e-06
6:55596618 T C 0.341201 -4.9607e-07
6:55597150 A G 0.204451 1.5138e-06
6:55622163 A G 0.032160 2.3497e-05
6:55627099 G A 0.318805 2.2453e-05
6:55634158 A G 0.217590 -2.8452e-05
6:55634724 G T 0.138795 -2.8438e-06
6:55636940 G A 0.225254 6.3337e-05
6:55637399 A C 0.066345 1.5528e-05
6:55639028 A G 0.278125 2.5490e-05
6:55663602 T G 0.038684 2.2320e-05
6:55666549 T C 0.123289 -1.4288e-05
6:55668614 A G 0.025077 2.6222e-05
6:55673232 T C 0.116808 -1.3695e-05
6:55675850 A G 0.064381 3.9800e-05
6:55678619 C G 0.160961 -1.5232e-05
6:55684143 G C 0.045623 -2.7418e-06
6:55708204 A C 0.521965 2.7649e-05
6:55708497 G A 0.802355 6.4858e-06
6:55710248 T C 1.969421 2.0761e-05
6:55710884 C A 0.041501 -1.2632e-05
6:55715715 A G 0.926044 1.7950e-05
6:55734220 T C 0.445376 6.6243e-06
6:55738907 A G 0.031348 2.4875e-05
6:55739553 G A 0.815793 8.6308e-06
6:55742442 C T 0.111270 1.7338e-05
6:55743406 A G 0.091805 -6.9737e-06
6:55743941 A G 0.146474 1.8465e-05
6:55744188 A C 0.940053 2.9052e-05
6:55748928 G A 0.093233 2.6694e-05
6:55755466 T G 0.020802 7.6292e-06
6:55761410 T C 0.194474 3.7726e-05
6:55777253 T C 0.046711 1.9579e-06
6:55777563 C T 0.141693 2.1803e-05
6:55780724 A G 0.881170 1.0914e-05
6:55787187 T C 0.056925 1.1893e-05
6:55793611 A G 0.090786 1.5885e-05
6:55802563 G A 0.097323 7.8216e-06
6:55810152 A G 0.082227 -2.4013e-05
6:55816404 C A 0.072956 3.6781e-06
6:55820575 A G 0.793520 4.9710e-06
6:55848128 T C 1.146143 6.0569e-06
6:55850440 G A 1.208742 7.4466e-06
6:55853325 C T 0.117194 -1.8007e-05
6:55887111 A G 0.109440 4.1105e-07
6:55887274 G A 1.539768 1.5181e-05
6:55891841 A G 1.959197 1.3948e-06
6:55900725 A G 0.058097 1.3276e-05
6:55901366 G A 0.023987 4.5382e-05
6:55903939 C T 0.043718 -2.3465e-06
6:55912239 G T 0.068273 -8.0627e-06
6:55912792 A G 0.045360 8.9420e-06
6:55914364 C A 1.504671 4.2515e-05
6:55924962 G A 0.087530 7.3838e-06
6:55928494 T C 0.039141 -2.0860e-06
6:55932511 G A 0.879927 2.5962e-05
6:55932702 C A 0.033825 -3.9967e-06
6:55952657 G A 0.028300 7.4116e-06
6:55960170 T C 0.034211 2.2120e-05
6:55965844 C T 1.868073 5.2381e-05
6:55975462 G C 0.215886 7.9223e-06
6:55988870 C G 0.033990 2.6784e-05
6:56003822 G A 0.026197 -2.1904e-05
6:56004053 C T 1.127457 2.7817e-05
6:56004249 T C 0.060058 3.8404e-05
6:56006553 C A 0.043828 -1.2111e-05
6:56007281 C T 0.025428 1.4313e-05
6:56013832 C G 0.216253 6.9979e-06
6:56014006 C T 0.276580 4.1760e-05
6:56014551 T C 1.403122 7.9150e-05
6:56021212 T C 1.400519 1.0690e-04
6:56026720 A G 0.059012 -6.1407e-06
6:56030138 T G 0.039216 4.0921e-05
6:56033094 A G 0.146429 2.9082e-05
6:56049420 G A 0.060892 -2.3096e-05
6:56059594 A G 1.269082 3.5556e-05
6:56064377 G A 0.072236 1.6857e-05
6:56064893 G A 0.146841 3.2014e-05
6:56068395 A G 0.105434 3.6409e-05
6:56077560 G A 0.136305 2.7381e-05
6:56083966 A G 0.126243 -1.1742e-05
6:56088817 C G 0.056370 -2.2027e-05
6:56089466 G A 0.035798 -9.6408e-06
6:56089507 T C 1.389924 5.2314e-05
6:56098993 C T 0.048155 -8.2747e-06
6:56104476 C T 0.052728 4.3232e-06
6:56111822 A G 0.830032 -4.2932e-05
6:56115772 T C 0.037700 4.5001e-05
6:56123834 C T 0.429059 -3.1730e-05
6:56125726 T C 0.527749 1.3779e-05
6:56126903 A C 0.227377 -3.4643e-06
6:56130656 C T 1.728272 -4.8604e-06
6:56132858 A G 0.036100 6.4931e-05
6:56143018 A G 0.557136 3.3569e-05
6:56151576 G A 1.441968 -2.8266e-05
6:56152784 T C 0.041177 4.8407e-05
6:56153119 A G 0.284613 2.3102e-05
6:56154769 A C 0.072336 -2.4941e-05
6:56156133 A G 0.178764 -6.1824e-05
6:56157815 T C 0.086352 -4.6977e-05
6:56161262 G A 1.883812 9.7288e-07
6:56178420 G A 0.095031 1.7806e-05
6:56183879 G A 0.054984 1.5797e-05
6:56184859 G A 0.131401 9.6346e-06
6:56185286 G A 0.588290 4.3322e-05
6:56188612 T C 0.177738 3.4406e-06
6:56188650 A G 0.164732 5.6072e-06
6:56188812 T G 0.030845 7.4600e-05
6:56197343 G A 1.796733 -6.1973e-07
6:56197391 T C 1.285016 8.6296e-06
6:56199461 T C 0.165417 -5.6919e-06
6:56203674 T G 0.850017 -1.5146e-05
6:56203738 T C 0.403463 7.7151e-05
6:56203840 C T 1.397507 8.7853e-06
6:56203986 C T 1.077708 1.4555e-05
6:56204678 A G 1.249156 2.5224e-05
6:56211235 T C 0.183947 7.2962e-06
6:56211585 T C 0.366175 -1.8508e-05
6:56215245 G A 0.598631 1.8993e-05
6:56226364 T G 0.099374 -2.7264e-05
6:56235139 T C 0.034688 1.2721e-05
6:56235411 T C 0.509049 -3.2614e-06
6:56239955 A G 0.048820 1.6394e-05
6:56245812 A G 0.481729 -3.6866e-05
6:56271981 T C 0.309775 1.1907e-05
6:56273388 T C 1.565595 -1.3494e-05
6:56275108 G T 0.354178 1.9036e-05
6:56275972 T C 0.047181 1.9885e-07
6:56280926 A G 0.363838 1.3442e-05
6:56288238 A G 0.054020 -5.1069e-05
6:56289743 C A 0.956808 3.5973e-05
6:56290409 A C 0.308019 -1.2133e-05
6:56290873 A G 0.888298 4.4620e-05
6:56290948 C T 0.797795 -1.7263e-05
6:56304291 A G 0.232417 -5.5001e-06
6:56308138 T C 0.094275 -1.3779e-05
6:56310997 T C 0.048074 -3.0201e-06
6:56312280 T G 0.048337 6.4362e-06
6:56312543 G A 0.131758 -9.1714e-06
6:56312818 C T 0.714896 1.1791e-05
6:56313769 C T 0.030238 3.2356e-05
6:56315363 G A 0.420338 2.8088e-05
6:56327849 T C 0.482846 1.4883e-05
6:56342136 T C 0.045458 -2.5301e-05
6:56348846 T C 0.263762 2.5839e-05
6:56351496 C T 0.058256 7.3740e-06
6:56360542 T C 0.038622 -3.5314e-06
6:56373536 T C 0.110689 2.2428e-05
6:56376091 T C 0.096615 -1.4613e-05
6:56384213 A G 1.414343 8.0998e-07
6:56389125 A C 0.097307 -3.6152e-07
6:56407107 T C 0.038914 -1.5068e-05
6:56413273 T G 1.510422 2.8177e-07
6:56417282 T C 1.516817 2.0277e-07
6:56419215 G A 0.036928 2.0986e-05
6:56420158 T C 0.101870 -2.9034e-06
6:56420538 T C 0.574326 -4.4569e-07
6:56424232 C T 0.609381 -7.4936e-07
6:56424421 G A 0.152482 -1.1290e-05
6:56425900 A G 0.836628 -1.3352e-05
6:56434712 T G 0.028878 3.4116e-06
6:56452968 T C 0.043371 -7.5712e-06
6:56457810 C G 0.127171 2.0952e-05
6:56459862 T C 0.037450 8.2705e-06
6:56460763 T C 0.738153 -4.2705e-06
6:56463410 C T 0.762282 -4.4172e-06
6:56469319 T G 0.194227 3.7828e-05
6:56470551 A T 0.729519 -3.3997e-06
6:56471103 T C 0.100257 -1.1312e-05
6:56471402 A G 0.806432 -2.9506e-06
6:56474519 T G 1.280488 -8.5029e-06
6:56480146 G T 0.052092 -1.4630e-05
6:56480500 C T 0.101318 -2.8551e-06
6:56482801 G C 0.841704 -5.2095e-06
6:56484758 T C 0.828332 -7.7234e-06
6:56486842 T G 0.040485 3.6586e-06
6:56489412 T C 0.031059 8.6052e-06
6:56491791 T C 0.025178 2.3763e-05
6:56493554 A G 0.043653 -2.5300e-07
6:56494071 G A 0.099975 1.6208e-06
6:56496649 C A 0.207567 -9.1397e-06
6:56510142 G A 0.102539 1.8166e-06
6:56515787 A G 0.102396 2.0487e-06
6:56522425 T C 0.037794 1.0423e-05
6:56524450 C A 0.113270 3.3155e-05
6:56556139 A G 1.969960 -1.5081e-05
6:56562452 A G 0.463556 -3.0315e-05
6:56566149 A G 0.199479 -1.5265e-05
6:56567668 A C 0.396705 2.0742e-05
6:56569104 G A 0.466769 -3.2002e-05
6:56600121 A G 0.358131 -4.0418e-05
6:56611336 T C 1.273023 -4.1275e-06
6:56616083 C T 0.422477 6.2814e-05
6:56625012 G T 0.039709 -1.0221e-05
6:56637222 T C 0.157637 -2.6448e-05
6:56665182 T C 0.112536 -1.2855e-06
6:56666367 G A 0.201238 1.4823e-05
6:56681464 A G 0.138246 7.1365e-06
6:56681480 A G 0.374899 -1.7829e-05
6:56684945 G T 0.072560 5.2751e-06
6:56690540 T C 0.023510 5.1664e-07
6:56693272 A G 0.030254 2.7946e-05
6:56703748 G A 0.066660 1.7510e-05
6:56707208 A C 0.366720 -1.0484e-05
6:56707503 A G 0.041975 4.4797e-06
6:56714836 T C 0.044091 -2.2916e-05
6:56733354 A G 0.141343 8.7010e-06
6:56740504 C T 0.377305 9.2632e-07
6:56762424 T C 0.078770 -1.1717e-05
6:56767158 A G 0.472238 -2.2179e-05
6:56769420 T G 0.035915 -1.3029e-05
6:56771207 A G 0.391339 -1.6072e-05
6:56778579 A G 1.899279 -1.4841e-05
6:56799155 C G 0.474020 -2.5207e-05
6:56801308 T C 0.036584 -3.0446e-05
6:56803526 T C 0.070129 -2.1126e-05
6:56829930 T C 1.562420 2.0336e-05
6:56842305 A G 0.027645 -5.0632e-05
6:56848687 G A 0.344626 -1.1415e-05
6:56850331 A C 0.434541 -1.6197e-05
6:56857061 A G 0.044887 2.7052e-05
6:56862930 A G 0.195178 -1.3555e-05
6:56863178 T C 0.068487 -8.7942e-06
6:56873591 A G 0.048097 9.8123e-06
6:56877460 A G 0.434675 -1.2492e-05
6:56889761 A G 0.036895 2.4459e-05
6:56899752 T C 0.072323 -1.9107e-05
6:56903750 A G 0.139415 5.9695e-06
6:56904617 T G 1.074164 7.9157e-06
6:56911574 G A 0.437990 1.0166e-06
6:56919443 G A 0.155284 -4.5243e-05
6:56938147 T G 0.041147 -6.1168e-06
6:56963219 A T 0.135552 -1.2343e-05
6:56965696 G C 0.285513 4.3531e-05
6:56968308 T G 0.110212 7.4410e-06
6:56984698 T C 0.243499 -1.9089e-05
6:57039002 A G 0.040969 -5.4517e-06
6:57042709 G T 0.444428 6.5613e-06
6:57052834 T C 0.089958 3.2624e-05
6:57055354 T C 0.154774 -4.4833e-05
6:57063946 G A 0.361296 4.3031e-05
6:57069606 C T 0.291855 5.8130e-05
6:57074862 G A 0.042793 2.3056e-05
6:57076552 A G 0.285818 6.5701e-05
6:57077135 G A 0.378577 5.1267e-05
6:57080434 C G 0.212920 -2.5545e-05
6:57091441 G C 0.212439 3.5923e-05
6:57093656 T C 1.869271 -5.8946e-06
6:57098289 T C 1.270553 -9.5115e-06
6:57099675 A G 0.278719 2.3295e-05
6:57109815 T G 0.079740 -2.4108e-05
6:57112292 A G 0.079724 -1.1106e-05
6:57115751 T C 1.867723 3.9364e-06
6:57120540 A C 0.063073 -8.5453e-06
6:57121314 C T 0.037295 4.2041e-05
6:57121684 G A 0.233375 -3.6478e-05
6:57124881 C T 0.683370 2.4834e-07
6:57125194 G A 0.069759 5.7073e-06
6:57127760 A G 0.074034 -1.3768e-05
6:57132282 T C 0.030553 1.9895e-05
6:57144935 G A 0.828309 8.0349e-06
6:57148574 C T 0.407835 -1.2692e-05
6:57162808 G A 0.280998 -6.2740e-06
6:57163226 G A 0.116158 -3.3715e-05
6:57167120 T C 0.108492 1.5302e-05
6:57169715 C T 0.523915 1.0281e-05
6:57170506 C T 0.161516 -9.3967e-06
6:57172795 A G 0.086203 -1.0872e-05
6:57182297 T C 1.356531 -3.2200e-06
6:57184113 G A 0.689939 1.7034e-05
6:57185839 A G 0.405670 -9.6875e-06
6:57189167 C A 0.060259 -1.2260e-05
6:57193610 T C 0.035081 -3.4582e-05
6:57205976 T C 0.280050 -4.8629e-06
6:57236977 T C 0.053345 2.4653e-05
6:57288220 G A 0.088559 -7.8856e-06
6:57288764 C T 0.050580 1.8391e-05
6:57297552 G A 0.076254 -2.4661e-06
6:57297746 A T 0.185096 4.2238e-05
6:57299092 G A 1.153206 -3.4417e-05
6:57313251 A G 0.051807 1.7476e-05
6:57321447 G C 0.334781 -9.1602e-06
6:57359149 G A 0.503437 -1.4035e-05
6:57512510 G T 1.237929 3.1478e-06
6:57591856 A G 0.056555 -4.5259e-07
6:57632459 A G 0.042131 9.5229e-06
6:57632547 T C 0.061340 1.7394e-05
6:57633696 T C 0.334482 -6.0942e-06
6:57635440 A G 0.490266 -1.2429e-05
6:57637260 G A 1.671032 -3.2523e-05
6:57638185 G A 0.036558 -2.8770e-05
6:57639787 G A 0.062479 2.1693e-05
6:57649332 A G 0.021520 1.1144e-06
6:57651071 G A 0.031624 1.1850e-05
6:57652173 T C 0.025405 -7.1003e-06
6:57652296 A G 0.035938 -1.1868e-05
6:57656540 C T 0.774454 -5.4026e-06
6:57675693 A G 0.021270 -3.1741e-06
6:57678247 A G 1.928154 -1.2620e-05
6:57678877 C A 1.820483 -1.3657e-05
6:57679429 G A 0.190462 -1.2718e-05
6:57680551 T C 0.026246 -4.4542e-06
6:57707926 A C 0.026268 1.4997e-05
6:57713388 C T 0.036055 -9.1767e-06
6:57727866 T G 0.073690 -7.4702e-06
6:57742677 T G 0.060642 -2.0241e-05
6:57747135 G A 0.330367 3.1417e-05
6:57764837 G A 0.023516 -9.1366e-06
6:57781833 T C 0.053128 1.3369e-05
6:57784989 T G 0.194623 -2.5238e-05
6:57824018 T C 0.194006 3.9944e-05
6:57867536 G A 0.060301 1.1140e-05
6:57872427 A G 0.079305 -6.8361e-06
6:57886642 A G 0.056653 -2.6939e-05
6:57914253 T G 0.680049 3.7745e-07
6:57937228 T G 0.050112 -1.7081e-05
6:57942624 C T 0.502993 -7.2783e-06
6:57963984 A C 0.093561 -2.8448e-05
6:57969130 A G 0.094953 -2.5448e-06
6:57970759 A G 0.097540 3.4048e-05
6:57982812 A G 0.060350 -1.8292e-05
6:57991427 A G 0.138759 -3.8048e-05
6:58001218 T C 0.036473 -2.8889e-05
6:58011831 T G 0.020929 -8.0975e-06
6:58012823 G A 0.079708 -7.0960e-06
6:58014632 T C 0.027369 1.7405e-05
6:58014710 G A 0.996803 -1.8536e-05
6:58033394 G A 0.453559 -7.7089e-06
6:58037514 A G 0.802459 5.4659e-07
6:58038626 G A 0.026577 4.2657e-06
6:58055927 A G 1.680734 -1.8500e-05
6:58069675 C G 0.035464 -5.3401e-05
6:58155775 T C 0.174918 -8.4040e-07
6:58169727 C T 0.606905 4.9120e-06
6:58207002 C T 0.219486 7.8963e-05
6:58228129 C T 1.583054 1.2179e-05
6:58273984 G T 1.402813 2.4992e-05
6:58285920 A G 1.399191 2.3163e-05
6:58308955 A G 0.823524 4.4646e-05
6:58314932 A G 0.030972 -1.1616e-05
6:58322484 G T 0.034140 -4.2569e-05
6:58324844 A C 0.071950 -2.2944e-05
6:58333290 G A 0.575164 -2.0450e-05
6:58345052 T C 1.826248 -4.9380e-06
6:58346864 A G 1.004479 -4.8089e-05
6:58355694 A G 0.504482 -3.0776e-05
6:58369084 T C 0.061275 1.4907e-05
6:58399120 C A 0.220603 7.7068e-05
6:58403052 T C 0.914323 -3.2501e-06
6:58403061 T G 0.019972 -1.0190e-05
6:58407570 T C 0.070172 1.0125e-05
6:58436417 T C 0.056055 3.2885e-09
6:58454496 A G 0.021384 -1.5417e-06
6:58466242 G A 0.033685 8.0692e-06
6:58472155 C T 0.188599 4.4821e-05
6:58485696 A G 0.024026 -6.5625e-06
6:58524667 G A 0.439284 -4.8994e-05
6:58544482 A C 0.067374 7.6012e-06
6:58545857 A G 0.415888 -1.0506e-06
6:58552822 T C 0.020004 -1.3694e-05
6:58599377 A G 0.026333 -1.9744e-07
6:58600490 C T 0.245579 6.7835e-05
6:58601226 A C 0.089163 -1.2094e-05
6:58615100 A G 0.220758 7.7949e-05
6:58615721 C T 0.022847 2.1710e-05
6:58628199 C T 0.352906 -6.3504e-05
6:58672808 A T 0.060700 2.4339e-05
6:58692034 A G 1.341672 -4.4585e-05
6:58735880 G T 1.620186 -8.2641e-07
6:58739368 T C 0.099741 8.3973e-06
6:58740027 G A 0.388766 4.7426e-05
6:61934516 T C 0.098667 2.7990e-05
6:61963172 C A 0.137061 -4.7533e-05
6:61972502 C T 0.555049 -1.9329e-05
6:61972802 C T 0.078760 -2.5572e-06
6:61984440 C T 0.034925 -5.1185e-05
6:61996649 G A 0.056289 -1.8606e-05
6:62007074 C A 1.759361 2.9326e-05
6:62014484 A G 0.035191 -2.4277e-06
6:62016012 T C 0.057415 -4.0134e-05
6:62020137 G A 0.069071 -3.5988e-05
6:62027559 C T 1.831921 2.9748e-05
6:62034627 T C 0.030352 -1.4899e-05
6:62035578 A C 0.026827 -2.2992e-05
6:62035633 A C 0.025661 1.7183e-06
6:62035644 T C 0.032095 9.2939e-06
6:62036508 G A 0.097076 2.3727e-05
6:62043183 A G 0.037103 -3.2365e-05
6:62056995 G A 1.757462 2.3193e-05
6:62071003 C T 0.033559 -4.2634e-05
6:62074418 A G 0.059759 1.8411e-05
6:62081584 C A 0.198784 3.9417e-05
6:62092798 C A 0.452481 -6.0995e-06
6:62236485 C T 0.050064 2.1723e-06
6:62238313 A G 0.114467 3.2327e-06
6:62252121 A G 0.255203 -3.0973e-05
6:62262985 C T 0.067133 1.1316e-06
6:62267305 T C 0.020978 -6.8598e-06
6:62275537 A T 0.032754 1.7550e-05
6:62290340 T G 1.329773 -6.7857e-07
6:62297120 T C 0.175054 -5.5163e-06
6:62303097 G A 0.831181 -2.0463e-06
6:62309509 A C 0.034045 1.9259e-06
6:62321604 C T 0.026093 1.4626e-05
6:62324544 C T 0.625626 -2.5988e-05
6:62328533 G A 0.094492 -4.0143e-06
6:62359947 T C 0.414255 2.8117e-05
6:62360673 C T 0.099683 1.1799e-05
6:62368309 A C 0.034766 -4.8938e-05
6:62373968 C T 0.437648 -4.0334e-06
6:62386090 T G 0.195486 1.0497e-06
6:62387498 C A 1.801654 3.4522e-05
6:62390920 A G 0.024912 -6.2210e-06
6:62398854 G A 0.873474 4.7892e-06
6:62414315 C T 0.050859 1.1790e-05
6:62415088 C T 1.722725 3.2250e-05
6:62415147 A C 0.435963 1.5790e-05
6:62441034 G A 0.050810 1.2833e-06
6:62442467 A G 0.049827 -2.0685e-05
6:62445892 T C 0.225598 -2.8582e-05
6:62450479 T C 0.097040 2.6243e-05
6:62454353 G A 0.206009 5.4201e-05
6:62472279 G A 0.026324 5.0913e-06
6:62491817 T C 0.186356 -2.6737e-05
6:62493278 C T 0.059759 1.6237e-05
6:62520127 A G 1.138951 -2.1004e-06
6:62535330 G A 0.625084 -9.9573e-06
6:62558957 A C 0.064680 -5.2150e-05
6:62594485 T C 1.661373 3.9185e-06
6:62599571 T C 0.110202 5.6222e-06
6:62599593 A G 0.022309 -1.4787e-05
6:62603988 T C 0.159493 1.5724e-05
6:62627947 T C 0.063881 -3.5906e-05
6:62648136 T G 0.797045 1.1518e-05
6:62649173 T A 1.785675 4.6225e-06
6:62650739 A C 0.044731 1.9190e-05
6:62651345 T C 0.139454 -3.9202e-05
6:62658768 T C 1.687800 -3.8582e-06
6:62668170 T C 0.264012 -2.0018e-05
6:62671947 A G 0.023065 4.6413e-06
6:62672201 A G 1.211050 -2.4111e-05
6:62673145 G A 1.394598 3.4901e-06
6:62675412 A G 0.034698 -4.2647e-05
6:62676751 C A 0.195957 -2.7741e-05
6:62679262 G C 0.089059 -1.9844e-05
6:62680202 A C 0.036762 -3.2964e-05
6:62682635 T C 0.039554 -3.0854e-05
6:62685164 T C 0.096339 1.6936e-05
6:62685661 C A 0.126282 2.6105e-06
6:62686818 A G 0.057104 -2.3695e-05
6:62690854 T C 0.064981 -3.9398e-05
6:62694251 C G 0.055825 1.1255e-05
6:62695280 C G 0.050921 -1.7333e-08
6:62697746 C A 1.650866 2.3169e-05
6:62706135 T C 0.160756 4.2814e-05
6:62722108 G T 0.049609 -8.7229e-06
6:62725494 A G 0.358644 1.3094e-05
6:62748471 C A 0.027992 3.0269e-06
6:62784667 C T 1.216623 3.6788e-05
6:62785217 T A 0.030855 -4.6646e-05
6:62786199 G C 0.594035 -7.9354e-06
6:62789447 A G 0.146611 1.2115e-05
6:62792379 A G 0.076491 -6.1509e-06
6:62802626 T C 0.194240 1.7100e-05
6:62825587 A G 0.039677 -2.7594e-05
6:62835346 A G 0.194233 6.2846e-05
6:62836098 G A 0.134247 7.8098e-06
6:62838259 A G 0.076803 7.9583e-06
6:62851443 T C 0.030845 -4.4186e-05
6:62860877 G T 0.046792 -6.4728e-06
6:62870244 T C 1.460333 3.9375e-05
6:62885492 T C 0.058029 -2.5446e-05
6:62894874 T G 0.031059 -4.9307e-05
6:62932203 G A 0.039073 -6.3550e-06
6:62943131 A G 0.147838 1.1039e-05
6:62960771 G C 0.028657 3.4074e-05
6:62974008 A C 0.071648 -2.5440e-06
6:62988046 A G 0.095203 -4.0789e-06
6:62988527 A G 0.038508 5.7110e-06
6:62993128 G A 0.094603 2.8759e-06
6:63005568 A C 0.108157 -8.9599e-06
6:63010852 T C 1.847187 1.4233e-05
6:63021449 A G 0.035915 -1.6882e-05
6:63028268 T C 0.198284 1.1176e-04
6:63031201 A C 0.301712 -4.6076e-06
6:63031268 G A 0.122913 2.4464e-05
6:63044147 G A 0.233638 -5.1117e-05
6:63044182 G A 0.254427 1.2681e-06
6:63068423 T C 0.020273 -1.9559e-05
6:63071251 G A 0.055896 -8.9411e-06
6:63076822 G A 0.042543 -2.1742e-05
6:63085754 A G 0.022834 3.9146e-06
6:63092226 C A 1.467444 5.8542e-05
6:63095251 T C 1.183396 3.1547e-05
6:63109249 A G 0.038518 -3.0953e-05
6:63137686 C T 0.052680 7.8554e-06
6:63138227 G A 1.717006 -1.5955e-05
6:63138684 G A 0.040761 -1.1189e-05
6:63166429 A G 0.495355 -7.2469e-06
6:63173293 C T 1.891336 -1.0467e-05
6:63190549 C T 0.085966 -4.4735e-06
6:63195923 T C 0.066179 -9.9382e-06
6:63212896 C A 0.062070 2.4402e-05
6:63218235 T C 0.031507 -5.5226e-05
6:63223841 G A 0.053916 2.8246e-05
6:63234129 A C 0.072499 1.4272e-05
6:63235053 T G 1.248225 1.2236e-05
6:63245700 G C 0.075706 1.3278e-05
6:63245942 G A 0.943094 -1.6773e-05
6:63253490 T C 0.037869 -1.1644e-06
6:63278430 A G 0.056542 1.4142e-05
6:63309881 T G 0.398581 -6.4013e-06
6:63319019 A G 0.562719 -1.1006e-05
6:63323255 C T 0.037129 -9.4099e-06
6:63325369 A G 0.065121 -4.2268e-08
6:63353516 G A 0.038187 -2.7997e-05
6:63358248 A G 0.051936 2.7998e-06
6:63362450 G T 1.900778 -3.0318e-06
6:63365003 T C 0.081831 -1.5268e-05
6:63379489 T C 0.029706 -4.8311e-05
6:63384097 T C 0.043536 3.2493e-06
6:63387689 G T 0.039239 1.8488e-05
6:63389189 A G 0.996667 1.3463e-05
6:63421625 A G 0.053306 -2.1857e-06
6:63422359 A G 0.069029 8.7184e-06
6:63429354 C G 0.029199 9.0289e-06
6:63431508 T G 0.111231 6.6148e-06
6:63432973 T C 0.070804 4.4378e-06
6:63443717 C A 0.220843 4.1336e-05
6:63450121 T G 0.037869 -1.8772e-05
6:63485509 G A 0.063557 2.7614e-05
6:63486071 G T 0.035042 3.9910e-07
6:63486648 T C 0.969804 -7.8143e-06
6:63490857 G T 0.190540 2.9864e-05
6:63493182 C A 0.046847 5.2622e-07
6:63499088 G A 0.040969 1.1479e-05
6:63541210 G A 1.223365 2.1778e-05
6:63541907 T C 0.059856 1.0458e-05
6:63543722 T C 0.032754 1.3412e-05
6:63544853 T C 0.039336 1.3355e-06
6:63565093 G A 0.561275 -1.5497e-05
6:63580856 G A 0.437829 -1.5620e-05
6:63582660 T C 0.048756 -8.7275e-06
6:63597087 T C 0.040290 1.5192e-05
6:63609051 A G 0.030066 -3.7934e-05
6:63609572 T C 0.020981 -1.4304e-05
6:63610604 C T 0.444048 -7.2440e-06
6:63612634 G T 0.925765 -5.7868e-07
6:63612682 A G 0.302345 2.9688e-05
6:63634264 G A 0.453026 -8.0588e-06
6:63634905 A G 0.047837 -1.0316e-05
6:63637778 G A 0.041732 4.7897e-06
6:63656555 T C 0.032825 1.1026e-05
6:63656987 A C 0.045993 -5.2032e-06
6:63672213 C A 0.038450 2.2208e-06
6:63672430 G T 1.240571 1.9937e-05
6:63723140 C T 0.080341 1.2236e-05
6:63730535 C T 1.297327 2.0935e-05
6:63744954 C T 0.063790 5.0622e-06
6:63745854 C T 0.424720 -1.4796e-05
6:63761522 T C 0.072768 1.7733e-07
6:63768896 T C 0.575465 -2.5728e-05
6:63784217 C T 1.929984 -1.1248e-05
6:63790648 A G 0.093350 -6.5025e-06
6:63791647 A C 0.078234 -8.3057e-06
6:63792401 C T 0.837845 2.0937e-06
6:63806789 G T 0.045276 -9.1390e-06
6:63821292 T G 0.094184 3.2705e-05
6:63824985 A G 0.063368 -2.2269e-05
6:63834346 G A 0.050336 -2.7044e-05
6:63849426 A C 0.023519 -9.5827e-07
6:63865693 A G 0.056153 2.5275e-06
6:63869257 A G 0.055166 1.0162e-05
6:63872860 C T 0.614130 -2.5104e-05
6:63885292 G T 0.052242 -5.8901e-06
6:63886285 A G 0.843811 -5.0527e-07
6:63886752 G C 1.311291 -1.3795e-05
6:63891857 C A 0.027207 -1.9130e-05
6:63898399 A G 1.468967 -1.4666e-05
6:63912499 C T 0.077179 -3.1418e-05
6:63920545 A G 0.041138 2.0008e-05
6:63927084 A C 0.126100 3.7027e-05
6:63929776 T C 1.469019 -9.9820e-06
6:63934360 G A 0.259819 7.6395e-05
6:63961692 G T 0.960099 -2.2735e-05
6:63967831 A G 0.041203 -2.4019e-05
6:63971954 A G 0.731122 -1.1226e-04
6:63977439 A C 0.026158 -1.6214e-05
6:63979047 C T 0.028657 3.9341e-06
6:63981311 T G 1.030050 -6.9577e-05
6:63989264 T C 0.295805 1.2669e-05
6:63990094 T C 0.103263 -1.4359e-05
6:63990648 G A 0.031874 -4.9956e-07
6:63993375 T C 1.305001 1.0826e-04
6:64002352 G C 0.038142 1.2000e-05
6:64024024 A G 0.408205 1.0864e-05
6:64029238 A G 0.067056 5.0971e-06
6:64031083 G A 0.191556 6.1084e-05
6:64032837 T C 0.179945 1.1279e-05
6:64056522 A G 0.461420 1.3582e-05
6:64056818 T C 0.041696 -3.6667e-05
6:64058386 A G 0.051703 -6.0978e-06
6:64080503 T C 0.062833 2.9081e-06
6:64087275 T C 0.133111 -1.3047e-05
6:64101818 G A 0.151914 -1.4611e-05
6:64112420 A G 0.058415 2.0203e-05
6:64134974 A G 0.032806 1.3928e-05
6:64135977 A G 0.066290 -1.0849e-05
6:64141100 C T 1.104090 6.2140e-05
6:64152086 A G 0.042459 -8.4454e-05
6:64175668 G A 1.105587 8.7679e-05
6:64191796 C T 0.024899 2.9498e-05
6:64195931 A G 0.184778 5.3719e-05
6:64196287 T C 0.037295 7.1212e-06
6:64203817 G T 0.098540 2.2753e-05
6:64208212 A G 0.902528 -5.7147e-05
6:64212233 C A 0.024730 2.1047e-05
6:64230741 T C 0.054653 2.7870e-05
6:64232629 T C 0.082087 -8.3382e-06
6:64247717 A G 0.020738 1.0487e-05
6:64249883 G A 0.169598 2.6017e-05
6:64253105 T C 0.072719 -4.0072e-05
6:64253622 A C 0.240990 4.2838e-08
6:64254109 A G 0.035957 7.8264e-06
6:64264831 C T 0.035084 1.8087e-05
6:64269847 A G 0.695642 -9.0329e-05
6:64271301 G A 0.062502 -2.5897e-05
6:64280263 A G 1.866658 -2.3736e-05
6:64281330 A G 0.040735 1.1034e-05
6:64292559 A G 0.056555 -1.2424e-05
6:64310954 T C 0.074313 -3.0910e-05
6:64314160 C A 0.138217 3.5823e-05
6:64345316 A G 0.033023 5.6251e-05
6:64355796 T G 0.041121 -9.5821e-06
6:64383692 A G 0.025295 2.9417e-05
6:64392228 G A 0.053459 6.6695e-06
6:64395196 A G 0.056146 -2.2191e-05
6:64398899 A G 0.192254 7.8275e-05
6:64402885 T C 0.030387 -2.8901e-05
6:64444337 A G 0.190718 -2.3339e-05
6:64468738 T C 1.423743 -3.1404e-05
6:64477832 C A 0.052349 5.7795e-06
6:64485021 G A 0.039216 7.5619e-06
6:64493070 G A 0.114880 2.8998e-05
6:64500901 A G 0.160646 7.8642e-05
6:64504252 G A 0.821019 -3.1887e-05
6:64505584 C T 0.175330 3.5260e-05
6:64573438 C G 0.153800 8.2501e-05
6:64577973 T G 0.031241 -3.4674e-05
6:64579807 T C 1.167822 1.8577e-05
6:64593949 A G 0.042631 -1.4370e-05
6:64596826 T C 0.051008 -3.2015e-05
6:64603985 G A 0.562560 -3.3717e-05
6:64606167 G A 0.140999 6.3663e-05
6:64608068 T C 0.268553 -3.1450e-05
6:64610251 G T 0.123507 1.6426e-05
6:64613233 C T 0.030099 8.9403e-06
6:64619314 G A 0.084625 2.4171e-05
6:64622956 A G 1.453156 4.0094e-05
6:64627341 T C 0.022231 1.8059e-05
6:64630449 G A 1.394978 2.9073e-05
6:64632588 A G 0.053199 -1.8103e-05
6:64636935 C T 0.046308 3.1078e-05
6:64637615 G A 0.086543 4.2204e-06
6:64641267 T C 0.032062 2.8314e-05
6:64664035 G C 0.157114 6.2566e-05
6:64667005 T G 0.045513 -2.6606e-06
6:64668793 A G 0.121137 -1.3247e-05
6:64680054 C T 0.189968 1.1742e-05
6:64683407 A T 0.088017 -1.1675e-05
6:64684344 G A 0.692127 -2.3166e-05
6:64694354 T C 0.722758 -1.1410e-05
6:64695023 T C 0.451686 3.1942e-05
6:64697758 A G 0.100358 1.8870e-05
6:64705355 G A 0.089471 1.0618e-05
6:64720379 C T 0.038272 -9.7695e-05
6:64752796 T C 0.948508 7.1492e-08
6:64758509 C T 0.506602 -3.1967e-05
6:64758787 T C 0.613156 -2.6639e-05
6:64764964 A C 0.093321 -1.4480e-05
6:64780878 A G 0.044146 -1.6198e-05
6:64785353 T C 0.103091 1.2363e-05
6:64796998 A G 0.052923 -1.3441e-05
6:64807689 A G 0.077647 -5.5370e-06
6:64816858 G A 0.093788 -3.3158e-05
6:64818449 T G 0.023068 -2.9942e-05
6:64833437 T C 0.146565 2.3582e-05
6:64838714 A G 0.047921 -1.5277e-05
6:64850803 A C 0.741045 3.1782e-05
6:64852656 C G 0.085953 -2.1623e-05
6:64855302 C A 0.547607 -2.3441e-05
6:64856843 G A 0.063625 -6.1094e-06
6:64858434 C T 0.023383 -2.2933e-05
6:64880823 C T 0.049733 1.3099e-06
6:64881166 C T 0.259137 2.8642e-06
6:64881855 A G 0.129009 -4.0330e-05
6:64882062 C T 0.023435 -2.0797e-05
6:64892600 A G 0.049872 1.6690e-05
6:64896964 A G 0.641739 -8.8345e-06
6:64902720 A G 0.113458 1.8028e-05
6:64915304 T C 0.597777 -2.2191e-05
6:64937208 T C 0.050534 4.7648e-05
6:64953380 G T 1.362374 4.3237e-06
6:64984651 T C 0.531248 -1.7854e-05
6:65009382 A G 0.131420 3.0704e-06
6:65036671 A G 0.064316 -3.2279e-05
6:65051529 G A 0.078416 -1.1414e-05
6:65058478 G T 1.413599 1.1910e-05
6:65060516 C T 0.093350 -2.8996e-05
6:65061346 A C 0.038100 -2.8720e-06
6:65064552 C T 0.182516 2.8594e-05
6:65067460 C T 1.338202 -1.3112e-06
6:65085368 A G 0.156819 3.9899e-06
6:65089123 C T 0.061177 6.2820e-06
6:65092607 T C 0.064920 -2.4064e-05
6:65115123 C T 0.098303 -2.5806e-06
6:65128541 T G 0.023045 -1.8068e-05
6:65141394 A G 0.170750 -2.8308e-06
6:65142654 T G 0.087796 -1.0665e-05
6:65143008 T C 0.661915 3.8647e-06
6:65149185 A T 0.583139 -8.0937e-06
6:65171419 C T 0.737718 -5.4166e-05
6:65187237 C T 0.092217 -5.9870e-05
6:65187818 T C 0.618684 -2.0865e-05
6:65191662 T C 0.049028 1.7755e-05
6:65219452 A G 0.031530 1.0677e-05
6:65221269 G A 0.046178 3.5336e-06
6:65235357 T C 0.056565 2.7238e-06
6:65240905 A C 0.026025 6.4121e-06
6:65245009 G T 0.454646 1.5718e-05
6:65246314 A G 0.032393 1.1715e-06
6:65246335 T C 0.280014 -2.6850e-05
6:65248865 G A 0.330055 5.5096e-06
6:65267161 A G 0.072726 -2.2726e-05
6:65273495 C T 0.497332 1.2582e-05
6:65289746 C T 1.409143 3.5058e-05
6:65300143 C G 0.285438 2.0579e-05
6:65300516 G T 0.273058 -1.3484e-05
6:65301504 G A 1.411077 2.7782e-05
6:65303100 C T 0.292205 1.8072e-05
6:65305316 A G 0.099978 1.2374e-05
6:65318362 T C 0.985394 1.9285e-05
6:65320991 C T 0.465247 1.0929e-05
6:65322193 C A 0.033575 -8.0712e-06
6:65324797 A C 0.086998 6.9643e-06
6:65326122 A G 0.165686 -9.3891e-06
6:65331854 C T 0.323034 1.8995e-05
6:65335709 C G 0.131083 -2.0712e-05
6:65336479 T G 0.049849 -2.1037e-05
6:65338385 C T 0.992583 -2.2725e-06
6:65341252 T C 1.201595 -9.9619e-06
6:65363281 T C 1.213286 -1.0079e-05
6:65365465 G A 0.027813 -8.3081e-06
6:65376653 G A 0.459567 -1.1051e-05
6:65382136 T C 1.206149 -8.5200e-06
6:65384330 A G 0.023772 -7.9091e-06
6:65386967 T C 0.054692 -3.4063e-05
6:65390043 G A 0.035237 -4.6896e-05
6:65392816 G A 0.167621 5.3706e-05
6:65392942 T C 1.723426 -1.9736e-05
6:65401982 T G 0.143242 4.3503e-05
6:65412448 G A 1.545786 -3.5373e-05
6:65426572 G A 0.085995 6.0723e-06
6:65432909 G T 0.091824 -1.0239e-04
6:65433784 A G 1.619206 -2.3052e-05
6:65435625 C T 1.753723 -1.3647e-05
6:65435946 C T 0.647266 -4.4941e-05
6:65457001 G A 1.750656 -1.3364e-05
6:65468449 A T 0.096482 3.1815e-05
6:65482535 T C 0.073326 -8.5546e-07
6:65484758 G A 1.593272 5.9458e-06
6:65485995 T C 0.383582 1.3297e-06
6:65503314 T C 0.173032 4.1792e-06
6:65505408 C T 0.120599 1.5770e-05
6:65518623 C T 0.989785 -2.8124e-05
6:65526483 G A 0.096115 8.4521e-06
6:65526947 A C 0.074209 5.8805e-06
6:65528901 A G 0.165183 -1.7240e-06
6:65534772 C T 0.147623 -2.3856e-05
6:65536925 T C 0.103922 -1.1176e-05
6:65539439 A G 0.037755 2.7215e-05
6:65549958 C T 1.217967 -8.9756e-07
6:65571535 T C 0.088533 -2.0332e-05
6:65572614 T C 0.121839 3.0288e-05
6:65573914 A G 1.486478 -5.2586e-06
6:65574039 G A 0.270209 -8.2852e-06
6:65579577 A G 0.087608 -2.9876e-05
6:65596177 A G 0.050193 -9.1693e-06
6:65604553 A G 1.581026 -2.7566e-05
6:65612302 G A 0.047665 -4.1042e-05
6:65612667 A G 0.079581 -1.3516e-05
6:65616487 G A 0.048632 -3.8691e-05
6:65618894 T C 0.717467 3.3554e-07
6:65622463 G A 1.149548 4.5583e-06
6:65622836 A C 0.127168 -3.1080e-05
6:65626781 C T 0.049544 7.9169e-06
6:65628685 C T 0.025236 -9.9571e-06
6:65629809 A G 1.192611 -1.1210e-05
6:65635923 G C 0.082003 5.9087e-06
6:65640640 A G 0.025613 -1.6044e-05
6:65646219 G C 0.456938 -9.4947e-06
6:65649774 A G 1.598125 9.5101e-06
6:65659435 G C 0.079085 4.6745e-05
6:65660995 G A 0.094551 4.5559e-05
6:65662621 G A 0.477870 -5.7633e-05
6:65672841 G A 0.046253 9.8039e-06
6:65679125 G A 0.312365 -2.2830e-05
6:65685139 A T 0.070788 -1.1912e-05
6:65698500 T C 0.885179 8.1428e-06
6:65698962 T C 0.098189 1.8734e-05
6:65702597 T C 0.172133 -1.4719e-05
6:65719277 T C 0.046996 -3.3770e-05
6:65727739 T C 0.441449 -2.1898e-05
6:65734818 A G 0.092730 4.8738e-06
6:65743075 T G 0.869057 -1.7940e-06
6:65756765 A G 0.061849 4.3348e-05
6:65767393 A G 0.201933 -3.2907e-05
6:65772059 T C 0.034049 2.7736e-05
6:65781547 T C 0.612916 -1.4375e-05
6:65789556 A G 0.127873 -1.9801e-05
6:65797367 C T 0.030845 -6.6840e-06
6:65800782 G A 0.049953 -4.1627e-06
6:65807964 G A 0.041725 -1.9208e-06
6:65816818 G A 0.915141 5.7420e-06
6:65821805 C T 0.090776 3.3097e-05
6:65827714 G A 0.391339 1.1406e-05
6:65831684 A G 0.654472 9.5134e-07
6:65835701 T C 0.205649 2.5292e-05
6:65836027 G T 0.187346 -2.8281e-05
6:65847397 A G 0.092399 -5.8284e-07
6:65866099 A G 0.455496 -5.9250e-06
6:65869084 G C 0.099452 -1.1636e-05
6:65878609 A G 0.502928 2.9650e-06
6:65901675 G A 0.080685 -8.3364e-07
6:65908042 G C 0.049057 1.1082e-05
6:65910220 A G 0.677128 -1.5714e-05
6:65951331 G T 0.028258 1.8695e-05
6:65953103 T G 0.120514 -9.9721e-06
6:65955917 C T 0.085093 -3.1548e-05
6:65955948 A C 0.138217 -1.3641e-05
6:65968214 T C 0.245086 1.9398e-05
6:65981263 A G 0.112322 2.0172e-05
6:65985115 T C 0.066332 7.4321e-06
6:65994434 C T 0.508001 1.5133e-05
6:65999349 A G 0.126474 -1.0213e-05
6:66001509 G A 0.037697 -3.6749e-07
6:66004279 G A 0.079260 -2.8154e-06
6:66005857 A T 0.432639 1.4873e-05
6:66005970 A G 1.162918 1.3201e-05
6:66019908 T C 0.648182 6.7431e-06
6:66021416 G T 1.205548 -1.6077e-06
6:66041318 T G 1.204416 2.4208e-06
6:66042231 G T 0.151340 -2.0167e-05
6:66044927 C T 0.347310 1.6669e-05
6:66045716 G C 0.082324 -9.9439e-06
6:66045874 C T 0.465773 4.8840e-05
6:66049528 T G 0.222904 -2.4391e-05
6:66075098 A G 1.355535 1.4577e-05
6:66076084 T C 0.054088 6.2242e-06
6:66079789 T C 0.548545 -2.1249e-06
6:66093922 G A 0.969963 -2.3370e-05
6:66096784 G A 0.074933 -1.5664e-05
6:66097931 C T 0.076660 6.0525e-05
6:66108927 T C 0.049775 -1.7903e-05
6:66110789 C A 0.104152 -3.3542e-05
6:66112777 A G 0.058376 -2.9598e-06
6:66119463 T C 1.734229 -7.8452e-06
6:66122352 C T 0.108300 -3.3152e-06
6:66125154 G C 0.121605 -6.9369e-06
6:66125723 C A 0.076079 4.2970e-06
6:66132202 C T 0.095771 -9.5686e-06
6:66133662 T C 0.024970 9.2861e-06
6:66133733 G A 0.036068 1.0886e-05
6:66135231 A G 0.028450 9.8690e-06
6:66136139 C G 0.122280 -2.8376e-06
6:66139220 A C 0.701115 -2.7416e-05
6:66141023 T C 0.339763 -1.5448e-05
6:66143990 C A 0.442296 -2.1702e-05
6:66147463 C A 0.123082 -3.8201e-06
6:66160813 T C 0.480876 -4.2091e-06
6:66163879 T G 0.115895 -1.5120e-05
6:66188074 G A 0.092376 6.4289e-06
6:66204945 A G 0.442169 -4.8387e-06
6:66236140 A G 0.103386 2.4189e-06
6:66249734 A C 0.065786 -1.6075e-05
6:66253841 G A 0.163904 8.4024e-06
6:66258179 C A 1.320843 -9.2518e-05
6:66263048 T C 1.086170 -6.2369e-05
6:66263486 A G 0.089724 -9.9237e-06
6:66270983 A G 0.567254 -1.2052e-04
6:66280065 G A 0.413453 8.0225e-06
6:66284642 C T 0.061502 -3.4121e-05
6:66296195 G C 0.917309 -6.1386e-05
6:66308285 C T 0.047720 1.3109e-05
6:66309315 C T 0.276716 -3.7522e-05
6:66310734 T C 0.041917 1.1141e-05
6:66316858 A G 1.514889 3.5130e-05
6:66323410 A G 1.928245 -2.8210e-05
6:66327170 T C 0.983248 4.2258e-05
6:66338878 T C 0.042212 -8.2586e-06
6:66348931 G A 0.201679 -4.1389e-08
6:66349071 A C 0.035279 3.0408e-05
6:66351345 C A 0.359612 -1.8820e-05
6:66356804 A C 0.081055 -1.0283e-05
6:66358695 T C 0.022714 -7.9824e-06
6:66362999 A T 0.066961 -1.1430e-07
6:66363310 A G 0.218094 1.2681e-05
6:66363605 A G 0.064787 -2.3731e-05
6:66379680 T C 0.055588 8.7563e-06
6:66380748 A C 0.143498 1.8152e-05
6:66396382 T C 1.663940 2.3046e-05
6:66407737 C T 0.088066 -1.3941e-05
6:66414656 C T 0.025376 -6.1635e-06
6:66416572 C T 0.026113 -2.0855e-05
6:66421442 C A 0.470570 -1.9160e-05
6:66434458 C T 0.663103 -2.8871e-05
6:66442042 A G 0.976338 3.1267e-05
6:66453551 C T 0.095155 -2.5078e-05
6:66476508 C T 0.868612 -3.0777e-05
6:66496953 G A 0.278898 -3.5386e-05
6:66505952 A G 0.240574 1.5679e-05
6:66515343 T C 0.058873 -1.8707e-05
6:66522222 T C 0.242733 2.7732e-05
6:66523500 T C 0.096641 -8.6489e-06
6:66524338 A C 0.107164 5.7813e-05
6:66525058 G A 0.026687 -9.7182e-06
6:66528700 T C 0.059996 -1.8757e-05
6:66537822 G A 0.225488 4.5766e-05
6:66537902 G A 0.115198 -2.1790e-05
6:66541262 T C 0.218470 4.8306e-05
6:66544849 A G 0.078052 -2.6337e-05
6:66549465 T C 0.176070 3.6365e-05
6:66552005 T C 0.037665 3.1474e-05
6:66565353 A G 1.263941 -2.0403e-05
6:66596807 G A 0.031530 -1.8553e-05
6:66598194 A G 0.904436 5.4688e-06
6:66602460 C T 0.061239 -3.6081e-06
6:66604608 G A 0.074703 2.7157e-06
6:66608950 A G 0.031179 -2.0737e-05
6:66613917 A G 1.051836 -1.1256e-05
6:66616500 A G 0.124581 1.6567e-05
6:66618600 A C 0.460657 3.6302e-05
6:66622815 C T 0.249400 2.4988e-05
6:66627704 A G 0.594363 3.8032e-05
6:66639666 C A 0.023539 7.0642e-06
6:66652098 T C 0.040609 1.8469e-05
6:66656097 T C 1.750000 1.8641e-05
6:66659778 T C 0.519926 2.0478e-05
6:66660054 C T 0.275249 2.8028e-05
6:66665550 C T 0.103740 2.1563e-05
6:66666308 G A 0.507878 4.7547e-05
6:66687891 G A 0.625451 -1.8146e-04
6:66690924 T C 0.208531 -3.2019e-05
6:66691658 G A 0.183629 -1.3386e-05
6:66695895 C T 0.452416 1.8644e-05
6:66699035 C T 1.941221 1.7695e-05
6:66708013 C T 0.462550 -4.2100e-05
6:66726604 A G 0.076293 1.1954e-05
6:66739699 T C 0.028547 -1.9369e-05
6:66768483 C A 0.045769 2.5184e-05
6:66772614 A G 0.048639 -4.0401e-05
6:66775989 A T 0.080970 -2.2096e-05
6:66799041 T C 0.053384 2.8921e-05
6:66813866 T C 0.364604 -5.3272e-05
6:66815697 C T 0.178712 -5.1447e-06
6:66818604 C T 1.448927 -1.1980e-05
6:66833007 C G 0.051602 1.2690e-05
6:66838617 C G 0.064446 -1.9133e-05
6:66857191 A G 0.022659 2.9313e-05
6:66874174 A G 0.048369 -4.7531e-05
6:66888913 G A 0.024785 -7.1849e-06
6:66905822 G A 0.043984 -1.4255e-05
6:66907277 A G 0.040920 -6.8694e-06
6:66915572 T C 0.047405 1.7776e-05
6:66925950 G A 1.122014 -1.6113e-05
6:66931209 A G 0.081262 -2.8380e-06
6:66933067 A G 0.224157 3.8175e-05
6:66948575 A C 1.246443 -7.3008e-06
6:66968271 A G 0.034883 1.7687e-05
6:66972504 T C 0.120939 1.6590e-05
6:66976663 G A 1.746037 -1.0492e-06
6:66985148 A C 0.456538 2.8217e-05
6:66997076 T C 0.286262 -1.6850e-05
6:67004621 G T 0.076176 2.0763e-05
6:67006994 C A 0.228704 8.2261e-07
6:67049879 T C 0.331876 -4.5716e-05
6:67052380 T C 1.186015 -7.9698e-06
6:67053325 T G 0.161064 -1.9221e-05
6:67054385 T C 0.040521 2.7062e-05
6:67055289 G C 0.476062 -2.6374e-05
6:67060189 A G 0.231353 2.1242e-05
6:67062395 C T 0.066653 -8.5297e-07
6:67065928 A G 0.037288 3.2967e-05
6:67082563 C G 0.024392 2.0369e-06
6:67083110 C T 0.492447 5.7511e-05
6:67091280 C A 0.071298 -4.4266e-05
6:67093658 C A 0.055595 9.2552e-06
6:67098337 G A 0.073550 3.6380e-05
6:67098828 C T 0.051687 1.5459e-05
6:67110160 G A 0.379359 1.9124e-05
6:67117769 T C 0.047882 4.3192e-06
6:67121382 C T 0.078971 -1.3100e-05
6:67122541 C T 0.244261 2.0286e-05
6:67124969 T C 0.042420 4.0170e-05
6:67130294 A G 0.236468 2.5414e-05
6:67130881 C A 0.541631 2.4842e-05
6:67139880 G A 0.916115 4.8016e-05
6:67146494 C T 0.101643 2.5198e-06
6:67154697 T G 1.576199 -3.7981e-05
6:67159778 C A 0.049859 -1.1151e-05
6:67169518 G A 1.572359 -4.0916e-05
6:67175743 G T 1.631852 -4.4230e-05
6:67179281 T C 0.046503 2.4645e-06
6:67181647 A G 0.104223 8.1431e-05
6:67183968 G A 0.039417 -1.4222e-05
6:67192037 T C 0.112140 -1.4167e-05
6:67194616 C T 0.042059 9.0878e-06
6:67197132 C T 0.363954 3.8264e-06
6:67212627 C T 1.413385 -3.0200e-05
6:67212998 G A 1.922129 4.3162e-05
6:67216460 T C 1.690871 8.7165e-06
6:67232390 C T 0.090795 8.7095e-07
6:67248073 T C 0.168406 1.8463e-05
6:67248471 A C 0.046811 1.1036e-05
6:67249103 T G 1.222216 -7.9709e-06
6:67262816 G A 0.656715 2.2028e-06
6:67264577 C T 1.434950 2.1919e-05
6:67265518 G A 0.127288 1.3752e-05
6:67276344 G C 0.029031 2.7995e-07
6:67277023 T C 0.050486 -1.2144e-05
6:67284077 A G 0.511860 -1.4638e-05
6:67288119 C T 0.041569 1.2621e-05
6:67289782 T G 0.337066 -5.0678e-06
6:67310902 A G 0.353373 -2.7855e-05
6:67310989 G A 0.035740 4.3037e-06
6:67311765 C T 0.114016 4.2794e-05
6:67314916 T C 0.049239 -5.7581e-06
6:67327476 A T 0.027852 -3.0479e-05
6:67327535 T C 0.856557 7.1662e-05
6:67338153 C T 0.036655 7.4902e-06
6:67353438 C T 1.842769 6.9925e-06
6:67353851 A G 0.086407 -3.5869e-05
6:67361358 A G 0.048171 -4.1253e-06
6:67361612 A G 0.113471 2.9984e-07
6:67376263 C T 0.030712 1.1315e-05
6:67383327 A G 0.644640 -1.8484e-06
6:67385829 A G 0.331029 -2.2172e-05
6:67388037 T C 0.441290 -1.1210e-05
6:67398335 C T 0.631475 1.9941e-05
6:67398942 A C 0.066010 -2.7781e-06
6:67399700 G T 1.923220 -1.9802e-05
6:67400236 T C 0.026285 1.9035e-05
6:67400520 C T 0.034646 2.0244e-06
6:67413568 T C 0.029511 3.6492e-05
6:67416255 C T 1.271974 1.8040e-05
6:67425904 A C 0.341873 -1.8722e-05
6:67429550 C T 0.059473 -3.8843e-06
6:67435826 T G 0.493609 1.7351e-05
6:67444401 T C 0.232787 -1.5289e-05
6:67450297 C T 0.436632 1.3236e-05
6:67462210 A G 0.033630 -3.4597e-06
6:67475204 T C 0.676346 -4.1164e-06
6:67484052 A G 0.031345 1.0503e-05
6:67484419 A G 0.297691 -7.0371e-06
6:67484572 T C 0.055773 5.0053e-07
6:67486167 A G 0.564348 2.0542e-05
6:67494090 G A 1.552414 6.7653e-06
6:67496614 T C 0.023880 -1.7953e-05
6:67505386 G A 0.070275 2.5806e-06
6:67506253 T C 0.777388 -2.4554e-07
6:67521123 T C 0.041394 7.0690e-07
6:67524694 T C 0.095142 2.2144e-05
6:67526427 A G 0.226338 -2.6233e-06
6:67527275 T G 0.044854 9.6570e-06
6:67531061 G T 0.054397 3.8737e-05
6:67533106 T C 1.000841 -4.7773e-07
6:67533464 A G 0.081646 -9.1397e-06
6:67547217 G A 0.128074 -1.3501e-05
6:67548121 A G 0.115090 1.7132e-05
6:67555703 T G 0.052706 1.9567e-05
6:67557156 A G 0.022162 -1.0662e-05
6:67557245 T C 0.178848 -5.2545e-05
6:67557621 G T 0.511331 6.6553e-06
6:67566713 A G 0.713394 5.0935e-06
6:67567166 C T 1.198671 2.8956e-05
6:67568615 G A 0.144624 -2.3251e-05
6:67569443 T G 0.037950 1.3367e-05
6:67571368 C A 0.164051 5.1771e-05
6:67571952 T C 0.027658 -6.9345e-05
6:67572142 A G 0.061495 -2.6647e-05
6:67575860 G A 0.027044 1.0531e-05
6:67576320 G C 0.224842 2.7635e-05
6:67576843 A C 1.553608 4.0580e-06
6:67577847 A G 0.119073 5.0366e-09
6:67587466 A G 0.025528 1.1451e-06
6:67588506 G A 0.045383 -2.1042e-05
6:67592419 A C 0.178637 -1.4090e-05
6:67593169 T C 0.070691 -9.3420e-06
6:67597050 C T 0.164239 -3.0046e-05
6:67597866 T C 0.218791 -9.6432e-06
6:67605512 T G 0.174535 4.7266e-05
6:67611997 A G 0.262840 -5.0008e-05
6:67618240 G A 0.432299 5.0512e-05
6:67618778 C T 1.367343 1.0146e-05
6:67637261 A G 0.163732 -1.3110e-05
6:67637786 G A 1.778339 -5.4365e-05
6:67642050 T C 0.046139 -2.1378e-05
6:67649216 T G 0.726854 -2.4870e-06
6:67651277 A G 1.550752 -1.4684e-05
6:67655421 C T 0.157377 -4.0954e-05
6:67660858 C T 1.777356 4.0532e-05
6:67665054 A G 0.913622 2.0245e-05
6:67672124 G A 0.370803 -3.9213e-06
6:67672690 T C 0.041868 -1.4457e-05
6:67681572 C T 0.815958 2.4355e-05
6:67687448 G A 0.281001 -4.8693e-06
6:67687752 T C 0.273652 3.3365e-05
6:67695833 T C 0.324138 1.4260e-05
6:67696689 A G 0.029972 -5.4043e-06
6:67698257 G T 0.060168 2.2703e-05
6:67705734 G A 0.133481 7.4026e-05
6:67719904 C T 0.242473 5.1797e-05
6:67719994 A G 0.079818 4.5342e-05
6:67720324 A C 0.077150 -2.9886e-05
6:67721344 G A 0.051700 9.1581e-06
6:67726176 T C 0.938618 -2.4993e-05
6:67731802 C A 0.050963 -1.0362e-05
6:67733421 A G 0.213192 4.4798e-05
6:67743723 C A 1.204860 -4.6195e-06
6:67752103 T C 0.033487 -4.0897e-05
6:67754727 G A 0.034415 -1.0807e-05
6:67767482 T C 1.751055 -1.2981e-05
6:67776304 T C 0.301209 4.1527e-05
6:67782460 A G 0.080701 -3.5656e-05
6:67790108 T C 0.046029 3.1866e-05
6:67790997 C T 0.665229 -6.1529e-05
6:67798942 T C 0.185901 1.0747e-05
6:67799924 C A 0.043754 -2.1214e-05
6:67800174 A G 1.087855 3.3992e-05
6:67812677 T C 0.295104 -1.9662e-05
6:67815521 G A 0.034234 -1.2158e-05
6:67823168 T C 1.752924 -1.4627e-05
6:67831987 T C 0.033815 -1.2043e-05
6:67853544 G A 0.029128 -2.3584e-05
6:67854787 C T 1.296448 6.5990e-05
6:67858766 G A 0.483368 3.4286e-05
6:67863782 C T 0.760218 7.6197e-05
6:67865960 G A 0.136276 2.3855e-05
6:67874433 T G 0.241132 9.6306e-06
6:67876053 G A 0.039907 -6.7946e-05
6:67876219 T C 0.308905 2.4800e-05
6:67876797 G A 0.180789 4.3088e-05
6:67879266 A G 0.109264 2.5332e-05
6:67893831 C T 0.052852 -6.3581e-06
6:67895571 G A 0.086569 1.2043e-05
6:67901212 A G 0.028959 -1.3090e-05
6:67901234 A G 1.027018 6.7280e-05
6:67904440 A G 0.051041 2.9706e-05
6:67905164 C A 0.052323 -3.6604e-06
6:67906646 G A 0.105041 2.5662e-05
6:67907246 T C 0.439355 -3.1336e-05
6:67912632 T C 0.193935 1.0438e-06
6:67912676 C T 0.419088 -1.0343e-05
6:67919314 G A 0.326949 -2.5130e-05
6:67920800 A C 0.771617 -8.4441e-06
6:67921402 C T 1.771903 6.8878e-06
6:67931025 A G 0.294036 2.8859e-05
6:67933139 T G 0.188612 -3.2035e-05
6:67935666 G A 0.080123 -1.7779e-05
6:67950984 A G 0.138022 -4.2054e-05
6:67955575 C T 1.782757 4.6943e-05
6:67959999 A G 0.123913 -2.6011e-05
6:67960909 T C 0.769936 -1.7343e-05
6:67963526 A G 0.022438 8.2720e-06
6:67966205 T C 0.048226 -1.9611e-05
6:67967506 G A 0.194230 7.2451e-06
6:67967967 A C 0.255229 4.3830e-05
6:67977723 A G 1.967155 2.6022e-05
6:67990177 G A 0.040102 -1.4727e-05
6:67994728 A G 0.947723 -1.2424e-05
6:68019982 A G 0.053592 2.1607e-05
6:68024858 T C 0.693127 -2.1574e-06
6:68031340 T C 0.369096 7.0105e-06
6:68036992 G A 0.157179 2.0255e-05
6:68037285 G A 1.791803 -5.0876e-06
6:68063004 T C 1.786191 -6.3943e-06
6:68069929 C A 0.081710 -1.6495e-05
6:68076933 G T 0.178332 -5.2986e-05
6:68079530 C T 0.020903 -4.3189e-06
6:68090021 T G 1.781053 -3.1837e-06
6:68095102 G A 0.029933 3.8025e-05
6:68116556 A C 0.371550 5.7432e-06
6:68120823 A C 0.065137 2.3811e-05
6:68143341 T C 0.471560 -3.7611e-05
6:68151458 T C 0.052573 -1.8703e-05
6:68156236 T G 0.792809 -6.2006e-05
6:68162684 C T 0.063475 2.3508e-05
6:68163630 T C 0.134546 -4.7432e-05
6:68186228 T C 0.158448 2.7596e-07
6:68189289 T C 0.179361 -3.3561e-05
6:68199728 A G 0.058253 -2.3590e-05
6:68205328 G A 0.039576 -1.1554e-05
6:68210421 G A 0.047951 -6.1191e-06
6:68217692 G A 0.752116 -1.3460e-04
6:68217824 T C 0.116509 -5.0023e-05
6:68234089 G A 0.073709 -1.5695e-05
6:68236434 T C 0.021429 -2.2673e-05
6:68255928 C T 0.106879 2.6045e-05
6:68259307 C A 0.039505 1.2231e-05
6:68280286 G A 1.564394 3.7524e-05
6:68285094 A G 0.343006 -1.1171e-05
6:68302624 T C 0.147393 -2.6098e-05
6:68323096 C T 0.058730 2.5374e-05
6:68326186 T C 0.122721 1.4208e-05
6:68327030 T C 1.212533 6.2433e-05
6:68328235 T C 0.085031 2.3580e-05
6:68348534 C T 1.660071 9.8975e-05
6:68361162 C T 0.029294 1.5269e-05
6:68370199 T C 0.161126 -1.0769e-05
6:68381419 G A 0.052453 2.9726e-05
6:68386387 C A 0.031014 1.6469e-05
6:68386994 A G 0.106252 1.6011e-07
6:68392026 C T 0.228048 7.8807e-06
6:68400364 T C 0.235050 5.4122e-06
6:68400534 T C 0.553709 -2.0322e-05
6:68401356 T C 0.043591 -9.3796e-06
6:68415323 G T 0.291527 -8.7611e-05
6:68415594 T C 0.052560 6.5573e-06
6:68427967 C T 0.298986 -2.5512e-06
6:68429280 C T 0.028164 1.9285e-06
6:68458161 A G 0.036947 2.2500e-05
6:68460954 A G 0.088147 2.1346e-05
6:68464375 G A 0.122939 4.1387e-05
6:68466063 C T 0.112224 4.9447e-06
6:68467954 G A 1.067292 3.1475e-05
6:68469842 A C 0.027002 -4.4874e-05
6:68486221 T C 0.069642 -2.4898e-05
6:68487189 A G 0.072986 9.2771e-06
6:68491475 T C 0.841419 -4.5165e-05
6:68492448 C T 0.617989 -6.0007e-05
6:68527287 T C 0.076124 9.2715e-06
6:68532965 C T 0.228526 8.2010e-06
6:68534714 G C 0.062914 2.4078e-06
6:68544264 A C 0.069431 -1.6796e-05
6:68545386 T C 0.085833 1.5008e-05
6:68547388 C T 0.814748 -4.0977e-05
6:68549026 T C 0.108219 8.3180e-06
6:68550452 C A 0.053232 -1.7100e-05
6:68550655 C A 0.059171 -9.5384e-06
6:68554370 C T 0.295825 2.3714e-07
6:68578087 G A 0.041465 -1.0140e-05
6:68586719 C T 0.098482 8.2029e-06
6:68594250 C T 0.122926 -2.5274e-06
6:68595171 C T 0.582207 -1.1106e-05
6:68605740 C G 0.508608 -2.8432e-06
6:68609577 T C 0.112857 5.6359e-06
6:68611353 T C 0.064310 4.7897e-06
6:68615677 T C 0.643105 1.8980e-05
6:68628275 C T 0.042686 -1.1936e-05
6:68634274 C T 0.043043 -7.3343e-06
6:68642957 T C 0.022380 -1.8079e-05
6:68647959 A C 1.617794 -2.3323e-05
6:68649300 C T 0.497945 -6.1921e-06
6:68650201 T C 0.032676 2.7248e-05
6:68655897 G A 0.047516 7.5181e-07
6:68663631 A G 0.041858 5.5538e-05
6:68670616 G T 0.068909 1.4930e-05
6:68683417 A G 0.105470 8.7135e-06
6:68689637 A G 0.181065 2.3572e-05
6:68691772 C T 0.284338 -6.2976e-06
6:68692417 C T 0.106918 1.6166e-05
6:68707131 A G 1.607434 -2.4293e-05
6:68718656 A G 0.616558 -5.2781e-06
6:68719727 G A 0.107878 -4.8307e-05
6:68723598 C A 0.253071 2.2648e-05
6:68726915 T C 0.044004 1.2841e-05
6:68729364 G T 0.110978 6.8925e-05
6:68737443 C T 0.116726 -1.2093e-05
6:68746202 A G 0.085956 -1.8953e-05
6:68753920 A G 0.043942 -1.2446e-05
6:68758444 A C 0.277917 -3.1646e-05
6:68760649 T C 0.116100 -4.4878e-07
6:68768112 T C 0.273886 -1.0090e-06
6:68768377 G T 0.078156 -1.2350e-05
6:68770976 C T 0.117775 -1.6142e-05
6:68778800 G T 0.070314 1.1397e-05
6:68779473 C A 0.243349 4.6776e-06
6:68783651 A G 0.041021 4.1884e-06
6:68789401 A C 0.816702 1.8012e-05
6:68793563 A G 0.071197 -1.1462e-06
6:68800495 A G 0.029070 2.3607e-05
6:68800734 C T 0.069162 4.4776e-05
6:68810538 C T 0.787356 -2.5052e-05
6:68810963 G C 0.151986 1.7895e-05
6:68818029 G A 0.852055 -4.6105e-05
6:68818547 A G 0.154589 3.5341e-05
6:68819551 C T 0.113247 3.8188e-05
6:68821178 G A 0.108920 -1.5667e-05
6:68831501 T C 0.020332 -2.2664e-05
6:68835697 G A 0.425271 8.8789e-06
6:68847079 A G 0.265713 -3.2455e-05
6:68850525 C T 0.358609 3.5925e-05
6:68859895 C T 0.794121 -8.0751e-06
6:68860756 C T 1.234683 2.0072e-05
6:68863216 T C 0.134335 2.3721e-06
6:68866376 T C 0.111384 -1.2507e-05
6:68868750 C T 0.020559 2.3454e-06
6:68869747 C T 0.030053 -1.9248e-06
6:68872136 G A 0.593999 -2.1241e-05
6:68875609 T C 0.104941 4.9888e-05
6:68888243 G A 0.156598 -2.2228e-06
6:68891850 A G 0.349011 1.3357e-06
6:68893534 A G 0.045091 5.1256e-06
6:68894933 C T 0.170779 6.2012e-05
6:68895134 G T 0.066082 -4.8312e-05
6:68898262 C T 1.972219 4.0181e-05
6:68905263 C A 0.083697 1.3156e-05
6:68906710 G A 0.904716 -3.6729e-06
6:68906867 T C 0.261834 -2.4755e-05
6:68921572 A G 0.037522 2.2269e-05
6:68929381 T C 0.064719 -2.1265e-05
6:68930628 G A 0.451358 -9.2623e-07
6:68933619 A G 0.207954 -1.9280e-05
6:68937082 G A 0.430948 -3.1101e-05
6:68937552 A C 1.089906 -6.8437e-07
6:68939866 C A 0.189930 5.3224e-05
6:68940073 G A 0.029346 -2.9060e-05
6:68942368 C A 0.602130 2.1659e-05
6:68943495 T C 0.096349 7.4305e-06
6:68954012 A G 1.163246 -2.6892e-05
6:68955268 T G 0.024282 2.3663e-05
6:68966540 A G 0.130031 2.0563e-05
6:68973710 T C 0.029651 -4.8476e-05
6:68984930 G T 0.386114 -4.0720e-05
6:68987248 A T 0.042462 3.8005e-05
6:69001613 T C 0.491765 -1.3905e-05
6:69004525 A G 0.255171 -1.0057e-05
6:69031275 T C 0.394527 -1.1229e-06
6:69039753 C T 1.022201 9.6978e-06
6:69053045 A G 0.045253 1.1927e-05
6:69056809 G A 0.052810 -1.2784e-05
6:69057043 A G 0.031601 -6.9057e-07
6:69061178 A G 0.602623 1.5602e-05
6:69067017 T C 0.218029 -2.1584e-06
6:69070956 C T 0.049041 1.9888e-06
6:69077254 C A 1.032160 1.7945e-06
6:69077820 G A 0.793306 -3.5248e-05
6:69082728 A G 0.170912 -4.1664e-05
6:69087892 T C 0.083515 -1.9398e-06
6:69094254 T C 0.129642 -3.8535e-05
6:69094478 A G 0.793014 1.6362e-05
6:69099849 A G 0.590646 1.8815e-06
6:69102149 A G 0.091915 2.0285e-05
6:69105187 G A 0.129956 3.5119e-05
6:69108434 T C 0.031358 5.5272e-08
6:69121834 T C 1.427313 -2.8639e-05
6:69121871 T C 0.036074 -3.2010e-06
6:69123469 A G 0.280430 5.4429e-05
6:69128896 T G 1.367333 -2.2507e-05
6:69135296 T G 0.252110 4.6609e-05
6:69142008 G T 0.790420 -3.1800e-05
6:69145305 C T 0.160750 2.9603e-06
6:69145361 G T 0.193821 3.4573e-05
6:69159769 T C 0.030881 3.5171e-06
6:69167086 G A 0.065072 1.0776e-05
6:69167714 T C 0.056757 1.0075e-05
6:69174678 T C 0.264954 -2.0841e-05
6:69175756 C T 1.150402 -5.1907e-06
6:69179845 C G 0.076920 -1.4044e-06
6:69187204 C G 0.041994 2.6364e-05
6:69199077 G A 0.086618 -1.5045e-05
6:69210496 C T 0.040436 7.8562e-07
6:69211025 G A 0.040427 1.7969e-05
6:69213994 C A 1.663671 -1.9372e-05
6:69216373 G A 0.097326 -7.7827e-06
6:69222203 C T 0.187956 -3.7631e-05
6:69237825 T C 0.186495 1.9588e-05
6:69238930 T C 0.123945 -2.2575e-05
6:69250114 A G 0.090617 -4.6404e-05
6:69250405 A G 0.032273 -4.1792e-06
6:69256438 G A 0.178514 -2.2470e-06
6:69256589 G A 0.861449 -1.4648e-05
6:69261331 A C 0.229639 3.6889e-07
6:69276131 A G 0.133098 -2.9715e-05
6:69276995 C A 0.044351 5.4122e-06
6:69278045 C T 0.037028 4.4772e-05
6:69284987 T C 0.594259 -3.6558e-06
6:69285322 C G 0.037441 -4.2795e-05
6:69294563 T C 0.038710 -3.5380e-06
6:69294715 C T 1.222238 1.5713e-05
6:69320524 C T 0.062528 -1.4083e-05
6:69320537 G A 0.275496 -6.1064e-06
6:69326974 G T 0.059386 5.6795e-05
6:69334743 A G 0.788177 -4.8175e-05
6:69337787 G A 1.725702 -1.3332e-05
6:69338039 A G 0.039018 1.8291e-05
6:69346439 T G 0.624153 -2.5812e-05
6:69354711 T G 0.067958 1.3721e-07
6:69362585 G A 0.134442 9.0510e-06
6:69367701 G A 0.034643 -4.4649e-07
6:69372902 T C 0.049002 -2.8791e-05
6:69375013 A G 0.704769 -4.3394e-05
6:69378656 C T 1.154875 -4.4343e-05
6:69384483 T G 0.060619 -1.5948e-05
6:69396552 T C 0.024964 -1.5243e-05
6:69399201 A C 0.029897 -1.5512e-05
6:69403067 A G 0.060135 -1.5922e-05
6:69403636 T C 0.260672 -8.8273e-06
6:69437397 T C 0.043825 -9.4967e-06
6:69444341 C T 0.063034 1.5321e-05
6:69463936 T C 0.030086 1.2884e-05
6:69467243 C G 0.273354 1.4905e-05
6:69480320 G A 0.075501 -8.9182e-06
6:69480408 T C 0.671808 -2.3044e-05
6:69484900 T C 1.561541 1.5887e-05
6:69489897 G A 0.059509 -2.6039e-05
6:69503216 C A 0.037363 -1.9457e-05
6:69505666 A G 1.929942 -1.7534e-06
6:69506704 G A 1.522162 1.1360e-05
6:69511712 A G 0.252158 5.0810e-05
6:69514126 T C 0.051398 3.7282e-05
6:69515619 G C 0.060346 -9.9501e-06
6:69518796 G A 0.052294 8.4804e-06
6:69526861 G A 0.708035 -1.4875e-05
6:69527664 A G 0.863023 -1.2067e-05
6:69531957 G A 0.249893 1.5243e-06
6:69535038 G T 0.251441 -9.1246e-06
6:69536842 T C 0.075615 -1.0906e-05
6:69547142 A C 0.093902 1.0609e-05
6:69570014 G A 0.052251 -2.8872e-06
6:69570919 T C 0.175476 6.2522e-06
6:69572139 C T 0.037944 -3.1610e-05
6:69574645 A G 1.054984 -3.0230e-05
6:69576000 G A 1.763908 -2.7568e-05
6:69578393 T C 0.032027 -2.9012e-05
6:69578956 G A 0.038502 1.8129e-05
6:69580203 A G 0.031923 -9.2366e-06
6:69588979 G A 0.401116 -1.2895e-05
6:69590034 T C 0.030689 1.5813e-05
6:69590247 G A 0.713001 1.1956e-05
6:69604479 G A 0.106174 -6.9831e-06
6:69604800 T G 0.060824 8.5697e-06
6:69610230 A G 0.707665 1.0177e-05
6:69615168 G A 0.242070 -1.8488e-05
6:69621567 T G 0.119836 -3.0863e-06
6:69625497 T C 0.049561 -3.4770e-05
6:69628148 A G 0.271176 2.3182e-06
6:69635154 C G 0.023513 -1.1501e-05
6:69647244 G A 1.754752 3.3710e-05
6:69660841 T C 0.183646 -1.9345e-05
6:69666684 G A 1.739221 1.2498e-06
6:69668138 G A 0.115805 -1.4680e-06
6:69671843 T C 0.061619 3.4870e-06
6:69673773 C T 1.250977 5.3630e-06
6:69674870 G A 0.569052 3.4966e-05
6:69678213 G C 0.108485 -2.4945e-05
6:69682088 A C 0.054241 7.8753e-06
6:69692128 T C 0.158555 -2.2238e-05
6:69697693 G A 0.050648 7.9085e-06
6:69698538 T G 1.049135 1.9256e-05
6:69706051 T C 0.168747 -3.7421e-05
6:69714649 G A 0.125958 5.0609e-06
6:69725582 T G 0.333038 2.7195e-05
6:69725590 T G 0.042118 -6.5001e-06
6:69735326 A C 0.130132 -6.8791e-06
6:69741911 A G 0.241726 -1.9853e-05
6:69752529 G C 0.117022 2.4654e-06
6:69753538 T C 0.119898 6.7028e-06
6:69800371 A G 0.071207 -2.6146e-05
6:69805413 A G 0.086203 1.8235e-05
6:69809429 A G 0.353977 1.8491e-05
6:69813587 T C 0.030761 7.1612e-06
6:69813900 T C 0.072333 3.5224e-05
6:69816451 G A 0.531598 5.7103e-06
6:69849351 C T 1.355648 -2.9166e-05
6:69859295 G A 0.463046 -1.4701e-05
6:69871462 T C 0.224611 -1.4749e-05
6:69876038 C A 0.081727 -2.2069e-05
6:69904434 T C 0.036311 -3.9347e-06
6:69914684 T C 0.125896 1.0654e-06
6:69920680 C T 1.573852 -1.4626e-05
6:69950218 A G 0.022880 -2.5895e-05
6:69952295 T C 0.024892 3.0590e-05
6:69953904 G A 0.083742 2.4666e-06
6:69957509 T C 0.296574 1.4600e-05
6:69957947 A G 0.067192 -1.7418e-05
6:69972300 T C 0.090299 1.8720e-05
6:69984862 G A 0.064498 -1.2427e-05
6:69986533 A G 0.218308 -1.2888e-05
6:69990533 A G 0.228795 -7.4862e-06
6:69994361 C T 0.722264 8.7603e-06
6:70005992 G A 0.050265 -5.2725e-06
6:70013768 G A 0.758978 1.5678e-05
6:70042045 A G 0.366470 -1.1266e-05
6:70048739 C A 0.356716 3.6999e-05
6:70059061 T G 0.161373 1.8992e-06
6:70062925 C A 1.936528 3.4813e-06
6:70063495 A G 0.038908 7.0565e-06
6:70068193 C G 0.071249 -1.3722e-05
6:70074563 G T 0.277651 2.0721e-05
6:70088708 C T 0.046853 8.3506e-06
6:70099842 A G 0.052634 -1.3890e-05
6:70105712 G T 0.089546 -1.9990e-06
6:70108267 C T 0.393235 -2.9453e-06
6:70118584 G A 0.049762 -5.5874e-06
6:70127704 G A 0.081061 2.4327e-05
6:70129669 C A 0.695882 8.7008e-06
6:70131802 T C 0.044351 -2.2697e-05
6:70134444 A G 0.049700 1.9387e-05
6:70138179 G A 0.050314 -2.6886e-05
6:70141510 A G 0.058496 -1.7849e-05
6:70144566 C T 0.080889 2.1864e-05
6:70145872 C T 0.232846 5.3233e-06
6:70156757 C A 1.847235 1.6042e-05
6:70161161 T C 0.050748 9.1646e-06
6:70183967 A G 0.067377 1.8408e-05
6:70196532 G T 0.068471 -2.7003e-06
6:70198498 C G 0.070441 -1.2519e-05
6:70200244 A G 0.597449 8.8912e-06
6:70201694 G T 1.488503 1.5145e-05
6:70204342 A C 0.051252 -5.5434e-06
6:70216648 T G 0.053751 -5.6969e-06
6:70218031 T C 0.078478 6.3137e-07
6:70223307 A G 0.369407 1.4745e-05
6:70237830 C T 0.600647 1.2137e-05
6:70246331 A G 0.112325 -2.1556e-05
6:70246412 G A 0.082139 1.9647e-05
6:70246777 A G 0.823742 3.5070e-06
6:70250729 T C 0.757329 -5.8260e-06
6:70251912 A G 0.072745 -8.7767e-07
6:70252107 A G 0.044396 2.9478e-05
6:70253835 A G 0.062554 -1.4003e-05
6:70256379 T C 1.578208 6.0054e-06
6:70263662 T C 0.039752 1.1304e-05
6:70293653 T C 0.146293 -1.3181e-05
6:70295283 T C 0.071168 -8.3868e-06
6:70305899 C T 1.030209 1.1037e-05
6:70313839 C T 0.596716 7.8784e-06
6:70330989 G A 0.047321 2.5813e-05
6:70335649 A G 0.418436 3.9915e-06
6:70340168 G T 0.350874 -1.0510e-05
6:70344056 T G 0.060395 -4.0268e-06
6:70359028 C T 0.052187 -4.4579e-06
6:70359170 T C 0.043335 -8.9642e-06
6:70363014 T C 1.456207 4.5499e-05
6:70365281 A C 0.128113 -3.5000e-05
6:70370323 A G 0.639087 3.0106e-05
6:70375943 G A 0.227084 3.6406e-05
6:70379206 A G 0.051346 -1.9993e-05
6:70382570 G A 0.022812 6.2486e-06
6:70393636 C T 0.024895 1.4385e-05
6:70394997 T C 0.112150 -1.9575e-05
6:70402467 G A 0.898393 7.1881e-06
6:70407465 T A 0.780816 2.1747e-06
6:70409984 C G 0.327452 -1.1789e-05
6:70429775 C T 0.043277 9.5758e-07
6:70430919 T C 0.128850 -4.7749e-05
6:70435712 A G 0.043436 -1.8171e-05
6:70438447 C T 0.093713 -1.9615e-05
6:70447243 C A 0.161597 2.3360e-05
6:70454409 T C 0.973972 1.5175e-05
6:70465703 C T 0.785383 -3.4829e-06
6:70468354 C T 0.279897 -2.1673e-05
6:70472418 A G 0.106401 7.1437e-06
6:70490710 G A 0.028047 9.1922e-06
6:70497329 G A 0.050869 4.2052e-05
6:70530581 G A 0.355035 8.5397e-06
6:70533469 C T 0.659769 -2.8740e-05
6:70540736 C G 0.089559 -2.4812e-05
6:70544540 G A 0.106444 -7.3617e-06
6:70547493 T C 0.023484 8.0378e-07
6:70547652 C T 1.045273 -2.5584e-05
6:70552259 C T 1.365973 -2.3122e-05
6:70563215 A C 0.947418 -1.6960e-05
6:70581014 C T 0.055919 5.5709e-05
6:70585453 G A 0.324719 -1.0664e-06
6:70591331 T C 0.233443 -5.0045e-05
6:70595373 C A 0.868960 -2.4633e-05
6:70596396 T C 0.044724 -1.0798e-05
6:70611601 G A 0.054919 -1.5594e-05
6:70612428 G A 0.254547 -1.1105e-05
6:70612564 G A 0.074933 4.7548e-06
6:70615833 A C 0.414989 -3.9223e-06
6:70640060 G A 0.052384 -2.9206e-05
6:70664195 G A 0.052186 4.2391e-05
6:70671102 C T 0.156140 -3.5711e-06
6:70680827 C T 0.054751 -1.8022e-05
6:70681750 C G 0.044409 1.6757e-05
6:70686136 A G 0.167640 5.3077e-06
6:70696685 C A 0.089296 -1.9383e-06
6:70696983 A C 0.057711 -1.8390e-05
6:70697203 G A 0.033666 2.6230e-06
6:70699110 A G 0.177060 7.1663e-08
6:70699672 T C 0.035220 1.7697e-05
6:70705112 G A 0.729243 7.9340e-05
6:70705159 T C 0.132186 -9.4810e-06
6:70720154 A G 0.024743 6.3914e-05
6:70733547 G C 0.219093 8.3549e-07
6:70737814 C T 0.216110 3.8427e-06
6:70740033 C T 0.168867 1.8490e-05
6:70740306 T C 0.931325 2.2855e-05
6:70743251 A G 1.095359 -2.0762e-05
6:70744401 T G 1.904537 -1.0564e-05
6:70744734 C T 0.091019 -4.2866e-05
6:70745475 C T 0.027554 -7.0334e-06
6:70745696 G A 0.095190 -6.7163e-06
6:70748686 C T 0.233992 3.6819e-05
6:70749122 A G 0.022195 -3.2314e-06
6:70752688 G A 0.064939 -6.8658e-06
6:70761866 G T 0.120706 -2.7730e-05
6:70777576 G A 0.063677 2.1661e-05
6:70781701 T C 0.889924 -4.4884e-07
6:70784552 A C 0.128071 8.2354e-06
6:70784884 A G 0.134306 -1.5536e-05
6:70785868 T C 0.106908 -2.2281e-05
6:70795833 C T 0.096031 -5.6286e-06
6:70797121 A G 0.080282 -4.2663e-06
6:70798480 A C 0.036850 9.9592e-06
6:70798522 G A 0.025915 3.9285e-05
6:70801070 T G 0.075871 -2.8326e-06
6:70801387 G A 0.352834 1.1258e-05
6:70803859 G A 0.162986 -5.9516e-06
6:70812123 G A 1.891979 -1.6348e-05
6:70812273 G A 0.720187 5.2885e-05
6:70816770 A G 0.072398 -3.0422e-05
6:70828336 C T 0.819876 -3.3221e-05
6:70836703 C T 0.451563 -1.2124e-05
6:70838195 C A 0.324203 -1.3378e-05
6:70844049 G C 0.131044 -1.6091e-05
6:70854736 C T 0.043053 -9.8431e-06
6:70861644 T C 0.126831 1.8642e-06
6:70869402 A C 0.039920 -4.6422e-05
6:70878703 A G 0.050697 2.3237e-05
6:70882804 T G 1.457428 -2.1671e-05
6:70912335 A C 0.032624 -3.7098e-05
6:70917699 G A 0.743369 7.6092e-06
6:70920979 C T 0.146500 -4.5639e-05
6:70937294 C T 0.060272 -3.5479e-06
6:70938477 T C 0.030397 1.0847e-05
6:70941215 C T 1.911178 4.3010e-05
6:70942660 G T 0.598050 -1.2801e-06
6:70944257 C T 0.024026 -1.0788e-05
6:70947616 G A 0.158244 3.5906e-06
6:70954228 T C 0.027070 -2.6423e-05
6:70955216 G A 0.030835 3.2241e-05
6:70956769 A G 0.198193 -1.6269e-07
6:70961833 C T 0.833927 1.7039e-05
6:70966730 G A 0.414982 3.3338e-06
6:70967944 G A 0.040381 2.7802e-05
6:70972708 C T 0.364834 3.9912e-05
6:70973152 C A 0.132193 -3.5483e-06
6:70979125 G A 1.869794 -4.0075e-06
6:70980247 G A 0.537989 1.8457e-06
6:70984436 G A 0.757602 -1.3993e-05
6:70987614 C A 0.137269 6.6818e-06
6:70990670 A G 0.052040 -4.5045e-05
6:70993935 T C 0.213644 3.6473e-06
6:70996780 A G 0.042361 7.6707e-06
6:70996971 T C 0.157750 -1.6160e-05
6:70999922 G A 0.029206 -1.9348e-05
6:71006153 T G 1.171565 5.2847e-05
6:71010101 G A 0.361358 1.7850e-05
6:71010750 T C 0.117548 1.6293e-05
6:71011554 A C 0.092662 -1.4268e-05
6:71012991 C G 0.381141 3.2506e-05
6:71013640 C T 0.360459 -1.5979e-05
6:71017040 C T 0.144004 -3.5811e-05
6:71021898 G A 0.288521 1.1865e-05
6:71023622 C T 0.412752 -4.9204e-06
6:71025669 C A 1.172016 -2.1052e-05
6:71026372 C T 0.175499 1.5524e-05
6:71035791 A G 1.312778 -4.2372e-06
6:71037205 A G 0.904258 -6.8596e-06
6:71040110 A G 0.088063 -1.6110e-05
6:71044992 G A 0.095505 -5.9444e-06
6:71046943 T G 0.220421 7.2373e-06
6:71047217 C T 1.125256 -1.4935e-06
6:71055618 C T 0.078085 -2.5226e-05
6:71057057 G A 1.637870 2.4377e-05
6:71067467 G T 0.667280 -4.0101e-06
6:71075343 G A 0.138457 -7.3804e-06
6:71076673 A G 0.661412 -1.1293e-05
6:71079849 G A 0.257241 1.2833e-05
6:71085901 G A 0.096031 -1.4896e-05
6:71087816 C G 0.308422 -1.7421e-05
6:71090933 C T 1.238007 4.5514e-06
6:71097175 A C 0.040920 1.0445e-06
6:71114753 G A 0.368947 -5.4061e-06
6:71119524 A G 0.285315 -8.7904e-06
6:71131914 A G 0.078646 3.0275e-06
6:71132613 C A 0.073070 -2.6302e-07
6:71133763 A G 0.082707 1.7431e-05
6:71169197 G A 0.083664 -1.4607e-05
6:71175692 A G 0.027541 -1.3324e-05
6:71189074 A G 0.331240 1.1035e-05
6:71218532 T A 0.056341 -6.0893e-06
6:71221854 T G 0.029018 -7.4222e-06
6:71238105 G A 0.971167 -8.4123e-07
6:71238178 G A 0.021026 5.0969e-06
6:71239372 T C 0.071139 -2.0142e-05
6:71249833 G T 0.041388 7.4224e-06
6:71266625 G T 0.058915 -6.7654e-06
6:71274553 C G 0.095366 3.5293e-05
6:71278487 A G 0.033085 8.7138e-06
6:71289189 G A 0.335375 2.7615e-06
6:71298323 T C 0.037395 -1.9844e-05
6:71299288 A G 0.054530 2.0516e-05
6:71307347 G A 0.716987 1.0242e-05
6:71313167 G A 0.022257 -1.4178e-05
6:71322573 G C 0.285805 -3.3579e-05
6:71331851 G A 0.398208 1.0917e-05
6:71333190 G A 0.951481 -9.1389e-05
6:71349027 C T 0.032692 -5.1667e-06
6:71349754 G A 0.606083 -8.9147e-06
6:71360155 T C 0.116168 -1.3220e-06
6:71365227 A G 0.045938 1.4752e-05
6:71367566 T C 0.963971 8.8591e-07
6:71369064 T C 0.047409 -2.9804e-05
6:71375494 C T 1.973741 -4.1246e-05
6:71377781 A C 0.021770 6.1989e-06
6:71382765 G A 0.682662 -3.0768e-06
6:71389677 G T 0.092899 -1.8715e-05
6:71392411 A G 0.145381 2.5788e-05
6:71393623 T C 0.026544 3.6095e-05
6:71428905 T C 0.094953 1.0531e-05
6:71429237 C T 0.031225 -7.6987e-06
6:71433385 G A 0.968619 -7.4817e-07
6:71434600 C T 0.077098 -4.5571e-06
6:71438522 G T 0.285250 3.3983e-06
6:71439511 T C 0.147549 -8.5672e-07
6:71447165 G A 0.031900 -1.0498e-05
6:71448370 C G 0.064926 2.4415e-05
6:71450293 G A 0.045072 -2.4650e-06
6:71466372 A C 0.097560 -7.7498e-06
6:71471863 C A 1.500425 -9.6679e-06
6:71488506 G A 0.024224 -1.6399e-06
6:71498546 A G 0.173697 -3.9823e-05
6:71501494 A C 0.063183 6.6986e-05
6:71501564 C T 0.042894 -7.9253e-06
6:71516366 A G 0.048022 -1.7288e-06
6:71517239 G A 0.097771 -4.0054e-05
6:71535561 T C 0.235968 -2.1096e-05
6:71540513 C T 0.154407 -2.6681e-05
6:71546702 T C 0.147107 -2.3681e-06
6:71553397 C A 0.055150 -6.2121e-06
6:71564003 T C 0.049849 3.8935e-06
6:71569090 C T 0.949203 8.7662e-06
6:71572771 T C 0.081821 1.4911e-05
6:71586848 T C 0.037324 7.3655e-06
6:71588806 T C 0.823696 1.1962e-05
6:71590181 C A 0.103568 -3.0942e-05
6:71595482 T C 0.070123 1.7921e-05
6:71595589 G A 0.284318 1.3900e-05
6:71598571 T C 0.414171 -4.6818e-05
6:71599788 G A 0.061765 -6.3892e-06
6:71599887 G A 0.107333 1.6784e-05
6:71600923 G A 1.511169 9.4276e-06
6:71601510 C T 0.522610 -5.7655e-08
6:71602169 A G 0.043770 3.8280e-05
6:71602420 T C 0.600523 -2.6574e-05
6:71606932 C A 0.058185 1.8260e-05
6:71609384 G A 1.004122 -8.9539e-05
6:71609707 C A 0.277252 1.1626e-04
6:71610014 C G 0.524837 -9.6209e-05
6:71614662 C T 0.838111 2.3525e-05
6:71618632 C T 0.820830 2.8856e-05
6:71618682 A C 0.058061 1.8360e-05
6:71641383 T G 0.054316 1.5677e-05
6:71667847 T C 0.600783 1.0190e-05
6:71668720 A G 0.574177 -3.7070e-05
6:71670941 T C 0.031452 6.9526e-06
6:71676933 C T 0.279264 -5.9163e-06
6:71683457 T C 0.189443 5.3750e-05
6:71683625 C T 0.310421 6.2023e-05
6:71694742 C T 0.732797 -3.3301e-05
6:71707217 C T 0.169929 -5.5111e-06
6:71725490 G T 1.812570 -4.4690e-05
6:71726234 C T 0.382368 1.5221e-05
6:71733701 G A 1.706139 -4.6096e-05
6:71739281 A G 0.058694 -3.6390e-05
6:71749112 C A 1.777869 -5.6830e-05
6:71750357 C T 0.528469 1.7778e-05
6:71753946 C G 0.156832 3.3424e-05
6:71754687 A G 0.218395 -4.3229e-06
6:71755730 G A 1.323385 3.4628e-05
6:71757342 G A 0.302261 -7.8531e-06
6:71770847 C T 0.056935 9.6975e-06
6:71787623 G A 0.085953 -6.1234e-05
6:71787727 A G 0.745865 1.6934e-05
6:71795385 G A 0.354149 1.4562e-05
6:71802587 A G 0.154823 -1.4651e-06
6:71810623 A G 0.036769 -2.9778e-06
6:71815318 G A 1.409279 -9.4128e-06
6:71827104 G C 0.063826 1.7603e-05
6:71829203 A G 0.088942 4.0407e-05
6:71831007 G A 0.088436 3.8175e-05
6:71832336 A G 0.027005 1.4195e-05
6:71837030 T C 0.105655 2.9698e-05
6:71839773 C G 0.315858 -4.9859e-06
6:71839859 C G 0.026849 1.7919e-05
6:71840106 A G 0.082996 -7.0575e-06
6:71848987 T C 0.035717 -6.1906e-05
6:71859783 A G 1.851896 -1.0441e-05
6:71865720 T C 0.168890 -1.5429e-05
6:71868187 G T 0.041433 -2.1640e-05
6:71874302 C A 0.071791 -2.3095e-05
6:71890237 T G 0.916352 -2.4281e-05
6:71900731 G A 0.066987 1.1203e-05
6:71900910 T C 0.991350 -3.1446e-05
6:71902984 T C 0.119050 3.5181e-05
6:71917349 G A 0.057451 1.9497e-05
6:71917597 T C 1.798343 -1.6213e-05
6:71917725 A T 0.063462 -6.1875e-06
6:71926788 T C 0.039700 -5.8806e-06
6:71937060 T C 1.596502 7.5582e-06
6:71942552 C T 0.060515 -2.2809e-05
6:71943226 G C 0.107226 -1.3922e-05
6:71957581 G A 0.062012 -6.2379e-06
6:71959728 A C 0.155423 -1.2636e-07
6:71960339 G A 0.076819 4.1447e-05
6:71962755 T C 1.748111 8.2281e-06
6:71966268 T G 0.529800 9.5445e-06
6:71966740 A G 0.214085 -1.1791e-05
6:71973604 A G 0.071363 -1.0972e-05
6:71974810 A G 0.057136 -1.3055e-05
6:71977687 G A 0.046587 2.3256e-05
6:71977721 A G 0.500136 9.0682e-06
6:71991816 G T 0.172120 -1.0401e-05
6:72001597 C T 0.030530 2.2008e-06
6:72009968 T G 0.071084 1.6800e-06
6:72017164 T C 0.087728 2.0435e-05
6:72017853 C T 0.462144 1.2807e-05
6:72018782 C T 0.114795 -2.3493e-06
6:72020596 A G 0.197940 -1.1096e-05
6:72020763 C G 0.174158 -9.9585e-06
6:72035239 T C 0.871800 2.9253e-06
6:72039147 T C 0.139288 -8.9667e-07
6:72040340 G A 0.034143 -1.1768e-05
6:72040879 G A 0.021374 3.4387e-05
6:72041374 A C 0.070055 -1.7230e-05
6:72041537 G A 0.023107 -1.3964e-05
6:72048347 G A 0.070087 -1.4870e-05
6:72049429 T C 1.736244 -6.8799e-05
6:72052237 C T 0.483897 1.2536e-05
6:72054137 C A 0.097180 7.3433e-06
6:72057847 A C 0.468301 -3.7623e-05
6:72072140 C T 1.655121 -1.9496e-05
6:72073947 C T 0.047243 2.3135e-05
6:72077836 A G 0.072534 -1.2354e-05
6:72084047 G A 0.024853 3.2277e-05
6:72092680 A G 0.763993 2.2187e-06
6:72102850 T G 0.038323 -7.3588e-06
6:72103444 T C 0.132991 -1.9695e-05
6:72106471 A C 0.143621 -1.1152e-05
6:72120844 G T 0.502739 4.6423e-05
6:72135826 G A 0.056130 -8.8532e-06
6:72139572 A G 0.883413 4.4854e-05
6:72143650 A C 0.056218 4.7012e-06
6:72156556 A G 0.033078 -3.9540e-05
6:72181473 G A 0.732388 4.2051e-05
6:72190567 G C 0.116058 4.4311e-05
6:72191860 T C 0.542040 5.2986e-05
6:72192362 C T 0.033049 -4.1409e-06
6:72205044 A G 1.442945 1.3991e-05
6:72212939 G T 0.602503 4.0724e-05
6:72213355 G A 0.106742 -1.0497e-05
6:72227953 A G 0.065325 1.1576e-05
6:72237918 G T 1.564550 2.3858e-05
6:72265680 T C 0.066452 -1.9856e-05
6:72268711 T C 0.083823 -2.2869e-06
6:72278433 T G 0.058220 -2.1731e-07
6:72279049 C T 0.206188 -5.8857e-06
6:72289367 T G 0.080688 -1.3249e-05
6:72298195 A G 0.368103 -5.5079e-05
6:72310955 G C 0.022422 -3.3409e-05
6:72326510 T C 0.083307 1.4268e-05
6:72327545 A G 0.237254 -6.0122e-06
6:72331861 T C 0.264830 1.9723e-05
6:72337310 C T 0.051063 -1.9799e-05
6:72348869 T G 0.130651 -3.2616e-06
6:72362763 T C 0.175148 -1.1568e-06
6:72366061 T G 0.091604 -1.2438e-05
6:72372492 T C 0.427102 2.4539e-05
6:72384541 A G 0.043958 6.5733e-05
6:72386141 T C 0.024834 9.9947e-06
6:72402114 T C 0.023435 -3.9523e-06
6:72406224 T C 0.083587 1.2901e-05
6:72409662 A G 0.529790 2.1152e-05
6:72410721 T G 0.034724 5.9529e-06
6:72421123 T C 0.105015 -1.1998e-05
6:72424213 A G 0.382602 5.7496e-05
6:72431919 T C 1.317120 7.7826e-06
6:72441360 T C 0.097131 -6.3657e-06
6:72443875 A G 0.108833 -1.7776e-06
6:72448608 A G 1.919156 1.0865e-05
6:72450580 A G 0.257670 -4.0559e-06
6:72450809 T G 0.208596 8.9588e-06
6:72451607 G A 0.484290 6.0207e-05
6:72451632 G A 1.435600 4.4650e-05
6:72451877 C T 0.098826 3.5151e-05
6:72453383 A G 0.628957 4.2700e-05
6:72453607 G A 0.031153 -1.5390e-05
6:72454024 A G 1.032601 2.4006e-05
6:72455311 C T 0.176667 -1.9481e-05
6:72456662 C T 0.754401 3.1963e-07
6:72470447 A G 0.505657 9.4804e-06
6:72471656 G A 0.571269 2.5476e-06
6:72484184 C T 0.069269 8.3702e-06
6:72488955 G A 0.099092 3.6346e-05
6:72492346 T C 0.224319 -2.5256e-05
6:72504579 A G 0.902664 2.4781e-05
6:72515891 C T 0.332918 2.9399e-06
6:72522357 A G 0.046928 -1.1167e-05
6:72530470 A G 0.239542 7.0952e-06
6:72550329 C T 0.072593 -2.7689e-06
6:72557255 G A 0.037833 7.3404e-06
6:72563892 C T 0.131560 1.4745e-05
6:72565253 G T 1.144800 1.4044e-05
6:72578268 A G 0.022971 3.0762e-05
6:72582075 A G 0.205032 -1.7012e-05
6:72586741 C A 1.660107 -6.1908e-05
6:72587402 T C 0.037058 -4.2766e-05
6:72588825 C T 0.230661 5.0087e-06
6:72597123 G A 0.054851 -7.0329e-06
6:72600400 T A 0.039596 -2.8995e-06
6:72600519 A G 0.152203 3.8587e-05
6:72600695 T C 0.040677 3.0579e-06
6:72614504 A C 0.025944 2.6520e-05
6:72616804 A G 0.022929 -1.6892e-06
6:72623568 T C 0.288784 -2.4294e-05
6:72624376 T C 1.664602 -1.1888e-05
6:72624622 T C 0.283380 -7.0434e-05
6:72629718 C A 0.026966 6.4837e-06
6:72631747 A G 0.751756 5.5058e-06
6:72634664 T C 0.057243 -1.2208e-05
6:72646391 A G 1.204902 3.0324e-06
6:72649433 T C 0.206026 4.8293e-06
6:72654857 T C 0.158701 6.8246e-05
6:72662292 T C 0.040365 -2.4908e-05
6:72666778 T G 0.037045 3.0031e-05
6:72678893 G A 0.068815 -2.8838e-06
6:72684493 C A 0.023419 1.4855e-06
6:72687575 G A 0.049044 -1.3886e-06
6:72692125 G A 1.737805 -3.2666e-05
6:72700667 A T 0.203676 -5.7916e-05
6:72713225 A C 1.962443 -1.7616e-05
6:72724458 C A 0.063034 1.5300e-05
6:72731883 C T 0.165998 -1.3028e-05
6:72737341 A C 1.958853 -3.1290e-05
6:72741528 C T 1.458246 2.1220e-05
6:72742484 A C 0.060392 -8.1430e-08
6:72758532 G T 0.327780 3.1705e-06
6:72761628 C A 0.033981 1.2813e-05
6:72768869 C A 0.064176 9.0727e-06
6:72791362 G A 0.026729 1.4834e-05
6:72821758 A C 0.187810 2.3131e-06
6:72847767 A G 0.069798 -9.0523e-06
6:72853778 A G 1.070912 9.8486e-06
6:72861041 A G 0.060285 -1.2719e-05
6:72885412 A G 0.731470 1.2044e-05
6:72885775 G A 0.063453 1.8897e-05
6:72902964 G A 0.461014 8.9408e-06
6:72903116 A G 0.022844 -2.9407e-05
6:72906753 G A 0.781403 1.0655e-05
6:72917720 C T 0.517563 -2.9821e-05
6:72925789 T C 0.032708 -1.4518e-05
6:72928137 C T 0.039265 1.4422e-05
6:72967952 A G 0.024983 1.7338e-07
6:72973911 C T 0.080169 1.4233e-06
6:72974020 C T 0.260854 -3.4741e-05
6:72984123 T C 0.068662 -1.9966e-05
6:72998752 C T 0.032380 -3.0749e-05
6:73007347 G A 0.771478 -2.7270e-05
6:73017191 A G 0.028281 -8.3288e-06
6:73033016 A G 0.196087 1.5150e-05
6:73052209 G T 0.046529 7.4478e-06
6:73063465 G A 0.540349 -2.3502e-05
6:73065983 A G 0.124315 -1.3195e-05
6:73071322 G T 1.445048 1.2870e-05
6:73090786 T C 0.465039 1.9755e-05
6:73100164 T C 0.050989 -2.8627e-05
6:73110491 A G 0.053605 -1.3680e-05
6:73120271 G T 0.166488 3.8944e-05
6:73124237 G A 0.061865 -4.0006e-06
6:73125432 T C 1.892774 -1.9627e-05
6:73125650 A C 0.158536 -3.6367e-05
6:73129622 A G 0.075618 -2.5130e-05
6:73135430 G A 0.615954 2.1033e-06
6:73135441 G A 0.843571 1.9758e-05
6:73144146 G A 0.043595 -3.5717e-06
6:73144346 G A 1.773094 2.3476e-06
6:73147616 T C 0.024798 -3.0593e-07
6:73150713 T C 0.050460 3.1470e-05
6:73152449 C G 0.153122 -2.0389e-05
6:73161516 A G 0.129366 -1.5611e-05
6:73170779 C T 1.874763 9.2093e-06
6:73174232 A G 0.041618 -1.2113e-05
6:73177863 C A 1.160191 -2.2839e-05
6:73188091 G T 0.428222 -1.2291e-05
6:73192736 G A 0.214695 2.4815e-06
6:73193770 C T 0.036652 -1.9195e-06
6:73200638 A G 0.946210 -2.1454e-05
6:73205239 G A 0.027440 -6.7943e-06
6:73209460 G A 0.146140 7.4149e-06
6:73211661 C T 0.077153 -4.1102e-06
6:73221640 G A 0.132206 -5.2078e-06
6:73225731 G A 0.358904 -3.3396e-05
6:73235759 T C 0.081775 5.0474e-05
6:73244928 A G 0.904589 1.0887e-05
6:73250607 A G 0.085274 -5.1908e-05
6:73252857 C T 0.039778 1.8334e-05
6:73258102 T G 1.241197 1.1616e-05
6:73268227 T C 0.288265 3.1406e-05
6:73268424 G A 0.046698 -2.1742e-05
6:73274074 A C 0.048545 2.1284e-05
6:73274939 C T 0.087449 4.3555e-05
6:73275827 T C 0.334976 2.2149e-05
6:73290807 T C 0.038369 2.7559e-05
6:73298590 A G 0.033477 3.6777e-06
6:73301565 T C 1.812388 -7.7321e-06
6:73320013 A G 0.266388 4.6956e-05
6:73323590 T C 0.322259 -6.3041e-05
6:73325585 T C 0.321048 3.3518e-06
6:73328857 G A 0.079351 5.3512e-06
6:73330616 C T 0.047013 8.6533e-06
6:73336125 G T 0.114318 2.1983e-05
6:73338270 C T 0.925648 6.9478e-05
6:73345598 T C 0.073995 2.7376e-05
6:73348759 A G 0.109378 2.9150e-05
6:73348859 G C 0.022211 -4.1718e-06
6:73349290 G A 0.022412 -3.6371e-06
6:73351870 G A 0.373432 -4.4158e-05
6:73359104 C A 0.035169 -1.5670e-06
6:73364108 T G 0.048824 4.0365e-06
6:73365274 C T 0.302414 -3.8771e-06
6:73380441 T C 0.047983 -1.9721e-05
6:73394723 G A 0.097391 -5.8105e-07
6:73403009 G T 0.706723 -9.2367e-06
6:73411149 A G 0.058590 1.2261e-05
6:73421168 C A 0.135046 3.4049e-05
6:73429520 T C 0.029031 -4.6121e-06
6:73430067 C T 0.037272 4.2952e-05
6:73441990 C T 0.253272 -2.6986e-05
6:73443379 T C 0.391761 5.7105e-05
6:73443775 C T 0.121757 -1.6905e-05
6:73444792 C A 0.064738 -1.2889e-05
6:73448874 G A 0.029943 -7.4412e-06
6:73465420 T G 0.329513 1.1150e-05
6:73467985 T C 0.086530 -3.6918e-06
6:73481597 G A 1.186742 -1.3129e-06
6:73489156 G C 0.223514 -1.4454e-05
6:73490084 C A 0.155456 6.0476e-05
6:73491686 A C 0.025509 4.9983e-06
6:73492028 G A 1.343623 3.4287e-05
6:73501802 T C 0.086638 1.0836e-05
6:73504091 G A 0.026002 -6.8172e-06
6:73506104 G T 0.173655 -9.4447e-06
6:73506304 G A 0.051060 1.8131e-05
6:73508510 G C 0.063407 3.7623e-05
6:73516351 C T 0.091029 -1.1200e-05
6:73516397 G A 1.976292 7.7110e-06
6:73519975 A G 0.094677 -7.6403e-06
6:73524496 T C 0.470726 4.6124e-06
6:73526074 G A 1.162398 2.1261e-05
6:73531644 G T 0.477863 1.3181e-06
6:73539534 T C 0.445152 -1.6967e-05
6:73550390 T C 0.189131 6.0881e-05
6:73550477 G C 0.134497 3.9386e-05
6:73551058 G A 0.031251 -2.9909e-05
6:73554527 G A 0.050255 7.8936e-06
6:73554740 T C 0.051881 1.7535e-05
6:73554868 A G 0.087712 7.5228e-07
6:73570111 T C 0.596109 -2.8136e-05
6:73572090 T G 1.605609 -3.5255e-05
6:73574383 T C 0.079309 6.5157e-05
6:73578152 A C 0.107888 -2.0247e-06
6:73588636 G T 0.386075 2.4255e-05
6:73598305 T C 1.043173 1.2288e-05
6:73598337 C T 0.608485 -3.1005e-06
6:73621620 G A 0.313540 -8.4226e-06
6:73622234 C A 0.200887 2.7502e-06
6:73630736 C T 0.617044 3.0337e-05
6:73635945 G T 0.035240 1.6216e-05
6:73636423 A G 0.096826 2.9165e-05
6:73637788 C T 0.023165 -2.2410e-05
6:73649411 A G 0.967814 6.2022e-06
6:73650490 T C 0.095122 2.8324e-05
6:73663814 A C 0.401249 6.5511e-06
6:73677615 C T 0.039456 1.6372e-06
6:73678125 A G 1.618554 -2.5418e-05
6:73682819 T C 0.031504 -1.2627e-07
6:73686892 T C 0.153995 7.3632e-06
6:73687173 G A 0.125071 -2.0842e-06
6:73687910 A G 0.077929 -1.0105e-05
6:73722850 T C 0.138568 -1.4211e-05
6:73724843 T C 0.025775 -2.0557e-05
6:73726732 C T 0.021737 -6.4461e-06
6:73727881 T G 0.029722 -1.1567e-05
6:73733188 A G 1.602084 -1.2251e-05
6:73738050 T C 0.091782 -6.6630e-06
6:73738661 A G 1.505356 -8.0759e-06
6:73739831 C T 0.078513 -1.3764e-05
6:73740227 A C 0.057295 1.1453e-05
6:73741071 G A 0.151577 6.0219e-05
6:73743070 G A 0.439566 -2.5757e-05
6:73746516 A C 0.165177 2.6079e-05
6:73746880 C T 0.044293 5.2233e-05
6:73750100 C T 0.141534 8.1435e-06
6:73752850 A G 0.046594 6.1903e-05
6:73754031 C G 1.763801 -1.8765e-05
6:73759416 G A 1.964354 2.5659e-05
6:73772538 G C 0.082483 1.9706e-05
6:73775099 C T 0.174989 -1.2151e-05
6:73790624 G A 0.074826 1.7210e-05
6:73790797 C T 0.041436 1.3856e-05
6:73795052 T C 0.034922 -4.8678e-06
6:73796854 C T 0.104814 5.1395e-07
6:73797466 G A 0.080669 4.8774e-06
6:73798609 C T 1.776067 -7.7801e-06
6:73805614 A G 0.059532 -1.0177e-05
6:73817159 A G 0.163301 -3.1644e-05
6:73821704 C T 0.020101 1.7863e-05
6:73826578 C A 0.082194 1.8484e-05
6:73827173 C T 1.823128 -4.3018e-05
6:73829083 T C 0.070279 2.2882e-05
6:73831824 C T 1.907575 -3.9118e-05
6:73841159 C T 0.038622 7.6316e-06
6:73842622 T C 0.033348 1.3444e-05
6:73844174 T C 0.084443 1.6843e-05
6:73844474 G A 0.031293 9.1362e-06
6:73846034 G A 0.066903 5.0494e-06
6:73847857 A G 0.088043 -1.5986e-05
6:73850928 G A 0.068081 1.1343e-05
6:73852035 G A 0.096498 1.4828e-05
6:73854493 G A 0.173463 4.7391e-05
6:73859611 T A 0.024337 -1.7267e-05
6:73867050 A G 1.294344 4.2437e-06
6:73874595 A G 0.185058 -9.0170e-06
6:73877301 A G 1.124250 -8.8957e-06
6:73879295 T G 0.132501 -5.4466e-06
6:73880039 C T 0.063845 2.4628e-05
6:73881435 T C 0.086543 -1.7118e-05
6:73884149 T C 0.564894 -2.6671e-05
6:73888315 T C 0.069250 3.3411e-05
6:73890547 T C 0.030728 -5.0908e-06
6:73891641 G A 0.032247 -2.5349e-05
6:73899119 C A 0.023081 -6.2601e-05
6:73904189 G A 0.089828 -2.4271e-05
6:73904557 T C 0.104649 -1.4176e-05
6:73906641 T C 0.035412 1.7311e-05
6:73907763 G A 0.275908 -2.0394e-05
6:73910108 G A 0.115753 -1.6379e-05
6:73913780 A G 0.486699 5.8268e-05
6:73917316 A G 0.876821 2.0159e-05
6:73920121 C T 0.040985 -1.4914e-05
6:73920866 C T 0.912418 1.7655e-05
6:73921786 T C 0.045990 1.1187e-05
6:73932972 G T 0.546435 6.8542e-05
6:73933401 G T 0.130472 -2.9384e-06
6:73935135 C G 0.513084 -3.6160e-05
6:73936363 A G 0.057127 -1.9753e-05
6:73948252 G A 0.327238 -3.5965e-05
6:73950362 C T 0.041540 -6.3975e-06
6:73952906 G C 0.106177 -1.9109e-05
6:73972231 C T 0.043147 -2.5118e-05
6:73975404 C T 0.406394 1.8650e-05
6:73986463 T C 0.057091 -1.8963e-05
6:73989163 C A 0.320947 -6.6653e-06
6:74000274 C T 0.030443 -3.0721e-05
6:74001098 C T 0.119865 3.0611e-05
6:74010614 G A 0.171604 -3.1960e-05
6:74019338 A G 0.169747 -2.4188e-05
6:74019376 C T 0.200196 -3.4370e-05
6:74033034 A G 0.512217 7.7063e-06
6:74033200 A C 0.036752 -3.2118e-05
6:74034637 T G 0.444798 -4.4558e-05
6:74036499 T C 0.029810 6.9814e-06
6:74037809 A G 0.050596 -7.3642e-06
6:74039010 G A 0.066864 -1.8414e-05
6:74044461 G A 1.862273 -2.6890e-05
6:74047002 G A 0.189670 -2.3559e-05
6:74051222 C T 0.797373 8.9034e-06
6:74059503 A G 0.060431 2.5991e-06
6:74060672 G T 0.205412 2.9817e-05
6:74062512 G A 0.357641 2.7063e-06
6:74064333 A G 0.063193 3.9028e-07
6:74067506 A C 0.076576 -5.3606e-06
6:74068294 C T 0.046422 -1.4285e-05
6:74072937 C G 0.275197 7.6285e-06
6:74073531 G C 1.143920 -3.9401e-06
6:74078626 G A 0.023441 -7.5549e-06
6:74079024 G A 1.150535 5.2456e-06
6:74079234 T C 0.100569 -9.9028e-06
6:74084312 G T 0.076391 -2.0321e-06
6:74098688 A G 0.192445 -1.8097e-05
6:74117518 T C 0.032332 3.5546e-05
6:74118927 A G 0.052391 6.9830e-06
6:74125888 G A 1.140564 5.7123e-07
6:74144657 T C 0.033799 -2.2880e-05
6:74155115 T C 0.054705 8.0029e-06
6:74155346 T G 1.238510 -2.2422e-05
6:74166095 C G 0.039554 7.1297e-06
6:74166098 G A 1.677050 -1.8068e-05
6:74166111 G A 0.326670 2.0285e-05
6:74167406 G A 1.278638 -2.9397e-05
6:74181850 A G 0.071590 -4.3102e-05
6:74186462 A C 0.353561 9.5278e-06
6:74191545 A G 1.867236 1.0304e-05
6:74193957 A G 0.042741 -2.2526e-05
6:74200726 G A 1.403339 9.0612e-06
6:74207956 T C 0.039174 3.6251e-06
6:74225412 A C 0.060557 9.2871e-07
6:74228062 C A 0.027401 -2.3962e-05
6:74230859 T C 1.388204 7.5887e-06
6:74238608 G A 1.479305 4.7728e-06
6:74275871 T C 0.044990 2.6976e-06
6:74278319 T G 0.071717 6.8971e-05
6:74280140 C A 0.081100 7.8044e-06
6:74280784 C G 0.623702 2.3508e-06
6:74282882 G A 0.028511 9.2282e-06
6:74288762 C G 0.878291 -2.1913e-05
6:74290170 A C 0.033643 -1.4103e-05
6:74295221 T C 0.116525 -1.3973e-05
6:74305393 A G 0.056299 -7.1339e-07
6:74307669 C G 0.038541 5.4503e-05
6:74307899 T C 0.635429 -1.0644e-05
6:74309157 A C 0.092350 -5.7731e-05
6:74325257 C T 0.775821 -1.9284e-05
6:74325999 T C 0.133702 -3.7370e-05
6:74330303 A G 0.128947 -1.3119e-05
6:74341684 T C 0.525269 -2.7588e-05
6:74344099 A G 0.130427 -1.3849e-05
6:74346911 G T 0.050499 -3.8437e-05
6:74352492 G A 0.045779 1.6973e-05
6:74358057 T C 0.064783 -1.8346e-05
6:74359458 G A 1.944516 1.0534e-06
6:74387232 T C 0.057299 -2.9892e-05
6:74390001 T C 0.521426 4.0590e-05
6:74400634 G A 0.023652 -1.9742e-05
6:74400829 T C 0.157436 -4.3479e-05
6:74405123 T C 0.108239 -1.2384e-05
6:74406847 G C 0.025071 3.8754e-06
6:74406977 T C 0.084203 -1.5246e-06
6:74410903 T G 0.091691 -3.2209e-05
6:74414610 T G 0.996683 9.5169e-06
6:74415032 T C 0.117171 7.2789e-06
6:74423658 G A 0.090133 -8.3497e-07
6:74431027 T C 0.184038 1.4488e-05
6:74432636 T C 1.061265 4.0055e-05
6:74432923 T C 0.863760 3.1196e-05
6:74443558 G A 0.242645 4.6631e-06
6:74446214 G A 0.023402 1.9746e-05
6:74453686 G A 0.655381 -2.5409e-05
6:74454093 T G 0.030199 1.5168e-06
6:74457903 T C 0.036107 2.5195e-06
6:74459728 A C 0.236682 2.3967e-06
6:74461880 A G 0.114867 7.4269e-06
6:74463894 G A 1.031988 -7.2496e-06
6:74480761 A G 0.322113 -3.0222e-06
6:74484969 C T 0.261117 -8.8101e-06
6:74493432 C A 1.028453 -7.6384e-06
6:74497102 A G 0.035740 1.1843e-05
6:74497152 A G 0.703620 -9.8914e-06
6:74505694 C T 0.030634 -2.3605e-06
6:74516631 A G 0.049262 5.6219e-05
6:74517352 A G 0.388207 4.6438e-06
6:74521787 C T 0.630229 -3.4879e-05
6:74523320 G C 0.020981 1.1137e-05
6:74524851 A G 0.022010 2.7422e-06
6:74526394 T C 0.938203 1.2025e-05
6:74527398 C T 0.055585 1.6005e-05
6:74536931 G A 0.066660 4.3622e-05
6:74540597 A G 1.838309 4.6534e-07
6:74543680 C T 0.120313 -3.3265e-05
6:74564596 G A 0.168851 4.7379e-05
6:74566072 C T 0.868742 -1.1518e-05
6:74583490 A G 0.259848 1.9161e-05
6:74586101 C G 0.020257 1.6995e-05
6:74586187 C G 1.618284 -9.7847e-05
6:74586353 A G 0.181977 -1.1320e-06
6:74588007 T G 0.670532 3.3235e-06
6:74589552 A T 0.071557 1.8326e-06
6:74591411 A G 0.200381 -2.5541e-05
6:74607673 T G 0.095151 -2.6130e-05
6:74613415 G A 0.610933 9.8188e-06
6:74623372 T G 1.329558 -1.7427e-06
6:74623509 A G 0.049363 1.6379e-05
6:74635783 C T 1.868589 -3.8543e-05
6:74645881 G A 0.163057 1.2022e-05
6:74676187 A G 0.098926 2.2389e-05
6:74688567 T C 0.170682 -1.2052e-05
6:74690402 T G 0.083733 1.7507e-05
6:74697213 C T 0.206194 6.0185e-06
6:74704201 G T 0.040141 -3.0366e-05
6:74713981 C T 1.154014 -3.3247e-06
6:74729768 G A 0.124315 -6.9232e-07
6:74734908 G A 0.772776 -1.3101e-05
6:74745729 G A 0.055471 -9.9950e-06
6:74746153 G A 0.262191 1.5037e-05
6:74753145 G C 0.070587 6.7750e-06
6:74756723 A C 0.066858 4.2777e-05
6:74768985 A G 0.214205 -4.1872e-05
6:74775165 A G 0.030829 2.2490e-05
6:74776844 A G 0.315514 2.4764e-07
6:74778352 A G 0.046922 4.2183e-05
6:74783302 G A 1.228922 7.5520e-06
6:74785926 T G 0.329049 -6.7470e-06
6:74805855 C T 0.064764 -1.1776e-05
6:74817135 A G 0.029605 -1.6860e-06
6:74817804 C T 0.025126 6.1723e-06
6:74817867 G A 0.035272 2.3727e-05
6:74825640 A G 0.030365 2.8687e-05
6:74827232 T C 0.045808 6.8814e-05
6:74836573 G C 0.048321 5.7775e-05
6:74842932 A G 0.660720 -4.2232e-07
6:74851060 T C 0.024000 -3.1626e-06
6:74851591 T C 0.332295 1.7903e-06
6:74858456 T C 1.437638 -5.5386e-06
6:74858537 C A 1.443623 -8.3455e-06
6:74862615 A C 0.066919 -5.9787e-06
6:74876407 C T 0.062891 3.8630e-06
6:74881021 G A 1.316137 1.9923e-05
6:74888009 G A 0.095495 1.0929e-04
6:74890551 T C 0.167546 1.7446e-05
6:74894918 G A 0.108901 -4.6953e-06
6:74895892 T C 0.103977 6.0095e-05
6:74907610 G A 0.048622 6.2602e-06
6:74923442 A G 0.195918 2.4960e-05
6:74939406 A G 1.095184 -3.9924e-06
6:74961503 C G 1.263564 6.5649e-06
6:74969970 G A 0.031390 2.0737e-05
6:74970099 T C 1.089114 -4.7092e-06
6:74976993 G A 0.048126 -5.4229e-06
6:74978427 A G 0.201994 2.2467e-05
6:74997420 T G 0.114623 -2.1703e-05
6:75006268 A C 0.025684 -3.0468e-05
6:75015727 A G 0.384442 2.9202e-05
6:75054360 C G 0.563089 1.3515e-05
6:75054737 C T 0.032630 2.1623e-05
6:75060936 G C 0.073119 -8.7143e-07
6:75061324 C T 1.824962 -1.0957e-05
6:75067425 G A 1.571002 2.6598e-05
6:75072276 A G 0.173746 2.2764e-05
6:75094130 T C 0.023776 -1.4883e-05
6:75094155 A G 0.100497 -2.4303e-05
6:75097048 C T 0.130690 -1.4742e-04
6:75103355 T C 0.056399 -1.3336e-04
6:75105823 A G 0.042459 -5.5005e-06
6:75113369 A C 0.065004 5.5805e-05
6:75127710 C G 1.714575 7.3186e-06
6:75143150 C T 0.141158 -2.8614e-05
6:75158266 A C 0.163710 1.3463e-05
6:75158775 G A 0.498669 -1.8284e-05
6:75163014 C T 0.198051 -1.0628e-05
6:75163905 G C 0.099851 -3.9996e-05
6:75165883 A C 0.196064 -5.2646e-06
6:75166845 G A 0.281225 4.4918e-05
6:75166903 G A 0.042059 -1.3964e-07
6:75169635 G A 0.142560 1.0931e-05
6:75187830 T C 0.053475 -5.5364e-05
6:75188218 A G 0.048648 -1.4879e-05
6:75211546 T C 0.050148 -1.8387e-05
6:75217944 A C 0.199560 -7.8095e-07
6:75220310 G A 0.020280 1.3221e-05
6:75238840 A G 1.718937 5.2922e-06
6:75238867 T C 0.149133 1.0575e-05
6:75257690 A G 0.109969 -1.3279e-04
6:75257828 T C 0.055595 -9.0957e-06
6:75257941 T G 0.087180 5.3175e-06
6:75266460 T C 0.038288 6.0660e-05
6:75275420 G T 0.060911 1.7631e-05
6:75283036 A G 0.042202 -1.0771e-05
6:75283851 C G 0.032919 2.6420e-05
6:75291293 G A 0.167403 -6.3441e-06
6:75308553 T C 0.032861 -1.5987e-05
6:75315547 C T 0.079542 4.0817e-06
6:75319716 T G 1.041079 -3.0158e-05
6:75327972 A G 0.519193 -6.7232e-06
6:75328861 A G 0.023662 5.9295e-06
6:75330630 G A 0.063943 7.1872e-06
6:75341551 G T 0.125023 1.0622e-05
6:75342948 A G 0.026707 -2.6301e-05
6:75347593 C A 0.803186 3.4771e-06
6:75352934 C T 0.181893 -5.5995e-05
6:75353440 G A 0.047467 -2.9692e-05
6:75364565 C T 0.072515 -3.8452e-05
6:75377414 G A 0.674122 -2.3176e-05
6:75383320 C T 1.762535 -1.1944e-05
6:75386450 G A 0.101056 -1.3252e-06
6:75389608 T C 0.380404 -3.0197e-06
6:75399807 A G 0.024649 -1.9485e-05
6:75402763 A G 0.097966 -6.3780e-06
6:75413749 T C 0.022964 -5.2623e-06
6:75415120 T G 0.433474 -2.2166e-05
6:75420821 A G 0.670390 -2.4037e-05
6:75441533 G A 1.677900 2.8683e-05
6:75446592 C T 1.225338 2.5880e-05
6:75449410 A G 0.076131 9.8395e-06
6:75452066 C T 0.202049 -1.8621e-06
6:75452755 T G 0.026901 -1.2732e-05
6:75454012 A G 0.383543 -8.9592e-06
6:75454263 T C 0.041076 -1.3915e-05
6:75458631 T C 0.138636 -1.9372e-05
6:75461625 C T 0.168027 -1.9971e-05
6:75461769 T C 0.438563 -3.6074e-05
6:75461824 A G 0.076527 -2.6593e-05
6:75465888 T C 0.161256 9.2477e-06
6:75469745 A C 0.053907 3.8850e-05
6:75470715 C T 0.378804 -6.6216e-06
6:75490041 G A 0.285863 -1.0931e-06
6:75490789 A G 0.051167 4.8245e-05
6:75501555 G T 0.036509 3.9312e-06
6:75503407 G A 0.037152 3.0632e-05
6:75513172 G A 0.036201 8.7885e-06
6:75518053 T C 0.044955 1.6702e-05
6:75521693 G A 0.050424 -1.7400e-05
6:75521765 G A 0.129035 -1.1941e-05
6:75529074 T G 0.041517 2.3673e-05
6:75536823 T G 0.619557 -7.9724e-06
6:75544607 C T 0.057269 1.3881e-05
6:75547471 A G 0.274688 -1.1944e-06
6:75549705 T C 0.056104 1.9266e-05
6:75551617 T C 0.208879 2.1029e-06
6:75559956 G C 0.056477 -1.0194e-05
6:75561591 A G 0.654264 -1.7707e-06
6:75572070 C T 0.052443 1.5154e-05
6:75572739 A C 0.120479 -2.8924e-06
6:75574836 C G 0.083249 -9.7497e-06
6:75585492 C T 0.249825 -2.0978e-05
6:75600804 T C 1.354821 2.2230e-05
6:75607238 G A 0.237448 9.6763e-06
6:75625362 T C 0.080909 7.2254e-06
6:75641875 T C 0.054121 -1.5739e-06
6:75642282 T C 0.148302 -1.6213e-05
6:75649152 T C 0.030407 -2.3522e-06
6:75652748 C A 0.089728 -5.0682e-06
6:75660345 A C 0.058792 1.0918e-05
6:75681469 C T 0.229749 -1.4575e-06
6:75685600 G A 0.041861 -3.6159e-06
6:75687997 T C 0.053082 -1.7128e-06
6:75699322 T C 0.093558 3.2465e-05
6:75701667 G T 1.292803 1.1644e-05
6:75707632 A G 0.027392 -2.3392e-05
6:75708587 C A 0.077082 1.6884e-06
6:75732893 G A 0.035811 -1.2201e-05
6:75733775 A G 0.091182 2.8303e-05
6:75745798 T C 0.082593 6.1395e-07
6:75752445 A G 0.242301 2.0420e-06
6:75776760 T C 0.065601 1.3791e-06
6:75776984 G A 0.560827 1.6629e-05
6:75780564 C T 0.075771 3.5431e-05
6:75783656 C T 0.117122 -2.1476e-06
6:75789526 T C 1.713001 -8.6665e-05
6:75790389 C T 0.049408 4.9393e-05
6:75797302 T C 1.561119 -1.3686e-05
6:75797549 G A 0.026866 1.3107e-05
6:75808390 C T 1.785990 -3.1292e-05
6:75810594 A G 1.757478 -3.0343e-05
6:75814950 G A 0.025003 -7.9051e-06
6:75819371 T G 0.056133 -1.0467e-05
6:75820159 C G 0.063083 3.8479e-06
6:75827345 T G 0.038681 -3.5068e-05
6:75830983 T C 0.029083 -7.6154e-06
6:75833876 A C 1.461053 1.1330e-06
6:75837913 C T 0.030715 2.9094e-06
6:75839704 G C 0.065098 1.6169e-05
6:75842460 C A 1.697252 -4.5870e-06
6:75843845 C T 1.616600 5.6452e-06
6:75844458 T C 0.027943 2.5640e-05
6:75844600 T C 0.860673 -3.8026e-05
6:75845184 G A 1.950267 9.9519e-06
6:75848181 G A 0.581918 1.8978e-05
6:75848376 T C 0.588514 1.8578e-05
6:75865030 C T 0.054708 1.5589e-05
6:75875516 A G 0.052871 2.8417e-05
6:75878185 T C 0.172032 -1.4919e-05
6:75879018 C T 0.149477 4.9728e-06
6:75882769 G A 1.952968 -2.7676e-05
6:75885553 A G 0.022150 3.8145e-05
6:75894483 A G 1.875441 -2.1483e-05
6:75908634 A G 0.088510 2.0070e-05
6:75914326 A G 1.874055 -2.0704e-05
6:75916542 G A 0.036434 -1.1105e-05
6:75916682 T C 0.058110 -8.1861e-05
6:75923605 G A 0.608284 -2.5460e-05
6:75941692 G A 0.042796 -1.1631e-05
6:75945624 T C 0.021205 -4.7383e-06
6:75947027 C T 0.033536 2.4433e-05
6:75953705 G T 0.452780 -1.6579e-07
6:75953711 A C 0.048674 4.9465e-06
6:75954570 A T 0.154154 -1.5530e-05
6:75965294 A C 0.066315 -1.1019e-05
6:75966269 G A 1.909360 -6.3010e-06
6:75967939 A G 1.906829 -5.2493e-06
6:75976637 A C 0.083986 8.5084e-06
6:75978672 A G 0.184726 -1.3857e-05
6:75994151 G A 0.162882 -1.8179e-05
6:75996546 T C 0.454549 -3.0521e-06
6:76000222 T C 0.077789 -6.2012e-06
6:76001422 A G 0.052651 1.4913e-05
6:76005633 A G 0.059019 -7.3267e-05
6:76008178 G T 0.156721 -7.6171e-06
6:76010158 C T 0.767784 -2.6138e-05
6:76018116 G A 0.080006 1.3730e-05
6:76024704 A G 0.069039 -2.4012e-05
6:76038894 A C 0.341198 7.1175e-06
6:76040423 C T 0.041693 1.3772e-05
6:76043938 A G 1.404371 8.1130e-06
6:76050114 A G 1.407338 6.7340e-06
6:76057125 G A 0.156105 -2.0450e-05
6:76057157 T C 0.020507 -3.8346e-06
6:76070522 A C 0.091380 -1.3844e-05
6:76088597 T C 0.035873 9.7667e-06
6:76091497 G C 0.131342 -3.2813e-05
6:76117596 G T 0.071353 -6.7339e-05
6:76119602 T C 0.146504 6.0672e-06
6:76129540 G C 0.380216 3.0380e-05
6:76136268 A G 0.946139 -1.3319e-05
6:76140097 T C 0.082246 1.2587e-05
6:76166164 T C 1.031527 -1.3894e-05
6:76170641 G C 0.060298 2.2184e-05
6:76170872 C T 0.071197 5.1992e-06
6:76181453 T C 0.048041 -1.1566e-05
6:76183202 T C 1.324696 2.0039e-06
6:76183430 G C 0.040041 1.3688e-05
6:76206612 T C 0.024558 7.1034e-06
6:76218758 T G 0.591987 4.9888e-05
6:76221752 G A 0.077572 1.8300e-05
6:76231937 A G 0.033922 9.4367e-06
6:76241181 G A 0.712955 3.5130e-05
6:76246952 A G 0.033312 1.4583e-05
6:76257970 A G 0.075118 -4.6387e-06
6:76263441 A G 0.789297 -4.1985e-05
6:76265642 G T 0.210070 -1.7518e-05
6:76307835 A C 0.085317 -9.6787e-06
6:76308660 C G 0.060583 -5.7776e-05
6:76309257 A G 0.099261 1.4035e-05
6:76313978 G A 1.950381 -2.9165e-05
6:76353870 G A 0.022471 5.1413e-06
6:76373831 G A 0.116743 -2.4163e-05
6:76416316 C T 0.144718 2.2482e-05
6:76425288 G A 0.748789 -5.9941e-05
6:76425594 C A 1.518287 -7.8669e-06
6:76434027 T C 1.679426 -2.8375e-05
6:76435943 G A 1.680952 -2.7629e-05
6:76458378 T C 0.606012 4.9156e-05
6:76462711 T C 0.264678 -1.7498e-05
6:76462937 A G 0.054290 -8.2876e-07
6:76486224 G A 0.602159 -7.3264e-05
6:76487487 T C 0.062498 8.7575e-06
6:76491691 T C 0.173327 -2.0845e-05
6:76491943 G A 0.067818 -3.3313e-05
6:76503558 A G 0.121485 -3.8769e-06
6:76524873 A G 0.104090 -4.1016e-06
6:76537322 A G 1.002665 1.7933e-04
6:76558799 A G 0.043712 2.5725e-05
6:76560498 T C 0.312615 -6.0345e-05
6:76588190 A G 1.850040 -3.5589e-06
6:76588784 T C 0.687609 -4.8129e-05
6:76591114 A G 0.097102 1.4152e-05
6:76603906 C T 0.031799 1.7395e-05
6:76609392 A G 1.001104 -1.8078e-04
6:76619987 C T 0.067721 3.4648e-06
6:76628025 T G 0.037398 1.8373e-05
6:76632026 G A 0.064452 1.3531e-06
6:76638728 G A 0.984469 4.4839e-06
6:76640781 T C 0.329906 1.7600e-05
6:76641110 C A 0.280858 -1.2482e-05
6:76643167 G A 0.326163 1.2732e-05
6:76651763 T C 0.050382 4.2638e-05
6:76652263 G C 1.306143 1.3202e-05
6:76652443 T C 0.181432 9.3850e-06
6:76656740 C T 1.321496 1.0547e-05
6:76657698 T C 1.195847 -1.6445e-05
6:76658593 T C 0.078932 3.9573e-05
6:76660271 T C 0.184493 2.6858e-06
6:76660551 C G 0.776931 3.3936e-05
6:76670086 T C 0.537911 4.5674e-05
6:76672441 T C 0.629680 4.9848e-05
6:76680208 G T 0.444376 3.0251e-05
6:76680370 T C 0.063186 -4.1589e-06
6:76692765 G T 0.864659 1.1017e-05
6:76695323 C T 0.142450 -1.7319e-05
6:76705080 A G 0.025788 7.9825e-06
6:76717763 A G 1.343798 -1.4474e-06
6:76725216 T C 0.071194 -1.5572e-05
6:76728046 T C 0.381583 1.6445e-05
6:76730285 T C 0.141206 2.1651e-05
6:76756529 A G 0.085086 -8.9562e-06
6:76756931 T C 0.053404 -2.8313e-05
6:76759325 G A 0.117918 -1.5146e-05
6:76760305 T C 0.644975 -2.0352e-05
6:76767569 G A 0.049307 -3.8142e-05
6:76770089 A G 0.088965 5.4813e-05
6:76770798 A G 0.064722 -7.7222e-05
6:76773951 A G 1.249565 2.9937e-06
6:76776232 A C 0.113718 2.0283e-05
6:76776423 T C 0.062346 1.0505e-05
6:76782323 A C 0.026489 -3.5501e-05
6:76814033 C G 0.074534 2.7807e-05
6:76822407 T C 0.034951 4.1548e-06
6:76826629 G A 0.071457 1.9177e-05
6:76828777 G T 0.650425 -2.0416e-06
6:76836938 T C 0.066666 1.7978e-05
6:76837710 C A 0.059077 2.0156e-05
6:76874355 A C 0.063631 1.4354e-05
6:76875592 A G 0.090643 4.6182e-05
6:76878244 T C 0.041530 5.7658e-06
6:76885055 C T 0.033432 3.5276e-06
6:76908355 T G 1.724442 -1.0722e-05
6:76909761 A G 1.129022 1.4551e-05
6:76909860 G A 1.636461 -8.5147e-06
6:76923298 G A 1.633881 -7.0613e-06
6:76924495 A C 0.035467 -5.7291e-06
6:76929681 G A 1.249802 2.7775e-05
6:76935903 A G 0.067179 3.6113e-06
6:76939453 G A 0.060515 1.7193e-05
6:76944016 G T 0.110572 8.7420e-06
6:76949444 T C 0.138288 -1.3868e-05
6:76962198 G T 0.094794 3.5604e-05
6:76967491 C T 0.085894 -5.4300e-05
6:76978351 T C 0.050599 -2.3774e-05
6:77000777 A G 1.250377 2.3831e-05
6:77031357 G A 0.071691 -7.6272e-06
6:77034094 A C 0.231599 9.0274e-06
6:77038556 G T 0.519030 -4.3544e-05
6:77066387 T G 1.767472 -1.2222e-05
6:77072324 G A 0.120943 3.3180e-05
6:77095600 T C 0.034837 2.0254e-06
6:77104723 A G 0.029531 -4.2456e-05
6:77111937 C T 0.092694 -2.5329e-06
6:77144484 C A 0.035805 -4.6796e-07
6:77158618 T C 0.755044 -2.5817e-05
6:77163697 G T 0.039583 -5.8664e-06
6:77180872 A G 1.127613 4.0359e-05
6:77182320 C A 0.616022 -2.7157e-05
6:77184506 A G 0.373968 -4.0214e-05
6:77184573 A G 0.098040 8.2979e-05
6:77190297 T C 0.033030 1.0744e-05
6:77199776 A G 0.119768 3.1477e-05
6:77201994 T G 0.099442 3.6036e-05
6:77223226 A C 0.160711 1.0252e-04
6:77224904 G C 0.094892 -1.0009e-05
6:77241578 A G 0.426232 -1.4606e-05
6:77248655 A G 0.048983 -7.4372e-06
6:77261591 A G 1.685106 9.7560e-06
6:77261870 T C 0.065056 4.5615e-05
6:77262785 G A 0.436729 -1.1191e-05
6:77264611 T G 1.219246 -5.3827e-05
6:77268990 A G 0.331951 4.6736e-06
6:77271319 A G 0.074041 -1.9867e-05
6:77271486 T G 0.035250 -3.2016e-05
6:77278627 T C 0.257238 5.5567e-06
6:77282764 A G 0.552839 1.3724e-05
6:77284814 A G 0.037418 4.4721e-05
6:77289640 A G 0.811580 -3.9830e-05
6:77290799 G A 0.229571 -1.4382e-05
6:77292793 T G 0.064258 2.0498e-05
6:77292883 G A 1.344983 -4.6510e-05
6:77297882 T C 0.046152 -7.5494e-07
6:77302368 A G 0.277836 -1.7520e-05
6:77324099 C A 0.037814 2.6269e-05
6:77339338 A G 0.422555 1.8216e-05
6:77342861 A G 0.047964 1.8564e-05
6:77345229 G A 1.969856 2.4336e-06
6:77346943 T G 0.045455 -1.2201e-05
6:77351684 C T 0.563940 -6.4557e-05
6:77356232 T G 0.182792 -1.8677e-06
6:77366103 G A 1.460726 -1.5878e-05
6:77369221 A G 0.222174 -1.4639e-05
6:77369341 A G 0.755278 -2.9099e-05
6:77379689 G A 0.824148 6.9583e-07
6:77384904 G A 0.211715 -1.0381e-05
6:77388534 G A 0.036019 -2.5566e-05
6:77394093 A G 1.951670 1.8017e-05
6:77394271 G T 0.362098 -1.2271e-05
6:77396408 C A 0.202140 4.4391e-06
6:77403583 T C 0.452712 1.0313e-05
6:77406632 T G 1.288904 2.2110e-05
6:77407991 C T 0.278930 -6.8819e-06
6:77410315 A G 1.253827 -1.4871e-05
6:77412111 G C 0.395825 2.1437e-05
6:77417930 T G 0.403089 -6.9762e-06
6:77418643 C T 0.023042 -3.3054e-05
6:77419099 C T 0.023831 -3.1427e-05
6:77424376 C T 0.505862 8.0439e-06
6:77428087 T G 0.109323 1.1684e-05
6:77432070 A G 0.028008 -2.4547e-05
6:77464016 C T 0.531877 -2.1896e-05
6:77480406 T C 0.125467 -4.1307e-06
6:77481613 T A 0.127133 -9.7581e-06
6:77482314 G A 0.371546 -1.1332e-05
6:77484455 C T 0.091941 -4.3853e-06
6:77492266 T C 0.047045 -1.2776e-05
6:77501116 A G 0.020484 1.3611e-06
6:77501213 C G 0.104068 9.2859e-06
6:77512858 C T 0.128694 -5.3782e-05
6:77516004 G A 0.048535 -3.6391e-06
6:77522903 A G 0.310139 -1.4895e-05
6:77530397 T C 0.324953 1.5680e-05
6:77537880 T C 0.027690 2.7892e-06
6:77539105 A G 0.073300 -5.2205e-06
6:77541728 C A 0.112779 -3.3155e-05
6:77548425 T C 0.100247 -1.9853e-06
6:77552414 A G 0.273019 -7.3235e-06
6:77552718 A G 0.023698 -7.2378e-06
6:77608224 A G 0.290021 -7.5636e-06
6:77616554 T G 0.158679 3.3888e-05
6:77627473 C T 0.496459 -3.5715e-05
6:77632108 T C 0.472203 6.4708e-06
6:77652140 G A 0.515522 3.4955e-05
6:77659000 T C 0.059022 -3.7373e-05
6:77665827 A G 0.119790 4.8913e-06
6:77677175 C T 0.987903 4.8063e-07
6:77699884 A G 0.023532 1.1086e-05
6:77707107 C T 0.020228 -1.2677e-06
6:77714039 A G 0.046289 -3.7403e-05
6:77727313 A G 0.407562 3.4429e-05
6:77738588 G A 0.871852 4.1710e-06
6:77740107 T C 0.047649 -5.4860e-06
6:77740109 C A 0.435619 5.2981e-05
6:77758822 G A 0.039320 3.3122e-05
6:77758883 A C 0.047551 4.3081e-06
6:77769829 C G 0.040180 3.6650e-06
6:77773778 C A 1.426962 3.2384e-06
6:77774051 A C 1.024980 -2.0826e-05
6:77782908 C T 0.020455 1.3874e-06
6:77786818 C A 1.456863 1.5941e-05
6:77803536 A C 0.027486 2.8930e-05
6:77805734 G A 0.068052 5.6865e-06
6:77807806 T C 0.022445 -1.6733e-05
6:77818042 C T 0.312930 -3.2641e-06
6:77821324 A G 0.066835 1.7027e-05
6:77828316 T C 0.418614 -4.8928e-06
6:77837881 G A 0.028862 -7.4442e-06
6:77846834 A G 0.299401 -1.3709e-05
6:77847804 T C 1.580224 1.8867e-05
6:77860339 T C 0.521163 -2.9496e-06
6:77884527 C G 0.353094 1.6746e-05
6:77888481 T C 0.051148 2.8421e-06
6:77890344 G A 0.178066 3.9281e-05
6:77902752 T C 0.037837 -2.5883e-05
6:77904087 G A 0.144442 -2.6415e-05
6:77916520 T C 0.207499 -2.9640e-05
6:77918109 A C 0.271747 -1.9877e-05
6:77923698 G A 0.608011 -1.6031e-05
6:77934721 C T 0.039628 2.1108e-05
6:77940186 A C 0.032971 8.2040e-06
6:77940992 C T 0.031949 -4.2850e-05
6:77956816 G A 0.449495 3.5906e-05
6:77958116 T C 0.269679 -5.1137e-05
6:77960644 T C 0.151703 1.8455e-05
6:77960797 G A 0.718477 -1.8471e-06
6:77967782 C A 0.161746 -2.6535e-05
6:77971145 G A 0.792326 1.7353e-05
6:78015843 C T 0.153086 -2.9515e-05
6:78018331 C T 1.171321 6.5114e-06
6:78018950 G A 0.029443 2.7748e-06
6:78020351 T C 0.536733 -1.7646e-05
6:78021579 A G 0.032685 -2.4844e-05
6:78023803 C T 0.075216 -3.9432e-06
6:78027489 C T 0.029125 -4.2358e-05
6:78027843 C T 0.044455 -5.2550e-06
6:78028507 T C 0.188690 3.2479e-04
6:78045886 A G 0.305643 -1.8790e-05
6:78050473 T G 0.197239 1.7604e-05
6:78069733 T C 0.208395 -3.4471e-05
6:78080617 T G 0.115723 4.0592e-06
6:78088809 C T 0.260169 -5.3984e-05
6:78103780 C T 0.111072 2.0715e-05
6:78103814 C T 0.031439 1.1210e-06
6:78121257 C T 0.287135 1.2901e-04
6:78123406 C T 0.132809 -1.2924e-05
6:78125283 C T 0.056880 2.3606e-05
6:78125588 A G 1.021809 -3.9830e-05
6:78129707 T G 0.094875 5.6861e-06
6:78132009 G T 1.726977 8.8616e-06
6:78134695 G A 0.418455 -1.0251e-05
6:78138724 C A 0.282377 1.3875e-04
6:78142473 G A 0.445960 -1.3774e-05
6:78142649 A G 0.036519 -1.4367e-06
6:78144044 C T 0.147870 7.0607e-06
6:78158382 A G 0.145699 4.4176e-07
6:78161588 T C 0.284441 -2.9907e-05
6:78162536 G A 1.098115 -1.3524e-05
6:78164422 G A 0.125928 6.6381e-05
6:78168683 T G 1.828234 -4.0669e-06
6:78170227 A G 0.172350 -7.2052e-06
6:78172750 C A 0.030744 9.7355e-06
6:78172992 A G 0.517777 1.3708e-05
6:78173281 A T 0.610835 6.5830e-06
6:78175130 A G 0.034406 -1.3897e-05
6:78176870 A G 1.114905 2.7963e-06
6:78191811 G A 1.572041 1.2338e-05
6:78206750 A G 0.048905 -5.5613e-06
6:78212770 A G 0.035928 1.6133e-05
6:78215999 T C 0.103048 8.2492e-06
6:78225200 G A 0.175099 3.3199e-06
6:78236977 T C 0.023623 -7.4395e-06
6:78242765 A G 0.040219 -9.5263e-06
6:78246632 C T 0.031306 1.3742e-05
6:78247219 T G 0.082765 -3.7155e-06
6:78251711 G A 1.304101 9.4732e-06
6:78256922 T C 0.338588 -2.1252e-05
6:78259489 A G 1.635101 -3.2816e-06
6:78261414 A C 0.020627 -2.1159e-06
6:78263906 G A 0.768735 -3.5757e-06
6:78269139 G C 0.060992 -8.7920e-06
6:78272356 G A 0.078838 1.6548e-06
6:78275024 G A 0.026755 1.2680e-05
6:78278175 G A 0.849407 -2.4250e-05
6:78281129 G T 0.028180 1.8792e-05
6:78286887 T G 0.214526 -5.8574e-06
6:78291704 G A 0.428452 -2.3204e-05
6:78316589 G A 0.945298 -4.7376e-05
6:78320344 T C 0.039878 -6.0532e-06
6:78336649 C T 0.581068 -6.8192e-05
6:78336806 G A 0.155076 -5.1247e-06
6:78347702 T C 0.071561 1.6992e-05
6:78376806 G A 0.673308 2.1275e-05
6:78383269 G C 0.762123 2.4752e-06
6:78385056 T C 0.041761 2.5068e-05
6:78387925 T C 0.099231 3.3786e-05
6:78391867 T C 1.542459 3.2495e-05
6:78395324 G A 0.233430 -9.7637e-06
6:78400624 G A 0.230483 -6.5947e-06
6:78416578 T C 0.222764 -3.4516e-06
6:78423586 A G 0.040034 4.4764e-06
6:78425486 A G 0.674872 1.0388e-05
6:78425561 A G 0.030345 5.8999e-06
6:78447154 T C 0.084512 -2.0093e-06
6:78459121 C A 1.955698 -1.5126e-05
6:78464759 C T 0.101922 4.3076e-06
6:78470511 G T 0.330370 2.9609e-05
6:78496725 T C 0.044017 -3.1704e-05
6:78496875 C T 0.044474 -1.9304e-05
6:78501648 T C 0.235209 -5.0921e-06
6:78504482 G T 0.061969 2.3418e-06
6:78506510 C A 0.569896 1.9111e-05
6:78521155 A G 0.285380 -9.6636e-07
6:78526794 C T 0.300638 -9.7829e-07
6:78538609 T C 0.050706 1.3334e-05
6:78555327 G A 0.027041 -9.6736e-06
6:78562076 C T 0.619200 2.0444e-05
6:78566553 G A 0.020874 1.6338e-05
6:78570631 C T 0.233466 -8.9054e-06
6:78585984 T C 0.025587 2.0083e-05
6:78587487 C T 0.081717 3.1853e-05
6:78592376 A G 1.529576 2.9859e-05
6:78601804 T C 0.028891 2.6700e-05
6:78631169 T C 0.024363 -1.0297e-05
6:78633332 G A 0.023097 3.8324e-07
6:78641112 T C 0.039404 3.0783e-06
6:78641795 A G 0.035532 2.4764e-05
6:78646400 G A 0.070428 9.3161e-06
6:78651633 T C 1.291115 3.4310e-05
6:78655717 G A 0.061463 -2.1524e-06
6:78660579 T C 0.140505 -2.0396e-05
6:78676940 T C 0.040745 5.8443e-07
6:78689346 T C 0.021867 -5.1393e-06
6:78692678 C T 0.079847 1.5816e-05
6:78709504 G T 0.045328 -2.1216e-06
6:78714607 C A 0.027872 -8.6371e-06
6:78719322 A G 0.566007 7.6625e-06
6:78747488 A G 1.078263 2.1846e-05
6:78770630 G A 1.321856 4.5252e-05
6:78787788 C T 0.232810 2.8266e-05
6:78795841 A G 0.028502 9.1346e-06
6:78797614 T C 0.087387 2.7421e-05
6:78806619 T C 0.022253 8.9395e-06
6:78810983 T C 0.188203 4.3508e-05
6:78825208 G T 0.214276 6.3447e-06
6:78833986 T C 0.118671 2.8774e-05
6:78862430 A G 0.029790 -2.1098e-05
6:78872756 T C 1.132647 -2.1792e-05
6:78880620 A G 0.089494 9.4114e-06
6:78908714 G A 0.112556 2.1399e-06
6:78916307 C T 0.040771 2.0684e-05
6:78919902 T C 0.028317 1.0003e-05
6:78925131 G A 0.674395 -2.2983e-05
6:78926306 G A 1.928767 -2.2715e-05
6:78927526 T C 0.057198 -9.8946e-06
6:78935905 G T 0.033919 1.9161e-05
6:78943523 A G 0.131359 1.3811e-05
6:78944842 T C 0.117661 1.6961e-05
6:78949760 C T 0.124260 1.6483e-05
6:78955386 G A 0.270887 4.9375e-06
6:78958156 T C 0.096985 4.2735e-06
6:78960614 G A 0.533490 -4.4162e-06
6:78966400 G A 0.124046 4.6895e-05
6:79039661 T C 0.053861 2.1625e-05
6:79051887 C T 1.112997 -1.8247e-06
6:79064116 C G 0.214263 -6.4538e-05
6:79071316 G C 0.084473 1.5974e-05
6:79091268 T C 0.135981 -2.4304e-05
6:79094723 G A 1.046503 -9.9040e-05
6:79107997 A G 0.035649 -2.4538e-05
6:79119054 G A 0.059489 3.1074e-05
6:79132336 A G 0.042618 -1.6311e-05
6:79141260 A C 0.743041 1.1790e-05
6:79151096 T G 0.719619 1.4567e-05
6:79151595 G A 0.657942 3.4715e-05
6:79151773 C T 0.074349 2.7288e-05
6:79162491 T C 0.261818 -5.0461e-05
6:79163177 T C 0.066728 -1.1932e-05
6:79167945 A G 0.141398 2.4538e-05
6:79173537 A G 0.078374 -3.6473e-05
6:79175901 T C 0.060330 6.9375e-06
6:79183693 G A 0.058276 -5.3649e-06
6:79186588 A C 0.118661 2.1973e-06
6:79188168 G T 0.064313 -1.2518e-05
6:79196514 T C 0.105502 -3.3593e-06
6:79196788 A G 0.650116 -8.4183e-06
6:79198069 A G 0.946048 -8.8253e-06
6:79198179 A G 0.294656 -3.4292e-06
6:79200509 T C 0.027479 -1.7004e-05
6:79200933 C T 0.395517 -1.5197e-05
6:79206560 T G 0.200848 5.3657e-06
6:79206569 G A 0.751905 -1.3864e-05
6:79228477 A G 0.072113 -1.8615e-05
6:79232806 T C 0.051102 -2.1287e-05
6:79235018 C T 0.154040 4.3557e-05
6:79238604 G A 1.147727 2.9325e-06
6:79239978 G A 0.347404 -1.8572e-05
6:79249533 C T 0.023500 -8.5133e-06
6:79254011 C T 0.060677 6.7787e-06
6:79270815 C T 0.040612 -1.3571e-05
6:79289284 C T 1.154939 -1.8732e-06
6:79298661 A G 0.201352 3.2920e-05
6:79304062 A G 0.036882 3.5352e-05
6:79304267 G A 0.697242 -5.1832e-05
6:79304510 G A 0.081233 -3.7961e-05
6:79309975 C G 0.258650 -1.4978e-05
6:79313942 C G 1.620975 6.3643e-06
6:79314020 C T 0.095333 3.3691e-06
6:79315270 C T 0.104649 -2.4747e-05
6:79319726 G A 0.053027 -1.0709e-05
6:79326382 A G 1.138756 -5.8899e-06
6:79347911 G A 0.211589 1.9610e-05
6:79349017 T C 0.098878 -3.6412e-06
6:79375348 G A 0.171211 3.5094e-05
6:79377984 T C 0.240470 3.6518e-05
6:79400375 C T 0.449420 -7.9062e-05
6:79419656 T C 1.883845 -1.9740e-06
6:79422156 A C 0.044643 1.5496e-04
6:79424433 G A 0.739863 4.1243e-05
6:79429138 G A 0.223732 -3.8375e-05
6:79429211 G A 0.028203 -2.8892e-05
6:79432536 A G 0.026811 -1.1036e-05
6:79440901 G A 0.030783 1.4470e-05
6:79463845 G A 0.890849 4.1812e-05
6:79486658 G A 0.192163 6.8697e-05
6:79500086 G C 0.801846 -1.0208e-05
6:79501036 G A 0.970379 4.9390e-05
6:79506716 C T 0.209138 -6.6284e-06
6:79506947 A G 0.118184 1.9871e-05
6:79509518 T C 0.044400 -1.9408e-05
6:79520105 A G 0.095547 -4.0184e-05
6:79532610 T C 0.311388 -7.4283e-05
6:79540109 A G 0.035931 1.3265e-04
6:79541491 A G 1.254288 2.5742e-04
6:79547846 T C 0.066241 -3.6608e-05
6:79553066 A G 0.045698 -2.8299e-07
6:79560332 T C 0.088517 4.4115e-06
6:79562115 A G 0.045438 2.8355e-06
6:79581171 A C 0.047811 8.5141e-06
6:79593565 T C 0.087728 -1.3783e-05
6:79618566 T C 0.084817 -1.2778e-04
6:79636763 C T 1.781257 8.0272e-05
6:79659032 A G 0.065757 7.0439e-06
6:79669240 T C 0.084057 7.7504e-06
6:79675701 G A 0.618966 -4.3746e-06
6:79677250 T C 0.081077 1.6267e-04
6:79692751 A G 0.212926 -5.8466e-05
6:79700056 T C 0.037853 -2.7164e-06
6:79700159 G A 1.907780 1.3911e-05
6:79700980 C T 1.065134 6.7519e-05
6:79708000 C A 1.908081 1.5186e-05
6:79734244 A G 0.094911 5.6281e-05
6:79752986 G A 0.178504 -4.8035e-05
6:79761913 A G 0.105895 2.0640e-06
6:79766777 C T 0.218006 -3.4594e-07
6:79772648 G T 0.093668 1.6523e-05
6:79783980 T G 0.076816 -5.1394e-06
6:79784098 C T 0.045312 1.6145e-06
6:79815365 T C 0.048233 -1.1328e-05
6:79821351 T C 0.040706 1.1376e-04
6:79836734 A C 0.619235 2.2217e-06
6:79849571 A G 0.020527 1.3199e-05
6:79850622 A G 0.086985 -1.0232e-06
6:79853605 G A 1.107995 -2.6659e-05
6:79854364 A G 0.200306 1.0646e-06
6:79855864 C T 0.023204 -2.3624e-05
6:79862330 G A 0.038090 -1.7098e-05
6:79862474 C G 0.075680 1.2677e-05
6:79870042 G T 0.694649 -7.1831e-05
6:79877583 T C 0.038797 -2.5049e-05
6:79879284 A G 1.853175 3.2957e-05
6:79882634 A T 0.089127 1.4738e-05
6:79883770 A G 0.024172 7.3756e-07
6:79892866 C T 0.106856 3.0664e-05
6:79894009 A G 0.082629 -2.8131e-05
6:79901023 G A 0.055039 2.4480e-05
6:79901340 T C 0.099215 8.4550e-06
6:79903365 A G 0.113532 1.4965e-06
6:79907097 G C 0.075375 6.4775e-06
6:79914733 A G 1.052579 5.7202e-05
6:79924991 G A 0.078043 -3.3305e-05
6:79935485 T C 0.131975 -3.8547e-05
6:79943404 A C 0.078409 -4.7786e-05
6:79971170 T G 1.927855 -5.1985e-05
6:79981676 T C 0.192091 2.0266e-06
6:80002510 T G 0.664658 -2.4682e-05
6:80012425 G A 0.322265 4.4441e-05
6:80016296 T C 0.027398 -5.7440e-05
6:80024539 G A 0.085180 1.2637e-05
6:80025153 G A 0.052511 -6.8617e-05
6:80035972 C A 0.366993 6.4485e-06
6:80036415 A G 0.259997 -1.6625e-05
6:80036983 T C 0.944594 1.7823e-05
6:80051705 T G 0.469045 -1.6462e-05
6:80062673 G A 0.020617 -1.1815e-05
6:80070120 C T 0.208694 -3.8495e-05
6:80081376 T C 1.605545 -2.8337e-07
6:80090082 C T 0.419121 -1.5111e-05
6:80095504 C T 0.060441 2.4244e-05
6:80095914 C T 0.142310 -2.1430e-05
6:80104754 G A 0.070311 4.6735e-05
6:80106514 G A 0.853548 -2.8625e-05
6:80107238 A G 0.216373 1.6949e-05
6:80109143 C T 0.454526 8.3668e-05
6:80109251 T C 0.049499 5.7911e-05
6:80116717 A G 0.082567 3.6832e-05
6:80121547 A G 0.135221 -1.9608e-05
6:80124197 G A 0.031569 -5.9220e-05
6:80127006 T C 1.825462 6.7456e-06
6:80127546 A C 0.343866 3.7815e-05
6:80128172 C T 0.066134 -4.4471e-05
6:80131140 G A 0.319545 9.5750e-06
6:80136327 C T 0.268887 7.3079e-06
6:80136466 G A 1.749189 5.8912e-05
6:80140783 G A 0.342009 -8.4069e-07
6:80147187 T C 1.860228 1.4700e-04
6:80150821 G T 0.066036 2.7878e-05
6:80151055 A G 0.134565 -3.1335e-05
6:80159388 G A 0.653456 -1.2339e-06
6:80162563 A C 1.405933 -1.6832e-05
6:80177108 A G 0.285993 2.4599e-05
6:80187625 T C 0.033266 -2.3696e-05
6:80220684 A G 0.299061 -4.7114e-06
6:80228535 G T 0.396708 4.0590e-06
6:80228541 G A 1.561181 -1.1976e-06
6:80241681 C T 0.054686 -6.9926e-06
6:80241842 C T 0.032903 4.7741e-05
6:80257281 A C 0.084859 -2.9696e-05
6:80258505 G A 0.396403 2.4303e-06
6:80264207 G A 0.033588 2.2408e-06
6:80273551 A G 0.266164 3.0797e-05
6:80281367 G C 0.136893 -2.4959e-05
6:80302628 A T 0.117885 2.5022e-05
6:80303178 A G 0.031566 1.7031e-05
6:80310375 T C 0.304773 1.8938e-05
6:80311361 C T 0.409604 -3.0397e-05
6:80325234 T C 1.559201 -2.2492e-05
6:80327007 G A 0.449277 2.6266e-05
6:80327721 C A 0.226030 3.9590e-05
6:80327992 T C 1.286967 1.2214e-05
6:80338591 C T 0.228165 1.3005e-06
6:80346598 G T 0.228581 -3.8575e-05
6:80355429 T G 0.073976 -2.0790e-05
6:80355656 C T 0.657244 1.2027e-06
6:80358952 G A 0.756719 -5.9068e-07
6:80361310 C T 0.163015 -3.0288e-05
6:80364826 G A 0.072486 -2.2120e-05
6:80365796 G A 1.064443 3.0770e-05
6:80366145 C T 0.369859 -1.0514e-04
6:80382863 A G 0.123263 -4.0410e-05
6:80382916 T G 1.592551 -5.0582e-05
6:80400034 G A 0.998987 -4.9677e-05
6:80412496 A G 0.065290 -2.4214e-05
6:80418076 T C 0.082337 -3.8129e-05
6:80422022 A G 0.125000 8.4347e-06
6:80431331 T G 0.069889 6.5456e-06
6:80431894 T C 0.026294 -1.2813e-05
6:80435617 A G 0.284315 -2.8153e-05
6:80443859 T C 0.245530 1.6158e-05
6:80448812 T C 1.117440 -4.1508e-05
6:80453732 C A 0.020455 -2.4852e-05
6:80463896 C T 0.140005 3.7924e-06
6:80466124 G A 1.122059 -4.0326e-05
6:80473169 T C 0.103143 9.6586e-06
6:80483036 T C 0.020400 -3.1545e-05
6:80489719 T C 0.064102 -6.4797e-06
6:80494345 T C 0.109196 -2.6060e-05
6:80494378 T C 0.095304 1.4788e-06
6:80504479 A G 0.092801 3.6974e-05
6:80508889 A C 0.503863 -4.2226e-05
6:80511763 G C 0.068425 -1.5610e-05
6:80512054 G T 0.167537 2.1294e-05
6:80512192 A G 0.303637 1.0357e-04
6:80512375 C T 0.176781 -5.1258e-05
6:80514847 C T 0.807935 1.4143e-05
6:80525275 T G 0.206671 -9.5818e-06
6:80526228 A G 0.193695 4.2324e-05
6:80532812 T C 1.817659 -1.0543e-04
6:80542590 C T 1.383527 -3.5923e-05
6:80547983 A G 0.067705 -2.1925e-05
6:80552082 C T 0.121907 -2.1552e-05
6:80552840 C T 0.508270 -1.4800e-05
6:80553296 T C 0.094947 -2.4876e-05
6:80564836 T C 0.733560 1.0530e-06
6:80572140 G A 0.099767 -2.1394e-05
6:80572483 C T 0.600572 8.5834e-06
6:80575045 G A 0.078020 -2.0048e-05
6:80575820 T C 0.882975 -1.5805e-05
6:80577166 C T 1.407731 -2.6087e-05
6:80578348 T C 0.044491 8.5125e-06
6:80584247 C G 0.257105 3.1272e-05
6:80587151 A G 0.219470 -1.0001e-05
6:80589877 A G 0.172662 6.6855e-05
6:80597664 G A 0.040092 4.2754e-06
6:80598296 C T 1.760198 3.7811e-06
6:80606507 T G 0.581496 1.2271e-05
6:80606761 A G 0.035594 1.1336e-05
6:80608294 G A 0.393290 -2.9085e-06
6:80610263 A C 1.169228 2.1317e-06
6:80611616 A G 0.631576 1.3305e-05
6:80626456 G C 0.021510 -1.1146e-05
6:80631894 T C 0.064598 -2.0535e-05
6:80631931 C T 0.224173 -6.4115e-06
6:80638233 C T 0.107956 -2.9019e-05
6:80644037 A G 0.031994 -2.9760e-05
6:80647622 G A 0.085495 -5.8720e-06
6:80658793 C A 1.549944 1.9425e-05
6:80661946 A G 0.746322 1.9166e-05
6:80670767 G A 0.377950 3.1394e-05
6:80673806 T C 0.027028 -1.7913e-05
6:80683626 G A 0.390210 4.4682e-06
6:80688704 C T 0.281767 -4.9732e-05
6:80700428 T C 0.052605 -5.6100e-06
6:80712748 C T 0.043221 9.6860e-06
6:80713014 A G 0.043043 8.1346e-06
6:80717676 T C 0.036214 -2.6370e-05
6:80720286 T C 0.672074 7.4368e-05
6:80724751 T C 0.066507 -1.8012e-05
6:80729999 G A 0.100874 7.1122e-06
6:80744626 A T 0.023227 -1.5224e-05
6:80745306 T C 1.149292 -3.7441e-06
6:80781624 T C 0.034837 -2.4764e-05
6:80788801 C T 0.047516 -3.1161e-06
6:80793806 A G 0.312820 -2.0104e-05
6:80799439 T G 0.795828 3.3967e-05
6:80800351 A G 0.026613 -2.4424e-05
6:80803557 A G 0.157276 -3.7454e-06
6:80804686 T C 0.101331 -3.7509e-05
6:80810233 C T 0.040647 -2.8457e-06
6:80814080 G A 0.940063 4.8873e-05
6:80826289 A G 1.133718 9.5026e-06
6:80836802 A G 0.029183 -1.2231e-05
6:80838001 C T 0.048457 2.6086e-05
6:80857181 C T 0.100150 1.3460e-05
6:80864777 G T 0.174969 1.8700e-05
6:80866657 G T 0.167537 -1.8576e-06
6:80881346 G A 0.086761 -1.0914e-06
6:80883180 C T 0.042799 1.7885e-05
6:80883674 A G 0.062274 -2.7509e-06
6:80883931 C T 0.061736 4.5376e-05
6:80912585 A G 0.158773 -3.6712e-05
6:80917366 C T 0.069805 -1.7782e-05
6:80926992 A G 0.049759 3.2158e-06
6:80930288 C G 0.044491 -1.6736e-05
6:80942903 G A 1.790505 2.9376e-05
6:80946687 A G 0.827023 -9.2378e-06
6:80952701 T C 0.879061 6.0968e-05
6:80952806 G A 0.054754 -3.2001e-06
6:80955283 G C 0.027434 -1.3586e-05
6:80965108 C T 0.102318 -9.6786e-06
6:80989548 T C 0.029430 -2.0866e-05
6:80995137 A G 0.909458 8.9418e-05
6:81023468 T C 0.052294 -2.9796e-05
6:81025559 A G 1.651973 5.1283e-05
6:81045137 C A 0.058292 -4.7976e-05
6:81046299 A G 1.662704 3.2324e-05
6:81048288 G A 1.036253 4.6821e-05
6:81048652 A G 0.235391 1.2693e-06
6:81056634 C T 0.286184 -4.8824e-05
6:81057732 C T 1.319685 1.4240e-05
6:81068814 T C 0.095099 2.6115e-06
6:81070123 T C 0.900811 2.1275e-05
6:81076339 C T 0.667657 -2.0993e-06
6:81079115 G T 0.827221 -2.4142e-05
6:81083794 A C 0.095872 2.3165e-05
6:81085980 T C 0.031884 -1.8357e-05
6:81087139 A G 0.104840 4.7634e-05
6:81091937 G A 0.068552 -1.1977e-05
6:81092303 G C 0.160042 -3.1650e-05
6:81092467 C T 1.165131 1.9184e-05
6:81103752 T C 0.050184 -9.6839e-06
6:81104402 G T 0.078646 -2.6648e-05
6:81114944 T C 0.043234 1.3973e-05
6:81127159 A G 0.031364 -2.5152e-05
6:81134584 A G 0.034967 6.3851e-06
6:81135978 G C 0.036551 -6.4246e-05
6:81152773 T C 0.042530 6.5078e-06
6:81154408 A C 0.045321 -3.1482e-05
6:81160458 A G 0.070947 7.8749e-06
6:81171026 C T 0.045075 -8.1999e-06
6:81176395 C T 1.084956 4.3996e-05
6:81192455 T G 0.245625 -1.2394e-05
6:81199357 T C 0.157991 -3.5150e-05
6:81215558 T C 1.030274 -2.4810e-05
6:81219008 A G 0.152911 -2.8646e-05
6:81232862 A G 0.335609 -5.3049e-06
6:81250676 A G 0.067432 6.0176e-06
6:81255569 C T 0.084693 5.9328e-06
6:81262604 C T 0.081250 -1.9904e-06
6:81263034 G A 0.054890 1.1145e-05
6:81264034 T C 1.066225 -3.0342e-05
6:81266744 G A 0.751561 -3.5806e-05
6:81273589 T G 0.027158 -2.1461e-05
6:81274110 C T 1.071658 -3.4745e-05
6:81301664 C T 0.347255 -1.1143e-05
6:81302881 T C 0.046853 1.2131e-05
6:81312440 A G 0.183383 1.3915e-05
6:81315568 C T 0.052345 5.5388e-06
6:81328190 T C 0.041998 -2.3717e-05
6:81333832 C T 1.159750 7.1103e-06
6:81340524 T C 0.048340 1.6234e-05
6:81341175 C T 0.676018 -2.6392e-06
6:81347904 G A 0.290946 5.7705e-06
6:81353834 A C 1.524337 1.6898e-06
6:81354717 A G 0.052216 8.2140e-06
6:81365551 T C 0.166112 5.8329e-06
6:81365907 G A 1.494002 1.4869e-05
6:81371723 A G 1.977256 2.7622e-05
6:81382786 G T 0.056188 -6.5790e-06
6:81399464 G A 0.096758 1.4216e-05
6:81406662 A G 0.334797 3.3975e-06
6:81427214 A G 0.282335 1.6718e-05
6:81430487 A C 0.166336 6.5398e-06
6:81435053 A G 0.043702 5.7656e-06
6:81435771 C T 0.037583 -2.5499e-05
6:81461763 G A 0.022539 -3.2929e-05
6:81463045 G T 0.251058 1.5067e-05
6:81470137 T G 0.126860 -9.7537e-06
6:81479114 A G 0.101598 1.7654e-05
6:81494999 G A 0.190468 -3.1771e-06
6:81495565 A G 1.055880 1.7246e-05
6:81501055 T C 0.085839 1.3594e-05
6:81515701 A G 0.089640 2.1783e-06
6:81519600 C T 0.085226 1.2160e-05
6:81529597 G T 0.064491 -2.3931e-06
6:81540969 A C 0.183714 4.8198e-06
6:81549289 A C 0.046422 -1.3057e-06
6:81553211 G A 0.331077 1.3957e-05
6:81554526 G A 0.410263 3.7720e-06
6:81567744 C T 0.057883 -1.1691e-05
6:81569325 C T 0.042365 3.8081e-05
6:81582767 A G 0.493417 -6.0760e-06
6:81585828 C T 0.024506 -3.3599e-06
6:81598424 A G 0.044146 1.0936e-05
6:81608403 G A 0.042134 -2.4111e-05
6:81608591 A G 0.027768 -4.9283e-05
6:81611824 A C 0.926476 1.3288e-05
6:81635395 T C 0.478233 -2.1493e-06
6:81636786 T G 0.057441 2.3919e-05
6:81637340 T C 0.066283 3.1617e-06
6:81642075 C T 0.082674 9.1729e-06
6:81646601 T C 0.042131 -6.9336e-06
6:81658278 C T 0.480149 1.6240e-06
6:81663964 T C 0.042017 -2.3798e-05
6:81669749 C A 0.083359 -1.4737e-05
6:81672597 G A 0.047921 1.7606e-05
6:81684197 A G 0.148558 1.2017e-05
6:81685811 C T 0.076001 7.0707e-06
6:81687276 A G 0.357275 -2.7064e-05
6:81689356 T G 0.303228 1.4665e-06
6:81729933 T C 0.076033 -1.1457e-05
6:81732221 C A 0.043371 6.6106e-06
6:81740820 A G 0.354707 -2.1362e-05
6:81762310 G T 0.100968 -4.8245e-06
6:81769638 G T 0.389645 -7.5038e-06
6:81773831 C T 0.079120 9.0378e-06
6:81785804 T G 0.048233 3.7712e-06
6:81789320 T C 0.105100 2.7445e-05
6:81797355 A G 0.045448 -3.1601e-06
6:81797463 C T 0.035169 -2.0048e-05
6:81800362 A G 1.103532 5.7051e-05
6:81803366 C T 1.445785 3.0419e-05
6:81813041 A C 1.813962 7.9317e-06
6:81830998 A G 0.133342 8.4976e-06
6:81837353 A G 0.048885 2.2667e-05
6:81837480 G C 0.029216 -7.4882e-06
6:81838308 G T 0.554348 -2.6194e-05
6:81842389 G A 0.048304 4.6194e-06
6:81847244 T G 0.049502 -7.5788e-06
6:81855359 T C 0.203091 -3.6728e-06
6:81868709 A G 0.153089 1.4438e-05
6:81877125 C T 0.021767 -5.0956e-06
6:81881747 C T 0.038700 -1.5889e-06
6:81896821 T C 0.413087 -2.1688e-05
6:81915907 G A 0.096982 2.4880e-05
6:81922230 A G 0.136487 8.4898e-06
6:81935652 C A 0.022380 -1.9679e-05
6:81939717 A C 0.026035 -4.6744e-06
6:81947167 T C 0.112046 -1.5951e-05
6:81950917 G A 0.041160 1.7632e-05
6:81952772 C A 0.730827 -2.3434e-05
6:81960802 T C 0.022763 9.9065e-06
6:81969608 A G 0.077595 1.8069e-05
6:81972133 A G 0.031264 7.0856e-06
6:81999671 T C 0.032718 7.3107e-06
6:82003752 T C 0.161704 2.8094e-05
6:82003951 G A 0.053342 -5.2224e-05
6:82006105 C T 0.044679 -1.6184e-06
6:82009104 C G 0.021237 2.5286e-05
6:82011345 T C 0.177096 -2.8564e-05
6:82014917 A G 0.554429 -2.2059e-06
6:82017146 G C 0.064559 -3.2179e-06
6:82020610 G A 1.879547 -5.7409e-05
6:82035731 A C 0.052212 -1.0794e-05
6:82036803 T C 0.185658 -9.6770e-07
6:82044206 A G 0.541826 -2.2222e-05
6:82047009 T C 0.036318 -2.7744e-05
6:82063869 A G 0.151830 -4.1754e-05
6:82071645 A G 1.507332 -1.3554e-04
6:82071719 G A 0.967143 -5.1178e-05
6:82076800 T C 0.056958 1.1202e-06
6:82077114 G A 0.540099 -1.6639e-05
6:82078402 A G 0.424927 -2.0587e-05
6:82081057 T C 0.076894 2.4763e-05
6:82087003 G T 0.512363 3.1726e-05
6:82088808 C T 0.317409 4.3032e-05
6:82101076 T C 0.038285 -9.0415e-06
6:82101140 T C 0.055646 4.9858e-06
6:82118141 G A 0.033023 -3.2879e-05
6:82129371 T C 0.128843 3.3989e-06
6:82131213 G A 1.884815 -6.3595e-05
6:82133785 C T 1.020111 -1.5935e-05
6:82134057 A G 0.034987 1.1754e-05
6:82155757 A C 0.055656 9.5854e-06
6:82159491 C T 1.967058 -1.6516e-05
6:82161013 G A 0.864344 -1.5702e-05
6:82161751 T C 0.022143 6.3709e-06
6:82163484 T C 0.106905 1.7214e-05
6:82164277 T G 0.028044 1.1173e-05
6:82169907 G A 0.147896 3.8246e-06
6:82193109 C T 0.447619 -3.4099e-05
6:82194840 C A 0.078072 -1.0653e-06
6:82200645 T G 0.075618 3.8154e-05
6:82206416 T G 0.481999 -2.4916e-05
6:82207686 T C 0.026765 1.0071e-05
6:82207828 A G 0.075397 5.2239e-05
6:82234693 G A 0.216042 -1.1860e-05
6:82243463 C T 0.120070 -2.4530e-05
6:82253194 T G 0.080802 3.8296e-05
6:82268427 G A 1.953095 -5.8829e-06
6:82270746 T C 0.040755 2.3394e-05
6:82276323 A C 0.026015 -5.6277e-06
6:82287103 T C 0.075368 3.7933e-05
6:82287685 A G 0.879151 -7.9056e-06
6:82297805 G A 1.246274 -2.0798e-05
6:82318067 T G 0.117587 -2.3148e-06
6:82321677 A G 0.034221 -1.8560e-05
6:82325446 A G 0.570895 -1.7243e-05
6:82329106 A G 0.421393 -3.0462e-05
6:82334422 T C 0.117077 -2.0046e-05
6:82339235 T C 0.040975 -1.5455e-06
6:82341556 A G 0.075618 -7.2291e-06
6:82341612 C T 1.967448 -1.3950e-05
6:82361163 A G 0.055231 1.0572e-05
6:82365948 C T 1.911269 -2.6732e-05
6:82367557 A G 0.029294 1.3530e-05
6:82379632 A G 0.038518 2.5824e-05
6:82392346 C T 0.094434 2.8251e-05
6:82393510 C A 0.126009 7.0207e-05
6:82397517 G A 1.702507 -3.6709e-05
6:82398051 T G 0.042459 -4.1057e-05
6:82399464 A G 1.065692 -2.9297e-05
6:82399967 T C 1.795364 -1.3295e-05
6:82403301 T G 0.254194 1.6928e-05
6:82406951 A G 0.088157 -3.5603e-05
6:82413747 A C 0.286272 -6.4841e-06
6:82413980 T C 0.036873 3.0565e-05
6:82424678 A G 0.068630 1.5205e-05
6:82437814 A G 0.043871 1.4212e-05
6:82437870 C T 0.021507 1.5258e-05
6:82438065 G A 0.312567 1.2298e-05
6:82441620 A C 0.062836 -4.6054e-05
6:82453501 T C 0.097920 -1.9428e-05
6:82454115 A G 0.794812 2.5819e-05
6:82455072 C T 0.139480 1.0764e-05
6:82460760 C T 0.131842 1.0375e-05
6:82461520 G A 0.138756 9.4787e-06
6:82463376 T C 0.554432 3.8705e-05
6:82465766 A G 0.033922 -5.6159e-05
6:82469290 T C 0.035331 -7.5634e-06
6:82478554 T C 0.029939 2.6617e-06
6:82488342 A G 0.029862 -3.9015e-05
6:82493252 G A 0.111465 -6.4094e-06
6:82495537 C T 0.180001 8.1821e-06
6:82500762 C G 0.057746 -3.8280e-05
6:82515315 A G 0.166579 1.1315e-04
6:82521038 C T 1.211806 6.4482e-05
6:82525208 C T 0.030004 8.5454e-06
6:82525249 A G 0.038508 -5.1072e-05
6:82529034 G A 0.136627 1.2343e-05
6:82531782 G A 0.529959 4.6740e-06
6:82546753 C T 0.296990 -4.7417e-07
6:82558163 A G 0.056695 -5.2388e-06
6:82560065 A G 0.072658 -4.0868e-05
6:82561482 A G 0.257508 9.1559e-07
6:82562429 A G 0.817250 -8.1325e-05
6:82570043 A G 0.033010 1.0056e-05
6:82570133 G A 0.020841 6.5956e-06
6:82586362 T C 0.123166 2.5122e-05
6:82588404 T C 1.447732 -2.2626e-05
6:82602113 G T 0.972904 -3.6827e-05
6:82607635 T C 0.116415 2.5783e-05
6:82612510 A G 0.157569 2.2856e-05
6:82617837 C T 0.556873 -4.8556e-05
6:82618257 G C 0.283789 4.8645e-06
6:82622131 T C 0.584713 2.7629e-05
6:82623123 G A 0.021919 -1.2930e-05
6:82634376 C T 0.078293 1.3434e-05
6:82635257 G A 1.209398 -1.0724e-05
6:82635370 C T 0.065332 7.6015e-06
6:82636320 A G 0.024191 4.0056e-05
6:82645544 A C 0.305215 -3.3891e-05
6:82646090 A G 0.052975 -1.4881e-05
6:82646201 C G 0.091016 -2.6677e-05
6:82647678 C T 0.423434 -1.2132e-05
6:82650791 T C 0.038882 -6.3817e-06
6:82654796 A G 0.041819 -3.5530e-05
6:82672570 A G 0.509400 -9.8859e-06
6:82675437 T G 0.083268 -8.0260e-06
6:82677357 C T 0.032014 1.6435e-05
6:82688646 G A 0.099280 -4.3360e-06
6:82690745 A G 0.033844 -1.4021e-05
6:82696878 G A 1.193172 1.1155e-05
6:82698750 G T 0.082898 5.7469e-05
6:82699222 G A 1.276840 3.8211e-05
6:82703091 C T 0.072976 3.0837e-05
6:82733069 A G 0.706707 -1.8886e-06
6:82743319 T C 0.068633 -2.4200e-05
6:82746599 G T 0.183571 -8.1962e-05
6:82749431 A G 0.165222 1.3580e-05
6:82749599 C T 0.092201 7.1493e-05
6:82753803 G A 0.085703 4.0863e-05
6:82762197 A G 0.110533 8.0942e-05
6:82764554 C T 0.127593 -1.6497e-05
6:82768899 T G 0.090575 1.3832e-05
6:82769430 G A 1.338644 -1.7208e-05
6:82770491 C T 0.430864 4.4302e-05
6:82778405 T C 1.443094 3.7959e-05
6:82778472 T C 0.115120 1.1766e-05
6:82778549 C T 1.100244 -5.9981e-05
6:82783183 A G 0.170412 3.0471e-05
6:82788848 G A 0.040028 3.9690e-06
6:82794111 C T 0.227568 3.1930e-06
6:82797317 T C 0.166913 -3.1893e-07
6:82800915 T C 0.754979 -3.6718e-05
6:82808030 T C 1.291715 -2.7467e-05
6:82827914 T A 0.027641 1.3638e-05
6:82828838 T C 0.329756 -1.3697e-05
6:82829439 C T 1.181068 -5.9884e-05
6:82833728 T C 0.153498 2.2062e-05
6:82855424 C T 0.276408 -2.7353e-05
6:82855780 G A 0.034863 3.5803e-05
6:82855793 T C 1.547519 -1.6373e-05
6:82856248 T C 0.040453 -2.4294e-06
6:82856409 T C 0.102312 -1.4780e-05
6:82868620 A G 1.970048 -2.0749e-05
6:82872314 G T 0.804488 7.3390e-07
6:82894357 G T 0.037619 1.6908e-05
6:82904034 T C 0.080665 -2.2378e-05
6:82919792 A G 0.219314 -2.7677e-05
6:82923481 T C 0.052102 2.2939e-05
6:82938817 G A 1.308113 -1.1060e-05
6:82948112 T C 0.025619 4.4849e-05
6:82953435 T C 0.437313 -2.4679e-05
6:82954735 A G 0.119417 6.4919e-06
6:82958246 G A 1.029985 -2.7796e-06
6:82962758 T C 0.044919 -7.7257e-06
6:82970412 T G 0.039245 7.2684e-06
6:82970435 C A 0.036701 3.6939e-05
6:82979582 A G 0.087793 -1.3793e-05
6:82979725 T C 1.043306 -2.2318e-06
6:82996174 A C 1.385500 -2.2640e-05
6:83007157 G A 0.031377 1.4143e-05
6:83010602 T C 1.343412 -2.3801e-05
6:83026552 C T 0.326644 -3.8868e-05
6:83037780 T C 1.380395 -2.6706e-05
6:83038382 C G 0.137866 -2.1174e-06
6:83040285 C T 1.410026 -2.0441e-05
6:83042752 G A 1.905355 -1.1796e-05
6:83045900 T C 0.078753 -3.3452e-06
6:83057748 A G 0.052884 1.8852e-05
6:83072388 A G 1.276905 -1.4435e-06
6:83073931 G T 1.349988 6.8953e-07
6:83078381 T C 0.035616 1.7143e-05
6:83088943 G A 0.302001 7.7632e-06
6:83089186 C G 0.132527 1.0944e-05
6:83091396 A G 0.031371 2.1892e-06
6:83096757 T C 0.674593 -3.2935e-05
6:83117059 G A 0.074002 1.4715e-05
6:83118292 T G 1.001477 -1.1201e-05
6:83118415 C T 0.039544 1.4334e-05
6:83123809 T A 0.281845 -1.0232e-05
6:83129735 T C 0.052868 -2.9846e-06
6:83131167 G C 0.080412 3.1210e-06
6:83138794 C G 0.056085 -1.0158e-05
6:83142844 T C 0.085988 2.1808e-05
6:83144269 A C 0.480730 -4.7128e-07
6:83144376 C T 0.100906 -3.4569e-06
6:83154451 A G 0.992057 -3.3088e-05
6:83158637 C T 0.035646 -1.6135e-05
6:83161280 A G 0.041527 4.4311e-06
6:83161854 A G 0.920919 -2.3641e-05
6:83179130 C T 0.061271 -2.3281e-05
6:83189524 T C 0.216305 3.2210e-06
6:83191092 A G 0.070616 -2.2692e-05
6:83213123 C T 1.619787 -4.9915e-06
6:83237007 A G 0.029803 1.4449e-05
6:83251120 G A 0.052826 -2.9175e-05
6:83261973 C T 0.945775 3.4377e-05
6:83265236 G A 0.072362 -1.8587e-05
6:83277523 T G 0.662489 6.5614e-05
6:83278034 C G 0.745281 5.3917e-05
6:83280442 G A 0.034000 3.1209e-06
6:83281624 C T 0.298126 1.8236e-05
6:83283744 A G 0.030981 8.0895e-06
6:83292274 C A 0.057363 -3.5433e-05
6:83297820 A C 0.673093 4.5513e-05
6:83300948 T C 0.387006 3.4320e-05
6:83315736 A C 0.066822 9.4935e-06
6:83320034 A C 0.081694 -2.7745e-05
6:83327152 C T 0.179682 1.0878e-05
6:83356887 A G 0.339689 -1.1956e-05
6:83368351 A G 0.140096 -1.0776e-05
6:83375325 G A 0.047568 4.9110e-05
6:83382519 C T 1.431610 -6.0306e-07
6:83386783 C T 0.087374 3.0438e-07
6:83388363 C T 1.049960 -1.4365e-05
6:83389075 T C 0.048265 -2.5298e-05
6:83395157 C G 0.040962 1.5625e-05
6:83398032 T C 0.117564 1.0169e-05
6:83401432 T C 0.029602 -1.9113e-05
6:83402096 T G 0.042163 -2.5275e-05
6:83418475 A G 0.225393 5.4224e-06
6:83419869 T C 0.067130 2.0142e-05
6:83437238 C T 0.080643 1.6091e-05
6:83439305 G A 0.262000 -4.1699e-06
6:83442964 A G 0.898266 1.2311e-05
6:83443347 A G 0.348433 -5.6451e-07
6:83443421 T C 0.980074 2.5297e-05
6:83447462 T C 0.043312 1.9738e-05
6:83453239 A G 0.052083 -3.9208e-06
6:83455229 A C 0.369057 4.1060e-05
6:83461474 C T 0.051537 -1.7345e-05
6:83469739 A G 0.820233 -2.2815e-06
6:83471503 G T 0.878684 -3.2039e-05
6:83473150 G A 1.697651 -6.2285e-05
6:83475742 C T 0.060531 -1.4249e-05
6:83482177 G A 0.093107 -1.4902e-06
6:83483407 A C 0.036197 4.4411e-06
6:83486803 T C 0.072145 1.8184e-05
6:83509308 G A 0.039820 -2.4744e-05
6:83511266 A G 1.112069 2.4647e-07
6:83535933 C T 0.315835 1.0048e-05
6:83536768 C T 0.046584 -1.9905e-05
6:83545752 T C 0.293189 6.3512e-05
6:83547219 C T 0.164868 3.7114e-05
6:83550056 G A 0.473819 -2.6280e-06
6:83552461 C T 0.216617 1.2387e-05
6:83556743 T G 0.520108 -1.7746e-05
6:83569278 T C 0.197976 8.7749e-05
6:83571634 C T 0.047785 1.4808e-05
6:83574338 A G 0.020439 -1.6066e-05
6:83582187 G A 0.049596 -9.3137e-06
6:83582485 T C 0.105629 -3.0314e-05
6:83585800 G T 0.600767 4.6467e-06
6:83602353 G A 0.443078 3.8393e-05
6:83603045 T C 0.042254 4.7537e-06
6:83603085 T C 0.118736 3.9399e-06
6:83607002 T C 0.118447 3.3197e-05
6:83610667 G A 0.151499 4.0361e-06
6:83616198 A G 0.297662 -1.8081e-05
6:83616735 A G 0.096878 -1.4522e-06
6:83624301 C A 0.117191 3.2256e-06
6:83627649 A C 0.034734 4.8984e-06
6:83631132 C T 0.114146 4.1512e-06
6:83646681 T C 0.049184 -3.3787e-05
6:83650393 T C 0.061190 1.1267e-05
6:83652113 A G 0.171490 3.1248e-05
6:83663089 G T 0.052485 -6.4841e-06
6:83663826 T C 0.148918 2.5808e-06
6:83667045 T C 0.315228 -4.4494e-05
6:83667166 G A 0.043669 2.4341e-05
6:83691384 A G 0.254603 -4.9641e-05
6:83704661 C T 0.024808 6.6155e-06
6:83708796 T C 1.738192 -7.4225e-06
6:83708870 T C 0.045760 8.8257e-06
6:83709756 C G 0.780284 5.3221e-05
6:83710287 T C 0.365613 -5.6680e-05
6:83711093 A G 0.049057 -4.6340e-06
6:83713193 A G 0.053270 1.2519e-05
6:83732471 T C 0.096485 -9.0227e-06
6:83734940 T C 0.064702 -9.8244e-05
6:83737394 A G 0.083950 4.0900e-05
6:83743782 C T 0.778229 3.4605e-05
6:83751221 T G 0.085443 -9.9878e-07
6:83757448 G A 1.397685 1.5416e-05
6:83769807 C T 0.085683 -1.2483e-05
6:83769908 G A 1.509163 -5.8351e-06
6:83776144 G T 0.108625 -2.0379e-05
6:83779028 C A 0.282202 1.6073e-05
6:83780335 T G 0.096972 9.0709e-06
6:83781794 C T 0.186934 4.7945e-05
6:83817688 T C 0.060768 -1.3183e-05
6:83834068 G A 0.045240 -1.4130e-05
6:83838673 A G 0.250510 -1.7525e-05
6:83838973 G A 0.039434 8.1684e-07
6:83841312 C T 0.055348 -1.4901e-05
6:83843449 A C 0.041978 5.2475e-06
6:83863582 T C 0.050752 3.4326e-06
6:83866725 C T 0.063190 -2.3119e-05
6:83867193 A G 0.078672 1.1048e-04
6:83870271 A G 0.041495 -2.1422e-06
6:83880167 T C 0.520916 -1.1150e-05
6:83880274 T C 0.483596 -1.0912e-05
6:83887901 C T 0.493372 -1.3732e-06
6:83895690 G C 0.039930 -3.8390e-05
6:83908232 T C 0.471946 -1.5341e-05
6:83908422 T C 0.022925 -3.2512e-05
6:83908738 G A 0.480989 -1.2382e-05
6:83910393 G A 0.158419 8.4119e-06
6:83917008 G A 0.265836 1.6897e-05
6:83925179 C A 0.039969 -3.1488e-05
6:83929099 T C 0.039810 -1.4222e-05
6:83931021 C T 0.191017 -1.0447e-05
6:83931474 C A 0.059441 -4.6195e-06
6:83942698 A G 0.052336 -3.3840e-06
6:83949497 T C 0.117382 1.3832e-05
6:83957723 C A 0.816238 -7.3641e-06
6:83960339 C T 0.100961 2.5539e-05
6:83976134 T C 0.038103 1.1465e-05
6:83979368 A G 0.037635 -1.7690e-06
6:83982351 T C 0.183129 -2.0078e-06
6:83987234 T C 0.494557 -4.8965e-06
6:84003291 T G 0.272633 1.4530e-05
6:84021751 T C 0.613951 1.6154e-05
6:84038815 T C 0.024759 6.7616e-06
6:84039235 A G 0.052972 -2.7421e-05
6:84059361 C T 0.056299 -3.1282e-05
6:84066736 C T 0.037259 -1.6064e-05
6:84116386 T C 0.030501 -4.5964e-06
6:84116814 T C 0.055637 3.5953e-07
6:84128792 T C 0.072106 -2.1493e-05
6:84129598 G A 0.082785 2.9792e-05
6:84139030 T G 0.610040 2.3471e-05
6:84139083 A G 0.033546 -2.8288e-05
6:84147224 T C 0.069811 -1.5212e-05
6:84160809 T C 0.056396 -3.1574e-05
6:84181802 A C 0.054786 -2.1747e-05
6:84182057 C T 0.217574 1.0400e-05
6:84189683 G A 0.221223 1.3111e-05
6:84212504 C T 0.322233 6.7364e-06
6:84216183 C T 0.067994 -5.6394e-06
6:84219312 G A 0.332100 1.0934e-05
6:84226595 T C 1.447479 1.4865e-05
6:84231999 A G 0.044163 -1.4940e-05
6:84233831 A G 1.801268 -1.8563e-05
6:84234144 T C 0.304712 1.3181e-05
6:84235749 T G 1.083648 4.0440e-06
6:84241968 G T 1.085112 7.2435e-06
6:84249507 A G 0.037106 -6.4238e-06
6:84265335 A G 0.020342 2.2669e-05
6:84269317 C T 1.448281 1.7885e-05
6:84272842 C G 0.055199 3.2930e-05
6:84274433 T C 0.055455 -4.2576e-05
6:84276941 C T 1.728227 1.3103e-05
6:84286169 C T 0.060720 3.3971e-05
6:84286379 A G 0.070756 -1.0182e-05
6:84287045 C T 0.048850 3.8138e-05
6:84289251 C T 0.194425 -1.7012e-06
6:84292500 G A 0.037859 4.8791e-05
6:84292572 T C 0.888061 1.3438e-05
6:84301688 G T 0.146289 1.4440e-05
6:84303342 C T 1.446694 1.5040e-05
6:84305769 C T 0.081181 -1.0375e-05
6:84306718 T G 0.492960 3.8186e-06
6:84329970 A G 0.079068 -2.1108e-05
6:84350028 G A 0.189138 -8.5551e-07
6:84356242 G A 1.562524 1.3552e-06
6:84366783 T C 0.120316 -1.5044e-05
6:84382458 A C 0.081405 1.7456e-05
6:84390038 T C 0.041144 -8.2194e-06
6:84390104 G A 0.040871 -1.6463e-05
6:84392756 A C 0.043228 4.7544e-06
6:84401480 A G 0.046675 3.2027e-05
6:84411459 A G 0.422447 1.9635e-05
6:84425863 C T 0.090968 1.2839e-06
6:84433002 C G 0.056581 2.6515e-05
6:84436210 T C 0.120070 -1.0372e-06
6:84439901 T C 0.256982 -4.9685e-06
6:84445971 T C 0.031244 -8.9855e-06
6:84472284 C T 0.057961 2.1638e-05
6:84476928 T C 0.053813 3.3757e-05
6:84482201 A G 0.136464 2.9264e-05
6:84489881 T C 0.123335 -1.8031e-05
6:84493977 C A 0.079075 -6.1825e-06
6:84498418 C T 0.044432 2.7976e-06
6:84504133 A G 0.028664 -8.0968e-06
6:84519157 T C 1.557932 6.4069e-06
6:84520633 T C 0.347021 7.4481e-06
6:84525784 T C 0.729626 1.7725e-05
6:84563147 A G 0.149993 -9.4419e-05
6:84579725 A C 1.438664 5.4982e-07
6:84582728 C T 0.150129 -1.0947e-04
6:84589309 T C 0.076803 -2.1948e-05
6:84622616 A G 0.460375 1.2556e-05
6:84630367 C A 0.072713 -7.5097e-05
6:84646690 G T 0.070756 -4.0154e-05
6:84649994 T G 0.247952 3.2522e-05
6:84659106 G A 0.054449 -3.5305e-05
6:84668949 T C 0.052024 -4.1162e-05
6:84691156 T C 0.070814 -1.2579e-05
6:84695944 A G 0.124559 -6.0525e-05
6:84706928 T C 0.048762 -1.2794e-05
6:84709583 G A 0.100449 -1.5992e-06
6:84714136 C A 0.042566 1.3274e-05
6:84716349 A G 0.070853 -1.2067e-05
6:84722195 A C 0.272941 4.3011e-05
6:84726156 T C 0.501678 -7.9307e-06
6:84740220 C T 0.034568 -2.8458e-05
6:84752622 C T 0.109631 -1.4291e-06
6:84759330 T C 0.055965 -6.3931e-06
6:84761801 G A 0.327416 -2.2445e-05
6:84767124 C T 0.352081 -4.2443e-05
6:84767648 C T 0.043166 -2.0178e-05
6:84771346 A G 0.068831 1.0290e-05
6:84785752 T G 0.292874 -3.0345e-05
6:84797344 C A 0.255602 -7.5570e-06
6:84799231 T G 0.132835 -3.8312e-05
6:84811129 A C 0.097216 -2.8718e-05
6:84811751 A C 0.056990 -2.5577e-05
6:84815421 T C 0.137234 -1.0352e-04
6:84837271 C T 0.291203 1.4765e-05
6:84844230 T C 0.130164 -1.8538e-05
6:84851397 T G 0.245391 1.2448e-05
6:84855385 G C 0.054257 1.2942e-05
6:84863054 C T 0.024568 -2.6030e-05
6:84863963 G A 1.785211 -1.2362e-06
6:84874617 T C 1.823800 -6.8609e-06
6:84880610 A G 0.079260 -9.0935e-06
6:84885191 A G 0.079815 -4.7088e-05
6:84887106 G A 0.051368 -1.8830e-05
6:84894942 T C 0.096966 1.3266e-04
6:84897206 A G 0.252710 1.0168e-05
6:84902250 A G 0.137574 -1.4992e-05
6:84903297 G A 0.050943 2.0545e-05
6:84904604 C G 0.054861 -3.5856e-05
6:84917510 C T 0.121576 -1.2128e-04
6:84922888 A G 0.038233 -5.1774e-05
6:84923526 T C 0.085154 3.9017e-05
6:84924544 A G 0.051388 -2.3584e-05
6:84925536 C T 0.020056 8.7774e-06
6:84928741 A G 0.041154 3.5276e-06
6:84935694 C T 0.315215 -1.0878e-05
6:84935866 G A 0.398815 -7.6948e-05
6:84950328 C T 1.394154 1.5905e-05
6:84956148 A G 0.022270 1.6738e-05
6:84956353 A C 0.202108 1.2429e-05
6:84967211 G C 0.045490 -5.1638e-05
6:84970467 A G 0.195292 -1.1336e-05
6:84978482 C T 0.665703 -3.0023e-05
6:84980277 C T 0.093804 4.9366e-05
6:84984954 T C 0.029735 5.7516e-06
6:84988406 T C 0.152271 -7.1245e-05
6:84992265 G T 0.209739 -8.5257e-06
6:85003735 G T 0.048035 2.4376e-05
6:85019056 C G 0.236643 2.0150e-05
6:85023274 A G 0.106025 -5.2178e-06
6:85030237 G A 0.079594 -8.1786e-05
6:85030711 C A 0.093454 -2.2200e-05
6:85034419 T G 1.002094 1.5724e-05
6:85034682 T C 0.156095 -3.2842e-05
6:85034839 T C 0.264382 9.1299e-05
6:85034888 G A 0.099089 -2.6506e-05
6:85035496 T C 0.381404 -2.3103e-05
6:85036285 G A 1.809567 -1.8691e-05
6:85038293 C A 0.400499 -2.8468e-05
6:85038549 G A 0.976607 -2.2187e-05
6:85053380 G T 0.092899 2.1796e-05
6:85054553 A G 0.132598 -2.4263e-05
6:85055410 T C 0.117843 -3.0709e-05
6:85055466 T C 0.155232 -3.5085e-05
6:85059490 C A 0.025808 -6.3585e-06
6:85070397 A G 0.212511 -6.0380e-06
6:85071145 T C 0.032283 -8.9887e-07
6:85082479 G T 0.390002 2.2156e-05
6:85082929 C T 0.353448 2.3320e-06
6:85084413 T C 0.684616 9.9976e-06
6:85101180 A G 1.420643 -1.5376e-05
6:85103530 A G 0.321454 -4.3714e-06
6:85109390 G C 0.821681 -3.0924e-05
6:85111597 C A 1.435389 -6.3326e-06
6:85112114 C A 0.431176 1.2333e-05
6:85119377 C T 0.198034 -1.0684e-05
6:85119727 C T 0.365029 -3.3064e-05
6:85121169 A G 0.076468 3.9914e-06
6:85122601 G A 0.800129 -5.1823e-06
6:85122644 T C 0.055494 9.4762e-06
6:85125094 T C 0.100475 2.4091e-05
6:85127098 T C 0.101312 2.4373e-07
6:85142283 T C 0.047892 3.6066e-05
6:85147109 T C 1.332450 -9.5309e-06
6:85148413 C T 0.027164 -2.0274e-05
6:85152391 T G 0.030579 1.0051e-05
6:85152696 A G 0.128561 2.1896e-05
6:85198545 A G 0.067442 -9.6825e-07
6:85203354 C T 0.317984 2.3251e-05
6:85204460 G A 0.307876 -4.7341e-06
6:85208931 T C 0.060045 -6.9260e-06
6:85209078 T C 0.062752 1.1308e-05
6:85211340 A G 0.667819 -3.6439e-05
6:85218930 A G 0.026479 1.1778e-05
6:85221978 T C 0.023993 7.8420e-06
6:85237857 A C 1.294017 -3.6979e-05
6:85239637 A C 0.022143 9.6201e-07
6:85243352 A G 0.049070 1.4696e-05
6:85244374 T C 0.479921 4.1259e-06
6:85246855 A C 0.035097 -6.4846e-06
6:85248773 C A 0.069818 5.1286e-06
6:85249751 T A 0.059025 -3.8483e-06
6:85256271 T C 0.035058 3.2582e-05
6:85264502 C T 0.042676 -1.7210e-05
6:85266965 T C 0.485637 -1.9910e-05
6:85303440 A G 0.046870 -1.1867e-06
6:85315253 C G 0.471982 1.0099e-05
6:85315604 G T 0.325345 -1.1765e-05
6:85330517 A G 0.040683 -1.9893e-05
6:85334902 T C 1.756699 3.3898e-05
6:85344930 A G 0.026895 -6.2551e-06
6:85350479 G A 0.163989 7.1192e-05
6:85355585 C A 1.143618 -5.7007e-05
6:85358921 T G 0.094645 2.5503e-05
6:85364614 C T 0.052488 1.8532e-05
6:85366102 T C 0.213611 2.8441e-06
6:85379680 G A 0.042241 -1.9231e-05
6:85382192 A G 0.069652 1.5550e-05
6:85403520 C A 0.048726 -1.7743e-06
6:85405761 T G 0.213923 2.4024e-05
6:85417846 G A 1.375065 1.8616e-05
6:85422673 C A 0.097281 3.7470e-05
6:85423176 T G 1.074904 -1.4249e-05
6:85462205 G A 0.040634 -2.3773e-05
6:85473758 T C 0.980730 2.0515e-05
6:85482596 T C 0.121225 3.1146e-06
6:85482785 A C 0.292352 9.3118e-06
6:85492300 A G 0.165079 -6.1851e-06
6:85493942 C T 0.275256 -6.2698e-05
6:85496176 C T 0.048548 -2.3220e-05
6:85503185 A G 0.296594 2.5604e-05
6:85507525 A G 0.130700 -9.1171e-06
6:85517730 C A 0.032513 -1.0822e-05
6:85518529 A G 0.069737 -1.1660e-05
6:85524737 C T 0.492953 -1.5284e-05
6:85534582 A G 1.790803 -2.5135e-05
6:85535453 A G 0.173736 9.0446e-08
6:85554261 T G 0.042040 -1.2962e-05
6:85571526 T C 0.176164 -2.3663e-05
6:85582716 A G 0.045403 3.6792e-05
6:85599317 C T 0.120323 -1.5716e-05
6:85606834 T C 0.071054 3.4279e-05
6:85622778 A G 0.048619 2.0534e-05
6:85632985 T C 0.399902 -2.1267e-06
6:85641628 C T 0.501113 4.6759e-05
6:85642207 G A 1.227597 8.3857e-06
6:85643262 C T 0.063875 -5.9655e-06
6:85659628 G T 0.203208 -6.4230e-06
6:85662978 T C 0.061583 -5.7950e-05
6:85676546 T G 0.055244 -5.1321e-05
6:85682479 A G 0.776489 3.7448e-06
6:85687014 G T 0.471622 1.0505e-05
6:85689101 A G 0.022766 -2.3499e-05
6:85704703 G A 0.194824 1.7900e-05
6:85706748 T C 0.435019 6.7201e-05
6:85716701 C T 0.129025 -4.6628e-05
6:85720733 C A 0.559158 5.7716e-05
6:85726506 C T 1.899928 -1.1734e-05
6:85727796 C T 0.502652 1.2841e-05
6:85731768 C T 0.046483 4.5839e-05
6:85740714 C T 0.037106 1.6315e-06
6:85744450 G A 0.404709 1.9374e-05
6:85746348 C T 0.023649 -3.4121e-05
6:85747548 G A 0.212660 -6.0892e-06
6:85748223 G A 0.033721 5.3234e-06
6:85748294 A G 0.096576 -1.0291e-05
6:85753823 T C 0.158409 3.1629e-05
6:85761559 T G 0.258046 -9.2914e-06
6:85767128 T G 0.155543 -6.0761e-06
6:85768220 C T 0.056945 -1.9141e-05
6:85774367 C T 0.800310 3.1985e-06
6:85779624 T C 0.085433 -1.7910e-07
6:85790460 A G 0.866915 4.4457e-06
6:85799775 A G 0.164498 3.3079e-05
6:85801160 A G 0.051469 -1.2205e-05
6:85807004 G A 0.050933 4.3117e-05
6:85818769 C A 0.101945 -3.7194e-05
6:85820618 G A 0.422042 3.6584e-05
6:85821597 T C 0.115869 -2.2021e-05
6:85826148 G A 0.733284 1.6736e-05
6:85830716 C A 0.202127 1.0098e-04
6:85833055 C T 0.374257 1.4379e-04
6:85834607 A G 0.620079 -1.4373e-05
6:85837297 A G 0.028904 -1.6377e-05
6:85838857 T C 0.029631 3.1616e-06
6:85842682 A G 0.061869 -4.8533e-06
6:85843890 T C 0.035500 -1.6397e-06
6:85845922 A G 0.026372 -4.4117e-05
6:85847574 C T 1.004190 2.6231e-05
6:85848037 A C 1.971232 -3.5648e-05
6:85850504 C T 0.036363 -1.5628e-05
6:85854193 A C 0.257598 -4.4992e-06
6:85863537 A G 0.283182 6.1284e-06
6:85868112 T C 0.037408 1.0256e-05
6:85872994 A G 0.255787 9.3924e-06
6:85890859 G A 0.060369 -9.5718e-06
6:85899917 C T 0.437365 -4.0599e-07
6:85901030 C G 0.379168 -1.9799e-04
6:85904766 T C 0.470930 1.3777e-06
6:85905419 C T 0.042261 1.8359e-06
6:85912462 A G 0.068146 -5.5309e-05
6:85927748 G A 1.764519 6.4918e-06
6:85934442 A G 0.303826 -7.7626e-05
6:85943422 A G 0.160029 1.9947e-05
6:85947917 A G 1.295607 4.1901e-06
6:85953584 C T 0.028232 5.6709e-06
6:85959888 C A 0.032481 6.7126e-06
6:85965060 T G 0.076550 2.0865e-05
6:85967595 C T 0.182360 5.0674e-05
6:85969855 A G 0.115577 6.8583e-05
6:85979455 T C 0.145744 -3.0070e-05
6:85984553 C T 0.044367 1.5140e-06
6:85990245 G A 0.208645 2.6906e-06
6:85997241 G T 0.459693 3.5499e-05
6:85997747 A G 0.384634 -7.0737e-05
6:86007092 G A 1.366846 -2.0228e-05
6:86011079 G A 0.972131 -1.4154e-05
6:86026239 C T 0.220765 -7.0834e-05
6:86029090 T C 0.214134 -1.4063e-05
6:86031281 A G 1.945230 -2.7956e-05
6:86037362 A C 1.952731 -2.0020e-05
6:86039190 C T 0.053215 1.6102e-05
6:86041792 T G 0.970427 8.9015e-06
6:86042470 A G 1.252288 4.7566e-05
6:86042637 A G 1.518777 -1.0403e-05
6:86042869 C T 0.838562 -3.3312e-06
6:86044145 C T 1.730609 -1.1580e-05
6:86049040 C T 0.843262 1.2706e-05
6:86056783 G A 0.216610 1.6475e-06
6:86059902 G A 0.317254 -3.0570e-06
6:86060782 G A 0.530125 -1.7461e-05
6:86063407 G T 0.709778 1.4067e-05
6:86063521 G A 0.032309 1.8692e-05
6:86072218 C T 0.525230 -1.0809e-05
6:86078534 T C 0.642281 -2.1400e-05
6:86100089 A G 0.222586 -2.5830e-05
6:86103883 G A 1.514194 -2.0651e-05
6:86112303 C T 1.938122 -1.8299e-05
6:86113968 C T 0.822609 2.5015e-05
6:86117129 G A 0.187326 -2.2118e-05
6:86118728 T C 0.556338 4.0544e-05
6:86119942 A C 0.074359 5.1285e-05
6:86140297 G A 0.284493 -1.5336e-04
6:86144981 T C 0.056552 -3.5724e-05
6:86149568 C G 1.852256 3.6920e-06
6:86160703 T C 0.057441 3.8748e-06
6:86165802 T C 0.282328 -1.4064e-04
6:86169871 A G 0.022909 1.1958e-05
6:86184811 G A 0.032114 2.7683e-06
6:86199233 G A 1.320168 -3.2944e-05
6:86199243 C T 0.115256 -2.4362e-05
6:86210494 T C 0.034811 3.7608e-05
6:86215383 T C 0.020660 1.6276e-05
6:86221771 T C 0.699443 -9.6000e-05
6:86236188 A C 1.202741 8.6491e-06
6:86247297 G A 0.040651 -3.7735e-06
6:86257229 G T 0.058126 3.5080e-05
6:86261231 C T 0.021150 5.3326e-06
6:86286349 T C 0.033799 -2.9769e-05
6:86303762 G A 0.085839 -1.6083e-04
6:86304231 T C 0.057863 6.5888e-06
6:86317601 G A 0.031595 1.5835e-05
6:86348566 T C 0.099241 4.9780e-05
6:86349194 C T 0.043215 -2.6337e-05
6:86354442 G A 0.127126 8.7622e-06
6:86370390 A G 0.162551 2.0603e-05
6:86385682 A C 0.438920 6.5814e-05
6:86387888 T G 1.063368 2.2481e-05
6:86389874 A G 0.227594 -2.9225e-05
6:86392047 G T 0.181286 3.8856e-06
6:86393551 A G 1.885289 -2.2094e-05
6:86423720 T C 1.142190 -1.8408e-06
6:86429446 T G 0.062839 -1.2751e-04
6:86449827 T C 0.670442 -1.5297e-06
6:86454023 A G 0.086446 -5.8469e-05
6:86457309 A C 0.034266 -6.5021e-05
6:86477437 A G 0.035964 -3.0092e-06
6:86479065 A C 1.754823 -5.3187e-05
6:86485891 T C 0.041660 -7.6763e-06
6:86504198 G A 0.112465 -2.4573e-05
6:86516601 T C 0.098569 2.2214e-05
6:86521400 T C 0.669559 -1.0510e-06
6:86522581 A G 0.041618 -2.7057e-05
6:86538779 T C 0.160503 1.2442e-05
6:86573362 C A 0.023597 -5.0071e-06
6:86574249 A G 0.035941 3.2303e-05
6:86575731 A G 0.025119 7.3518e-06
6:86576678 T C 0.052352 -2.3397e-05
6:86581045 T G 0.072272 1.1310e-05
6:86589290 G A 0.207674 -2.7090e-06
6:86596207 C G 0.042527 1.0479e-05
6:86609172 A G 0.142956 -1.7653e-06
6:86618031 C T 0.083220 1.1825e-05
6:86627707 C T 0.671535 1.3610e-06
6:86681475 T C 0.293692 2.2859e-05
6:86681576 A G 0.044296 -2.3189e-05
6:86691353 C G 0.113763 -2.9200e-05
6:86691940 T C 0.669309 4.3617e-06
6:86706945 G A 0.041128 -6.7892e-06
6:86707145 T C 0.146211 1.1234e-05
6:86729278 A G 0.031066 -5.6734e-05
6:86738376 C A 0.073856 2.0801e-05
6:86740170 A G 0.071992 2.5680e-05
6:86755486 C T 0.253441 -1.1636e-05
6:86775736 G A 0.113059 -2.2928e-05
6:86790019 T G 0.189637 4.1969e-05
6:86814549 A G 0.677358 2.4351e-05
6:86827623 A G 0.029290 1.1648e-05
6:86831701 G T 0.041011 -4.6424e-06
6:86832550 C T 0.032896 -3.5311e-05
6:86839508 A G 0.175190 -3.8447e-05
6:86839936 G A 1.810311 -3.7303e-06
6:86841301 A C 0.279797 2.4189e-05
6:86857389 G A 1.719619 2.9154e-05
6:86864255 T G 0.324865 -5.0819e-05
6:86868160 G A 0.045438 -2.4567e-07
6:86868885 T C 0.041839 3.2828e-06
6:86873757 A G 0.141190 2.7327e-05
6:86894214 T C 0.113273 9.6518e-06
6:86894479 G A 0.207399 7.6542e-07
6:86898499 A G 0.020647 -1.0986e-05
6:86912799 C T 0.806559 -2.4429e-05
6:86913553 T C 0.123465 1.3463e-05
6:86918632 T G 0.112085 5.1667e-06
6:86925778 A G 0.025512 1.5015e-06
6:86927326 T C 0.031082 -2.7914e-06
6:86949255 A G 0.167913 -2.3044e-05
6:86960899 C A 0.416407 -2.2063e-05
6:86964897 T C 0.221365 -8.2586e-05
6:86973435 T C 0.027171 -1.8790e-05
6:86973598 C A 0.087628 1.8404e-05
6:86974347 A G 0.203640 -5.4475e-06
6:86986191 A G 0.034766 6.3515e-06
6:87002602 G A 0.170120 2.3198e-05
6:87004263 T C 0.096644 2.2706e-05
6:87006947 G A 0.046798 -2.0422e-05
6:87018096 A G 0.084953 -3.7402e-05
6:87022712 A G 1.363094 -4.5476e-05
6:87023751 G A 0.595018 1.9017e-05
6:87028505 C T 0.052784 -3.3160e-05
6:87039406 A G 0.232219 2.2475e-05
6:87043348 A G 0.208794 -6.3127e-06
6:87043550 T C 0.211933 -8.6127e-05
6:87062176 T C 0.173139 -1.0264e-05
6:87062884 C T 0.044851 -1.9476e-05
6:87070142 A G 1.027392 3.5809e-05
6:87070336 G A 0.059678 -6.0019e-05
6:87071133 G A 0.046522 -3.0031e-05
6:87089546 C A 0.035461 -1.2808e-05
6:87089943 G T 0.182435 -2.3206e-05
6:87090232 A C 0.034876 -1.0440e-05
6:87093622 G A 0.102870 9.2783e-06
6:87099932 T C 0.026376 5.4960e-06
6:87100844 T C 0.270355 2.3830e-05
6:87109611 T C 0.228565 9.7760e-05
6:87113021 G A 0.172120 4.5250e-06
6:87114243 T C 0.023704 1.5100e-05
6:87115977 G A 0.702384 2.3847e-05
6:87119309 G A 0.057974 7.7337e-06
6:87124377 C T 0.111319 2.0466e-05
6:87124524 C T 0.029352 2.8494e-06
6:87125942 T C 1.721586 -2.8837e-05
6:87128412 A G 0.194977 -2.4043e-05
6:87132218 A G 0.225234 -4.0037e-05
6:87133646 C A 0.047620 4.9212e-06
6:87137962 C T 0.037064 3.9167e-05
6:87142380 A G 0.035441 8.4158e-07
6:87142967 C T 0.709839 3.1436e-06
6:87149869 G A 0.756832 -1.1470e-05
6:87155254 T A 0.156767 1.7464e-05
6:87165788 A G 0.041699 -1.2232e-05
6:87167735 A G 0.034032 9.7575e-06
6:87173047 G A 0.420403 1.1652e-05
6:87189771 T C 0.033662 -4.8863e-05
6:87191629 T C 0.634426 1.7344e-05
6:87198116 G A 0.792160 2.5900e-05
6:87201610 T C 0.157354 1.0051e-05
6:87208324 A G 0.105944 -8.4193e-06
6:87211243 T C 0.792984 2.5067e-05
6:87227851 C T 0.022286 -2.1938e-05
6:87233102 T G 0.037931 -6.5628e-06
6:87234384 A G 0.070087 2.0520e-05
6:87245400 A G 0.158159 -3.7746e-06
6:87248703 T C 1.581123 -2.6769e-06
6:87264449 G A 0.134231 -7.2751e-06
6:87267246 A G 0.028404 4.3970e-05
6:87267365 C G 0.036879 -2.6195e-06
6:87277600 T C 0.124468 5.5437e-06
6:87277887 T C 0.043374 -2.9109e-06
6:87278876 T G 0.054183 1.1242e-05
6:87288449 G T 0.035240 -3.7558e-05
6:87290687 T C 0.133189 -6.5313e-06
6:87297338 C G 0.036097 4.2332e-05
6:87298247 A C 0.187430 3.6918e-05
6:87319151 A G 1.470077 2.3207e-05
6:87333241 A G 1.532770 -1.8891e-05
6:87341239 A G 0.035941 -3.7471e-05
6:87346728 A G 0.173178 -4.5629e-05
6:87383572 C T 0.188628 -4.3115e-06
6:87392041 G C 0.047259 2.5185e-05
6:87392230 T C 0.051300 4.0645e-05
6:87397732 A G 0.264827 4.3948e-05
6:87414790 T C 0.083083 -2.7665e-05
6:87417171 A C 0.038625 2.5141e-05
6:87418632 T C 0.081162 1.9054e-05
6:87421915 A G 0.033520 1.9709e-05
6:87427038 A G 0.039602 -1.9245e-05
6:87439714 C A 1.028524 7.3367e-06
6:87449235 C T 0.056348 -3.0888e-05
6:87459062 G A 1.827923 5.0331e-05
6:87460772 C T 1.977302 -2.0709e-06
6:87462631 T C 0.051820 7.7454e-06
6:87464604 T C 0.800197 2.4683e-05
6:87466492 G A 0.834739 3.6137e-05
6:87471027 C T 0.040664 -6.3808e-06
6:87494837 C G 0.144465 -7.9494e-06
6:87497775 G A 0.757105 2.6806e-05
6:87498341 G A 0.024938 4.2452e-05
6:87498695 G A 0.974153 3.6302e-05
6:87499475 A G 0.444561 -2.5397e-05
6:87501675 T C 0.213079 7.0864e-06
6:87528997 C T 0.031845 -7.5527e-06
6:87531461 G C 0.025097 2.8834e-05
6:87540780 G A 0.028115 1.9251e-05
6:87546742 A G 0.175817 -4.4699e-05
6:87548495 A G 0.057214 5.7017e-05
6:87550902 C T 0.044179 5.1358e-06
6:87551927 C A 0.048846 1.6081e-05
6:87558580 A G 0.044922 4.7345e-06
6:87561511 C T 0.033104 3.5747e-05
6:87562096 A G 0.833522 -1.1147e-06
6:87567663 A G 0.125071 -3.2440e-05
6:87568182 A G 0.036243 -2.0662e-05
6:87575599 A G 0.022065 2.3031e-05
6:87579985 G A 0.200401 -1.1478e-06
6:87598692 G A 0.426424 -1.5364e-05
6:87599030 C T 0.068714 -5.4576e-06
6:87599076 T C 0.203906 -4.7321e-06
6:87601756 G A 0.030313 -1.0616e-05
6:87623846 C T 0.122179 -3.4778e-05
6:87624007 A C 0.379395 5.0403e-05
6:87624014 A G 0.022406 -9.1334e-06
6:87624030 C A 0.027671 4.6147e-05
6:87643787 C A 0.429650 -1.4429e-05
6:87643819 A G 0.073310 1.9426e-05
6:87648841 C G 0.093840 1.3727e-05
6:87651742 T C 1.283912 -3.1194e-05
6:87664826 C G 0.087621 1.3113e-05
6:87670530 G A 0.020449 1.7390e-06
6:87671429 A G 0.075375 1.5186e-05
6:87679582 A G 0.195373 7.6913e-06
6:87694482 G A 0.165462 1.3795e-05
6:87698002 A G 0.243372 -1.0405e-04
6:87725442 T C 0.046454 1.5442e-05
6:87725583 T C 0.144673 -3.9554e-05
6:87735381 C A 0.425693 -2.7362e-05
6:87740064 C T 0.121514 4.9780e-06
6:87740184 T G 0.544082 -3.5983e-05
6:87753317 C A 0.213906 1.1562e-06
6:87758995 T C 0.127191 -2.7174e-06
6:87761877 G A 1.350783 3.5675e-05
6:87797904 C T 0.040079 6.1716e-06
6:87807180 G A 0.561220 1.3687e-05
6:87808614 T C 0.441062 2.3707e-05
6:87814123 T A 1.268780 1.8910e-05
6:87814622 A G 0.037587 -4.2156e-05
6:87816356 C T 0.583466 -1.2201e-05
6:87816820 T A 0.198761 3.0203e-05
6:87817174 T G 1.051557 6.5415e-06
6:87845979 C T 0.075884 -1.7879e-05
6:87846077 G A 0.033633 -1.4347e-05
6:87848302 T C 0.973998 8.6369e-06
6:87858691 A G 0.778268 -9.1011e-06
6:87862991 A G 0.042640 -2.8189e-06
6:87867063 C T 1.796815 1.5372e-05
6:87868470 T C 0.143589 4.7964e-06
6:87887509 G A 0.037509 -1.6668e-05
6:87896612 A G 0.274785 2.1153e-05
6:87905967 A G 0.033685 8.8385e-06
6:87906507 T C 0.039625 1.2314e-05
6:87911737 T C 0.028878 1.6219e-05
6:87941095 C A 0.020355 6.0093e-06
6:87967636 G A 0.199884 3.4991e-05
6:87969480 A G 0.195113 7.2126e-06
6:87983313 G A 0.079682 -1.9236e-05
6:87985343 G T 0.046782 1.7297e-05
6:87991925 G A 0.077510 -2.3781e-05
6:87992242 T C 0.041267 -3.9338e-05
6:87994015 G A 0.973508 9.2548e-06
6:87994101 A G 0.079763 -1.0021e-05
6:87994504 T C 0.187440 5.9964e-06
6:87994572 A G 1.052667 4.3082e-06
6:88004758 T C 0.858485 -1.6241e-05
6:88020521 A C 0.933428 -6.6971e-06
6:88023312 C T 0.046406 2.5930e-05
6:88023414 A G 0.036811 -3.4569e-05
6:88025934 T C 0.227188 2.5956e-05
6:88044619 T C 0.954601 -6.2044e-06
6:88045963 T G 1.226318 5.2893e-06
6:88046800 A G 0.229139 2.9429e-05
6:88052044 T C 0.046581 1.4253e-05
6:88058099 G A 0.047535 -2.5546e-05
6:88058675 G A 0.596609 -1.8184e-05
6:88060691 C T 0.226198 2.3722e-05
6:88064103 T C 1.183081 9.0757e-06
6:88084946 G C 0.075082 -8.2438e-06
6:88101999 T C 1.574112 -4.0210e-05
6:88104909 C T 0.040339 -3.4380e-05
6:88111772 C G 0.066380 4.9078e-06
6:88118649 G A 0.563657 2.7479e-05
6:88123549 A G 0.041722 -3.9022e-06
6:88126423 C G 0.224085 4.2537e-05
6:88130223 A G 0.053832 -1.4862e-05
6:88136570 A G 0.043578 1.9983e-07
6:88140811 A C 0.070217 2.6001e-05
6:88141157 A G 0.062044 3.5652e-05
6:88142574 G T 0.066202 1.1623e-05
6:88152642 C T 0.583479 2.2378e-06
6:88159276 C T 1.146023 2.2621e-05
6:88176375 T C 0.193510 -1.3150e-05
6:88181501 G A 0.039664 1.7318e-05
6:88188309 A G 1.074193 8.0626e-06
6:88198355 T C 0.042378 9.9183e-06
6:88220667 A G 0.091802 1.0342e-06
6:88224164 C T 0.189972 1.8991e-06
6:88225451 G A 0.028677 -2.2469e-05
6:88231226 C T 0.041926 1.0401e-05
6:88237185 G A 0.091422 -1.9678e-06
6:88239266 C T 0.159338 2.2688e-05
6:88240047 C T 0.442614 1.9579e-05
6:88242629 C G 0.038703 -3.4763e-05
6:88250390 T C 0.091633 1.7639e-06
6:88254243 T C 0.631355 -9.6442e-06
6:88260627 T C 0.074596 9.3551e-06
6:88267463 A T 0.101546 -3.0388e-05
6:88270947 G A 1.072311 2.0050e-06
6:88272928 T C 1.543004 8.2168e-06
6:88304889 A G 0.064871 1.3703e-05
6:88318140 G A 0.031439 1.8842e-05
6:88318883 A G 0.092185 8.4551e-06
6:88321042 C G 0.189131 2.5157e-06
6:88344020 A G 0.026473 -6.1544e-05
6:88361017 A G 0.801135 6.7188e-07
6:88362166 G A 0.090919 5.8364e-06
6:88371440 G A 0.083697 -2.2159e-05
6:88374658 T G 0.028813 -2.2217e-05
6:88377871 G C 0.249744 -6.9794e-05
6:88393705 C T 0.452007 3.7631e-05
6:88394850 C T 0.289661 2.0379e-05
6:88396217 C T 0.124438 1.0436e-05
6:88396322 A C 1.070626 6.3532e-06
6:88396433 C T 0.037171 6.7385e-06
6:88396909 A G 0.161649 2.2089e-05
6:88400258 T C 0.059097 -1.6276e-05
6:88416570 G A 0.190358 -5.0858e-06
6:88420698 A C 0.044484 -3.6566e-05
6:88421485 C A 0.247520 1.2906e-07
6:88425085 G A 0.043575 9.4886e-06
6:88441663 C T 1.740116 -2.1958e-06
6:88447475 T C 0.157893 2.8278e-05
6:88452055 A G 0.038583 -3.0859e-05
6:88454733 A G 0.090036 8.2609e-06
6:88456598 T C 0.049486 2.3597e-06
6:88463289 T C 1.896426 -9.5016e-06
6:88471020 A G 0.084249 3.7628e-06
6:88471696 T C 1.313154 5.4463e-06
6:88477995 G A 0.021296 -1.2945e-05
6:88479769 T C 0.032530 4.0107e-06
6:88486333 G A 1.772377 3.1304e-05
6:88490740 A G 1.012441 -1.3827e-05
6:88492750 A G 0.883118 -8.6645e-06
6:88498547 A G 0.062378 4.1764e-06
6:88498604 T G 1.771984 1.3775e-05
6:88499123 A G 1.071661 -8.0264e-06
6:88501091 C T 1.136802 -7.9892e-06
6:88502175 C T 0.028135 1.7404e-05
6:88504733 T C 0.092551 -5.0638e-07
6:88505654 T G 0.047568 2.0757e-05
6:88507956 T C 0.895351 -3.4542e-05
6:88510978 G A 0.687151 1.1075e-05
6:88512269 A C 0.050301 4.4745e-06
6:88515842 G T 0.027927 1.4351e-05
6:88516052 T C 0.832684 -4.2132e-05
6:88525167 G A 1.768524 1.6718e-05
6:88525285 T C 1.493966 -2.6581e-05
6:88526850 T G 0.225312 5.7988e-05
6:88535200 G A 0.681584 -1.0233e-05
6:88539032 G T 1.255742 4.1518e-05
6:88539090 T C 0.113033 -2.5394e-06
6:88541569 C T 1.004453 1.7736e-05
6:88541622 A G 0.389512 -3.1139e-07
6:88549795 C T 0.481051 1.3302e-06
6:88551915 A C 1.290901 2.4188e-05
6:88569662 A G 0.177319 -5.1723e-06
6:88577883 A G 1.195467 6.1382e-06
6:88593579 T C 0.370875 5.4940e-06
6:88599387 A G 0.075748 -1.0132e-05
6:88601364 G T 0.788138 2.8780e-06
6:88608343 C G 1.790927 2.0757e-05
6:88612800 T C 0.032961 -3.2377e-05
6:88618283 C G 0.042975 1.5144e-05
6:88618326 T G 0.103487 1.4814e-05
6:88621625 G T 0.465088 1.4280e-05
6:88627408 A G 0.543877 -8.5244e-06
6:88630757 T C 1.749997 2.0313e-05
6:88636992 T A 0.908929 1.2859e-05
6:88640221 T G 0.488779 -2.2169e-06
6:88641765 C A 0.117804 -1.7500e-05
6:88645739 T G 0.022244 1.6281e-05
6:88646192 T G 0.107953 2.5939e-05
6:88647448 T C 0.097573 -1.3923e-05
6:88650112 T C 0.985254 2.3639e-06
6:88652580 C T 0.219817 -4.0744e-05
6:88655566 T C 0.388684 2.8218e-05
6:88655591 A C 0.501464 4.2345e-07
6:88655801 C A 0.926304 1.6636e-05
6:88656992 C T 0.273889 2.1854e-05
6:88657555 G T 0.644679 6.8590e-05
6:88658890 A G 0.020358 -1.2204e-05
6:88661167 T C 1.057500 -1.1512e-05
6:88661802 G A 1.640132 5.7369e-06
6:88664106 T C 0.128989 -1.6551e-05
6:88664138 A G 0.064482 6.9461e-06
6:88664142 C G 0.036025 -2.7234e-05
6:88669649 A G 0.153849 -3.3523e-06
6:88672091 A G 1.639002 4.6071e-06
6:88674026 C T 0.065955 -1.3190e-05
6:88675020 A G 0.879460 1.7101e-06
6:88676599 G A 0.586550 1.0242e-05
6:88676839 A G 0.060723 1.3779e-05
6:88678418 G T 1.044955 6.8634e-06
6:88679785 C T 1.029615 -5.9797e-06
6:88680103 G A 0.061469 -2.3264e-05
6:88681370 A G 0.137120 -2.3924e-05
6:88681691 C T 0.297928 -1.6717e-05
6:88683777 C G 0.023250 -1.9805e-05
6:88683861 T G 0.086011 -2.6346e-07
6:88687244 G A 0.048915 3.0374e-05
6:88690400 G T 0.056896 -1.6904e-05
6:88691312 C T 0.456613 -1.3506e-05
6:88691884 C A 0.328211 -1.3886e-05
6:88692040 G T 0.232317 -2.6648e-05
6:88705824 T G 0.050515 1.7019e-05
6:88709256 C T 0.367038 -1.9733e-05
6:88713069 A G 0.099945 3.0200e-06
6:88717766 G A 0.899753 2.1124e-05
6:88722559 A G 1.783873 5.6582e-06
6:88746091 C G 0.596606 4.2625e-06
6:88773961 G A 0.097385 1.5607e-05
6:88777128 G A 0.242249 4.0431e-05
6:88790113 T G 0.021052 -4.1725e-06
6:88791054 C T 0.500045 2.0613e-05
6:88791804 T C 0.125104 -4.3634e-05
6:88796053 A T 0.666774 5.0281e-06
6:88797288 C G 0.495414 8.2764e-06
6:88798572 T C 0.080779 1.6135e-05
6:88800790 A G 1.461732 4.9972e-05
6:88804675 T C 1.535146 3.7335e-05
6:88809225 T C 0.109319 1.7467e-05
6:88813412 T C 0.038726 -8.7016e-06
6:88818965 A G 0.264230 -4.0043e-05
6:88822616 C G 1.558574 3.6769e-04
6:88822846 C A 0.059506 -2.7662e-06
6:88824552 A G 0.308983 3.2126e-05
6:88825342 T G 1.279521 8.1470e-06
6:88825476 T A 0.871339 3.0970e-05
6:88826012 C A 0.199904 -1.8306e-04
6:88826061 C T 0.080516 6.9882e-06
6:88826275 A C 0.032221 -6.0409e-08
6:88828328 T C 0.095973 -6.2943e-05
6:88828518 A G 0.974790 2.8011e-05
6:88830447 A G 0.030978 -5.0216e-06
6:88830565 G T 0.101299 -1.6177e-05
6:88835078 T C 0.164349 -5.3803e-05
6:88840961 G A 0.067004 4.4305e-05
6:88843377 A G 0.241746 1.4239e-05
6:88847370 A C 0.053258 -2.6436e-05
6:88850100 C T 0.406533 -2.1000e-05
6:88853635 T C 0.588783 -2.5682e-05
6:88857320 C T 0.684639 -5.0869e-05
6:88857759 T C 0.182367 2.1750e-05
6:88858648 C T 1.000026 -2.5773e-06
6:88859696 T C 0.030125 3.0652e-06
6:88860482 C T 0.355879 1.7454e-05
6:88861718 A G 0.082808 -1.0132e-05
6:88867925 C T 0.430799 -2.1239e-05
6:88877584 A G 0.030809 9.4894e-06
6:88877952 A G 1.237163 -2.2536e-05
6:88880120 A G 0.199086 3.1802e-05
6:88882391 C T 0.053790 3.1708e-05
6:88886990 A G 0.266359 1.9521e-05
6:88889216 G C 1.188161 -3.4668e-05
6:88895134 T G 1.073696 -4.5329e-05
6:88896499 T C 0.028235 2.6202e-06
6:88897098 G C 0.029011 1.7417e-05
6:88897276 T G 0.053628 2.3389e-06
6:88901715 C G 0.381871 1.6884e-05
6:88902802 A G 0.056192 -1.4115e-06
6:88903855 G A 0.294377 -2.6671e-05
6:88907183 T C 1.902791 9.8091e-06
6:88914904 C T 0.900016 1.3345e-05
6:88921181 G A 0.141979 6.8553e-06
6:88922785 C T 0.488406 9.2898e-06
6:88925567 T C 0.064138 1.4303e-06
6:88929576 T C 0.045834 -4.9825e-05
6:88932364 T C 0.141768 -1.0601e-05
6:88947343 A G 0.074693 1.8778e-05
6:88961208 G A 1.960115 2.9486e-05
6:88969798 G A 0.054686 3.4014e-05
6:88969830 G A 0.074719 3.0029e-06
6:88970587 G T 0.280271 6.0722e-06
6:88971862 C T 0.136990 -2.9728e-06
6:88972525 C T 0.074437 3.9727e-05
6:88975752 A G 0.024227 -5.8402e-06
6:88975977 G C 0.161791 -4.8605e-05
6:88989076 G T 0.201640 1.5965e-05
6:88991612 A G 0.077105 1.0395e-05
6:89008864 G A 0.387068 -1.1280e-05
6:89033722 C T 1.827231 1.2127e-05
6:89036520 C T 0.394319 -1.6223e-05
6:89045267 A G 0.046886 -2.1918e-05
6:89049806 G A 0.027129 -2.2023e-06
6:89050583 T C 0.038190 4.6784e-05
6:89056695 C T 0.048558 -3.2188e-05
6:89058654 A G 0.038112 -3.2297e-05
6:89059760 A G 0.064374 9.2695e-07
6:89069492 T C 0.595164 2.1066e-06
6:89072421 A G 0.058120 2.2813e-05
6:89076779 G C 0.078426 -4.3045e-06
6:89078378 C T 0.450248 4.2817e-06
6:89078417 T C 1.738007 3.3952e-06
6:89080412 T C 0.288784 -2.0126e-06
6:89083563 C T 0.049483 2.5764e-06
6:89086057 C A 0.403680 -1.5575e-05
6:89086152 G A 0.228172 -1.1292e-05
6:89089923 T C 0.056163 -2.3782e-05
6:89090762 A G 0.030822 -3.1407e-05
6:89092535 A G 0.594554 4.9365e-06
6:89092709 T C 0.026580 -5.8721e-06
6:89098112 T C 0.187304 -2.8594e-05
6:89112229 C T 0.655378 -7.0630e-05
6:89112817 T C 0.299655 -3.2543e-05
6:89114026 C T 0.074459 -1.2758e-05
6:89123812 A G 0.053465 1.6338e-05
6:89135929 A G 0.073216 5.1203e-05
6:89140027 T C 0.255596 1.5944e-04
6:89140955 A C 0.042426 1.7167e-05
6:89150123 G A 0.550184 -5.4740e-05
6:89150298 C A 1.750928 1.1824e-06
6:89155213 T C 0.905929 -8.1504e-05
6:89157027 A G 1.161441 -6.1934e-06
6:89162999 C T 0.805455 2.9076e-06
6:89165952 C T 0.028628 1.1645e-05
6:89174788 A G 0.080026 1.0096e-05
6:89175484 G T 1.778911 5.7115e-06
6:89176668 T C 0.841688 1.0672e-05
6:89183580 A G 0.095716 2.3581e-05
6:89185158 T C 0.075014 6.2725e-06
6:89189618 A C 0.068984 -2.2400e-05
6:89195674 T C 0.047993 1.3284e-05
6:89195937 T C 0.069789 1.3334e-05
6:89207031 C T 0.207931 1.3079e-05
6:89209492 A C 0.350023 2.4471e-05
6:89209874 C T 1.742106 5.3207e-05
6:89216444 G A 0.258838 2.6556e-06
6:89216481 G A 0.053352 -2.6495e-05
6:89222709 T C 0.163801 2.4025e-06
6:89226386 A G 0.807539 2.4004e-06
6:89237592 T C 0.033101 -1.7953e-05
6:89237691 T C 1.395864 -2.6941e-05
6:89250809 C T 0.126272 -1.2490e-05
6:89252176 A G 0.052693 -5.7778e-06
6:89253649 A G 1.605558 -4.1139e-05
6:89256669 A G 0.053884 -4.2791e-05
6:89258643 C T 0.151470 -1.2298e-06
6:89260387 A G 0.123361 1.0661e-05
6:89261259 T C 0.987056 6.1127e-06
6:89264592 C T 0.662502 -3.1038e-06
6:89264664 A G 0.182156 1.9945e-05
6:89264906 T G 1.307182 1.3605e-05
6:89266947 C T 0.031627 4.0838e-06
6:89268715 A G 0.245664 -2.2530e-05
6:89273811 T C 0.033896 7.4647e-06
6:89274654 G A 0.414781 -5.1333e-06
6:89281845 C T 0.810301 2.1155e-05
6:89282097 G C 1.495543 8.5548e-06
6:89282646 A G 0.158867 -2.4134e-05
6:89283423 C A 0.700612 4.7899e-05
6:89283640 T C 1.210067 7.8013e-05
6:89291791 C T 0.198167 -9.6978e-06
6:89293745 G A 0.586154 5.5114e-06
6:89301303 C A 0.133309 -2.5945e-05
6:89307322 C T 0.036282 1.3757e-05
6:89308788 G T 0.047418 7.7161e-06
6:89317596 C T 0.302459 3.6909e-06
6:89317670 A G 1.302469 -1.6422e-05
6:89319597 C T 0.023617 -1.6585e-05
6:89322239 T C 0.294624 6.1560e-06
6:89323852 T C 0.021883 1.1453e-05
6:89325818 T C 0.026629 -1.6705e-05
6:89329939 G A 0.405332 -2.6490e-06
6:89345532 T C 0.239513 -1.0965e-06
6:89349461 G A 0.229295 1.8263e-05
6:89359965 A G 0.037028 -7.8675e-06
6:89388023 C T 0.740389 -1.8634e-05
6:89389448 C T 0.049479 2.8369e-05
6:89420298 A G 0.239724 -5.5718e-06
6:89421857 C T 0.985731 -2.9578e-05
6:89426977 T C 0.134699 -1.0454e-05
6:89428712 C T 0.127587 1.6438e-05
6:89438628 T C 0.054024 1.6446e-06
6:89444829 A G 0.291212 -1.8071e-05
6:89468856 G A 0.295938 -1.1712e-05
6:89511071 A G 0.940910 -2.4802e-06
6:89512106 T C 1.929851 -3.0858e-06
6:89522122 C A 0.156527 -7.2601e-06
6:89531037 T C 0.051992 -2.5349e-05
6:89543343 G A 0.046000 -1.7675e-05
6:89555985 C T 0.051690 -8.3618e-07
6:89561806 G A 0.250484 -6.5772e-06
6:89565737 G A 0.277547 -2.7162e-05
6:89578369 T C 0.672542 -1.3390e-05
6:89583105 G T 0.344574 -2.3460e-06
6:89584273 C T 0.034789 3.7624e-06
6:89585889 G A 0.099644 -4.8611e-06
6:89595014 T C 0.022643 -1.8488e-05
6:89606282 A G 0.160431 -1.3222e-05
6:89615293 G A 0.095421 -3.0151e-06
6:89617896 A G 0.149032 -2.2381e-05
6:89625869 C T 0.323985 3.2965e-05
6:89634056 T C 1.772484 -1.5559e-05
6:89650387 T C 0.026340 2.0641e-05
6:89655709 C T 0.044244 3.2054e-06
6:89692400 A G 0.929669 1.6746e-05
6:89697756 A G 1.249964 2.0583e-05
6:89698632 G A 1.245472 2.0524e-05
6:89703208 C A 0.056176 -3.6698e-05
6:89713186 A C 0.889801 -2.6508e-06
6:89716023 C T 0.049450 -4.1169e-05
6:89732101 C T 0.503892 -7.2975e-06
6:89736279 G A 0.023253 2.0590e-05
6:89737774 T C 0.122806 1.3851e-05
6:89741617 T C 0.946054 4.9258e-07
6:89748328 T C 0.352665 -1.5987e-06
6:89750619 A G 0.671561 -2.2305e-06
6:89757331 C T 0.291063 1.1704e-05
6:89765742 C T 0.077997 -1.5992e-05
6:89772525 A G 0.032604 -4.6356e-06
6:89781124 T C 1.474601 1.4816e-05
6:89781678 A G 0.059509 -1.0652e-05
6:89782384 A G 0.838592 1.1771e-05
6:89788490 T C 0.038366 1.1340e-05
6:89792130 A G 0.031342 -5.0572e-06
6:89802971 C G 0.032332 -3.0669e-07
6:89805762 C T 0.019985 -4.3275e-06
6:89806230 A G 0.625292 -1.8091e-06
6:89808905 G A 0.094148 9.1424e-06
6:89818041 T C 0.028378 2.3030e-05
6:89830942 C T 0.032621 3.3209e-05
6:89834020 C T 0.331908 2.3187e-05
6:89845559 G A 0.070068 -2.3938e-05
6:89850780 C T 0.085764 -2.0493e-05
6:89854116 A T 0.563871 -2.2843e-05
6:89868078 G A 0.032286 1.4505e-05
6:89879168 C A 0.950219 1.7523e-05
6:89886531 C T 0.610481 1.0236e-05
6:89894106 C T 0.338342 -6.9807e-07
6:89913112 A G 1.301605 1.1073e-05
6:89918728 T C 0.459177 5.7475e-06
6:89919388 T C 0.046675 1.5132e-05
6:89919810 G C 0.052952 3.4341e-05
6:89926962 C T 0.523883 7.0707e-06
6:89926966 C T 0.741155 2.2447e-05
6:89930208 C T 0.789164 1.8143e-05
6:89931582 A G 1.694344 1.0449e-05
6:89949467 T C 0.238919 2.5113e-05
6:89954464 A C 0.026768 4.0730e-06
6:89955124 T C 1.477614 -9.2194e-06
6:89956362 G A 0.195110 6.0263e-06
6:89962462 A G 0.198206 1.0483e-05
6:89966775 A G 0.058188 -2.0147e-05
6:89967498 A G 0.591065 -6.0674e-06
6:89968712 T C 0.591964 -1.1702e-06
6:89968791 A G 0.037885 -2.6978e-05
6:89969019 C T 0.345145 -2.6694e-05
6:89970372 A C 0.061619 3.2510e-05
6:89974626 A C 0.244758 1.1816e-05
6:89975068 C T 0.224228 -1.9577e-05
6:89978316 A G 0.150928 8.9026e-06
6:89980920 T C 0.022766 2.2142e-05
6:89987642 A C 0.532893 8.1352e-06
6:89988307 T C 0.292043 -9.3050e-06
6:90000613 T C 0.567708 4.2319e-05
6:90005925 C T 1.368213 2.0607e-05
6:90007855 A G 0.074810 -3.8004e-06
6:90011510 T G 1.274899 -1.4133e-05
6:90012874 T C 0.511588 3.3374e-05
6:90019021 C T 0.066634 9.6580e-06
6:90019967 T C 0.913570 2.2330e-05
6:90020401 A G 0.050856 7.3123e-06
6:90020581 T G 0.411434 1.1516e-05
6:90021186 C T 0.079185 -1.4232e-05
6:90031158 A G 0.095395 -2.4676e-05
6:90039670 C G 0.763519 2.6087e-05
6:90046404 C T 0.635792 7.3030e-06
6:90050232 G A 0.253843 2.2542e-06
6:90052604 A G 0.993456 3.5382e-05
6:90056081 T G 0.461690 1.3632e-05
6:90067715 C T 0.258316 -1.9296e-05
6:90071201 C T 1.245245 -2.0072e-06
6:90076984 T C 0.179598 3.1398e-06
6:90078336 C G 0.092642 -8.7029e-06
6:90095973 G A 0.234871 2.3455e-05
6:90105272 C T 0.177920 9.9367e-06
6:90114141 T G 0.442802 3.6621e-06
6:90114660 C T 0.102786 -4.8253e-06
6:90121089 T C 0.057347 1.4073e-05
6:90122358 C T 0.901262 1.7607e-05
6:90122867 G C 0.728604 -9.1442e-05
6:90123995 A G 1.594064 -4.0797e-05
6:90125390 A C 0.093743 6.7899e-06
6:90131661 A G 0.055117 -3.5866e-06
6:90142093 A G 0.461203 1.7962e-05
6:90159350 G A 0.175602 1.1368e-05
6:90170989 G A 0.917627 -1.5755e-05
6:90185130 G C 0.065403 3.1467e-07
6:90192199 G A 0.056980 -1.7488e-05
6:90195664 T C 0.124834 1.9915e-05
6:90202031 T C 0.771241 -9.8642e-06
6:90203535 T G 0.029469 -8.1741e-06
6:90207300 C T 0.874484 -2.5515e-05
6:90225775 G T 0.033094 -7.1123e-06
6:90228457 G A 0.026820 -2.4057e-05
6:90233695 C A 0.315313 -6.6404e-06
6:90235189 T C 0.097157 7.3470e-05
6:90257591 A G 0.456571 1.5619e-05
6:90269182 T A 0.033127 -3.0497e-05
6:90283275 T C 0.215714 5.2656e-06
6:90293668 A G 0.068403 7.7936e-06
6:90294570 T C 0.158198 -2.0173e-05
6:90297847 G A 1.735774 -2.0305e-05
6:90308361 A G 0.142180 2.3592e-05
6:90310966 C T 1.916138 2.1309e-05
6:90315771 G C 0.038431 -4.8129e-06
6:90315789 G A 1.697187 -1.4616e-05
6:90315953 G A 0.146393 -2.8256e-05
6:90321622 C A 0.040910 -5.4989e-05
6:90322507 T C 1.620099 -2.4409e-05
6:90326360 T C 0.068146 7.9712e-06
6:90332958 G A 0.075115 -3.6710e-05
6:90347511 C T 0.427047 -7.0549e-05
6:90360103 T C 1.960258 2.9023e-05
6:90362783 C A 0.026158 8.3181e-06
6:90370910 T C 0.065410 -1.9330e-05
6:90371215 C T 0.027557 -1.5865e-05
6:90371605 G A 0.048110 4.3185e-05
6:90374283 G A 0.065222 -2.0263e-05
6:90374681 A G 0.062466 6.0062e-06
6:90390443 A C 0.964640 3.8495e-05
6:90390628 C A 0.051930 -1.9846e-05
6:90397132 C G 0.276853 4.0219e-05
6:90402482 A G 0.936924 2.3087e-05
6:90408742 T C 0.145147 -4.0052e-05
6:90415212 A C 0.030342 7.8242e-06
6:90429295 A G 0.045951 2.1237e-05
6:90448092 T C 1.668406 2.4347e-05
6:90448485 T C 0.076783 5.3733e-05
6:90449715 A G 0.081714 5.3684e-05
6:90450101 C A 0.065095 -1.1129e-06
6:90450135 G A 0.578663 1.1646e-06
6:90459111 T G 0.088744 -5.7488e-06
6:90475013 A G 1.657624 -2.6272e-05
6:90494940 C T 0.085868 -4.3655e-05
6:90497589 C A 0.359894 2.4123e-05
6:90499139 T A 0.026431 8.6259e-06
6:90508580 G T 0.251405 -3.8070e-07
6:90542136 G A 1.045094 -2.6715e-07
6:90569634 G A 0.258442 1.3924e-05
6:90592223 C T 0.168510 -5.7649e-06
6:90593100 G A 0.231158 3.9393e-05
6:90599024 T C 0.119683 7.3920e-07
6:90599072 T C 0.068880 2.4191e-05
6:90609191 T C 0.300807 5.9454e-05
6:90622318 G T 0.317455 1.5666e-05
6:90622413 A G 0.390479 2.8212e-05
6:90627287 G A 0.233420 3.1787e-05
6:90627929 A G 0.371806 -1.8358e-05
6:90629893 T C 0.095437 -1.4021e-04
6:90631504 T C 0.035704 -2.7362e-05
6:90634863 A G 0.074316 2.7995e-05
6:90638963 A G 0.320733 2.4884e-05
6:90640491 T C 0.177349 1.0613e-05
6:90641522 C T 0.404420 5.0724e-06
6:90641851 C T 0.212462 -2.6699e-06
6:90643949 C T 0.511984 2.8232e-05
6:90645805 A G 0.111598 6.0019e-06
6:90651785 C T 0.665005 4.4115e-06
6:90651974 A C 0.264632 -1.7972e-05
6:90655448 C T 0.379408 -2.7739e-05
6:90656309 G A 0.036029 2.0666e-05
6:90660954 C G 0.065809 1.5558e-05
6:90663935 C T 0.249841 1.3088e-05
6:90663961 C T 0.071028 -1.7695e-05
6:90666427 C T 0.179497 -8.0318e-05
6:90672717 C T 0.265522 9.4666e-05
6:90674451 T C 0.119881 3.3047e-05
6:90677506 G T 0.501052 -3.2726e-05
6:90677853 G T 0.350010 -2.9394e-05
6:90679102 T C 0.025113 -2.1848e-05
6:90682128 C T 0.022348 -1.2209e-05
6:90682302 G A 0.070048 -7.9443e-05
6:90683044 T C 1.069266 1.3597e-05
6:90683561 A G 0.406218 -2.4158e-06
6:90689422 A G 0.456107 -3.1576e-06
6:90695981 C T 0.290028 3.5102e-07
6:90697093 T G 0.169799 8.5628e-06
6:90698274 T C 0.466162 -1.4682e-05
6:90699146 A T 1.163502 9.0343e-06
6:90699259 C A 0.276664 3.6672e-06
6:90701109 C T 1.596933 -1.7482e-05
6:90706942 C A 0.106960 2.6799e-05
6:90707633 C T 0.049830 8.2693e-06
6:90710423 C G 0.084346 -3.2393e-06
6:90715093 T C 0.040128 1.2793e-05
6:90715964 T C 0.270442 1.0445e-05
6:90720506 C T 0.561083 -5.0104e-05
6:90725545 C T 0.652392 -5.0922e-05
6:90731198 A G 0.102464 -5.8241e-05
6:90734082 A C 0.413135 -1.2077e-04
6:90735491 G A 0.220275 -4.3201e-05
6:90737916 T C 0.033163 -1.5185e-05
6:90738735 G A 0.434116 1.9190e-07
6:90738792 G A 0.637785 2.1556e-05
6:90739209 G A 1.722816 -7.8621e-06
6:90749909 C T 0.031111 2.0925e-06
6:90770476 T C 0.281549 -1.0211e-05
6:90772650 C A 0.108794 -3.5962e-05
6:90776064 C T 0.572963 3.3413e-06
6:90776949 T C 0.046019 7.3111e-06
6:90777887 T C 0.053322 1.3830e-05
6:90782278 T C 0.057299 -6.2117e-05
6:90789029 T C 0.053433 6.2850e-06
6:90793476 A G 0.087368 -3.2039e-06
6:90803660 C T 0.035201 1.0472e-05
6:90803872 A G 0.532173 2.4964e-05
6:90805832 G T 0.221580 -1.8213e-05
6:90811859 T C 1.018349 -3.4473e-06
6:90814199 T C 0.787110 1.5487e-05
6:90814434 C T 0.069188 -2.2736e-05
6:90816519 G A 0.091123 7.7576e-06
6:90833920 T C 0.075164 5.3425e-05
6:90839916 T C 0.059350 -1.5229e-05
6:90847879 C T 0.058376 -9.3214e-06
6:90850730 T C 0.042102 5.1539e-06
6:90859267 C T 0.029495 -1.6870e-05
6:90859345 G C 0.051320 -2.0833e-05
6:90872739 T G 0.027674 1.0423e-06
6:90881190 T C 0.125224 -1.4617e-05
6:90885590 C T 1.906345 -1.1057e-06
6:90892056 A T 0.041780 -1.9308e-05
6:90907989 A G 0.126896 5.1178e-05
6:90910376 T C 0.033692 -1.8509e-05
6:90916262 G T 0.190335 5.7432e-05
6:90921740 A C 1.374328 2.3129e-06
6:90926612 A C 0.828867 -1.0281e-05
6:90931580 A G 0.050349 4.6140e-06
6:90936894 A C 1.239172 1.9240e-05
6:90948142 T C 0.044744 -4.2541e-05
6:90949066 A G 0.035691 3.0699e-05
6:90949196 G A 0.336371 6.7502e-07
6:90957463 T C 0.957687 -7.0103e-06
6:90958231 G C 0.933198 -1.0721e-05
6:90973159 A C 0.708307 -1.0909e-05
6:90976768 A G 0.361377 -7.5831e-06
6:90990050 A G 1.222651 1.4121e-05
6:90996769 G A 0.930039 1.6618e-05
6:90998979 T C 0.086459 9.6979e-06
6:91009738 G T 0.061216 -1.0669e-07
6:91012673 A G 0.065319 -1.5946e-06
6:91020564 A G 0.088725 -1.5562e-05
6:91021660 A C 0.395936 1.9273e-05
6:91025538 A G 1.711868 -7.9064e-05
6:91026426 G A 1.048502 -3.2514e-06
6:91029052 T G 0.612906 8.4689e-06
6:91032094 G A 0.067549 1.7593e-05
6:91033489 G A 0.085437 -1.3756e-05
6:91040902 A G 0.533828 3.2219e-06
6:91041038 A G 0.110043 -4.5291e-05
6:91047662 A C 0.134504 -3.2982e-05
6:91050525 G A 0.072966 7.5009e-06
6:91050550 G A 1.453572 9.8396e-06
6:91054154 G A 0.308448 6.5634e-06
6:91054471 C T 0.021614 8.6406e-07
6:91056856 A G 0.118745 -2.9931e-05
6:91058157 T C 0.110614 -4.7323e-05
6:91063806 G T 1.602915 -6.3732e-06
6:91069597 A G 0.129317 5.4348e-06
6:91069767 T C 0.143060 -1.8236e-05
6:91074056 G A 0.468077 6.2108e-06
6:91079060 A G 0.096534 -7.4563e-06
6:91082710 T C 0.079919 -1.6433e-05
6:91083332 G A 0.668608 -1.7548e-05
6:91088071 G A 0.041803 -6.3505e-07
6:91090005 G C 0.485365 1.3389e-05
6:91092352 G A 1.071609 -3.0741e-05
6:91092690 T C 0.975796 -1.7334e-06
6:91093536 C T 0.070321 -1.4046e-05
6:91093619 T C 0.184285 -1.2207e-05
6:91093730 A G 0.191036 1.3764e-05
6:91094239 C T 0.154135 -1.8579e-05
6:91094474 C T 0.140242 7.6288e-06
6:91095653 A G 0.425615 -1.0655e-07
6:91096094 A C 0.030232 2.0031e-05
6:91097016 A G 1.331529 1.9461e-05
6:91101080 G A 0.043160 2.4294e-05
6:91103706 A G 1.097388 1.8817e-05
6:91105349 C T 0.101124 5.9143e-05
6:91108519 G A 1.552871 4.5338e-05
6:91110742 T C 0.062177 4.3208e-05
6:91111495 T C 0.091094 -2.4079e-06
6:91112979 T C 0.024181 2.2103e-05
6:91116345 G T 0.246579 1.3400e-05
6:91119266 G C 0.050005 -1.2345e-05
6:91123042 T G 0.919770 1.2187e-05
6:91127635 G A 0.196100 5.6706e-05
6:91128679 C G 0.854399 -3.3200e-07
6:91143107 A C 0.071717 3.3773e-05
6:91154007 C T 0.087228 -1.9711e-05
6:91163218 T C 0.565179 5.5676e-06
6:91167642 T C 0.060759 -1.2758e-05
6:91168604 T C 0.050635 -1.0555e-05
6:91168984 C T 0.097050 -5.2312e-05
6:91169306 T G 1.707425 2.7813e-05
6:91169650 A C 0.174087 -1.5447e-05
6:91177965 T C 0.106742 -1.1520e-06
6:91178846 G T 0.503856 5.9136e-06
6:91187097 A C 0.152976 -3.6994e-05
6:91190408 C G 0.138340 1.1189e-05
6:91200488 C T 0.218032 2.7505e-05
6:91202459 T C 1.783490 7.5968e-06
6:91204692 T C 0.235855 -9.7063e-06
6:91205051 G A 0.061788 -5.3326e-06
6:91207351 G A 0.691669 9.1945e-06
6:91208668 G C 0.101244 -1.5204e-05
6:91210407 T G 0.817958 -1.7839e-05
6:91210512 A G 0.079481 3.2673e-05
6:91210594 T C 0.882407 3.6295e-06
6:91210640 G A 0.185324 4.2791e-06
6:91210665 T G 0.037830 -3.8335e-05
6:91219231 A G 1.360920 -4.1298e-05
6:91219472 C T 1.920828 2.0041e-05
6:91220555 T C 0.547678 -1.8674e-05
6:91221650 T C 0.068042 1.2166e-05
6:91241934 C T 0.160746 1.6115e-05
6:91242549 G A 0.059272 -9.7612e-06
6:91248743 C T 0.232317 -1.7357e-05
6:91249218 A G 1.395978 -4.0291e-05
6:91261174 C A 0.033701 -1.1307e-05
6:91279720 C T 0.116558 1.2775e-05
6:91292328 C T 0.105876 5.6218e-05
6:91299964 A G 0.076462 -2.5729e-05
6:91307243 T C 0.095489 9.7522e-06
6:91310855 T C 0.885552 -8.0152e-06
6:91325849 A G 0.670360 -2.1973e-05
6:91327176 T C 0.563534 -7.0433e-06
6:91356551 T C 1.350130 1.4468e-06
6:91364222 A G 1.761678 1.9701e-05
6:91366330 T C 0.048759 -1.4546e-05
6:91367015 T C 0.064290 2.5090e-05
6:91377563 G T 0.377103 2.9654e-05
6:91378681 A G 1.540839 2.3985e-05
6:91385426 C T 0.382066 2.1817e-05
6:91385666 A G 0.073541 -6.2699e-05
6:91386124 T C 0.118443 2.6895e-05
6:91387831 G C 0.161438 -7.7201e-06
6:91391544 G A 0.673379 2.7310e-05
6:91393320 T C 1.418199 1.0997e-04
6:91397208 G A 0.404037 1.0073e-05
6:91400155 T C 0.022325 -1.2450e-05
6:91401836 G A 0.071174 1.1481e-04
6:91405873 T C 0.102328 6.0020e-05
6:91411470 A G 0.177862 1.9285e-05
6:91414389 G A 0.021818 1.4486e-05
6:91417233 T C 0.021637 -5.4865e-06
6:91428480 A G 0.033857 1.3306e-05
6:91431218 G T 0.042725 2.6106e-05
6:91438094 T C 0.112085 -2.3568e-05
6:91455956 G A 0.044338 2.9155e-06
6:91456781 T C 1.249594 3.3433e-05
6:91460126 G A 0.026843 -1.9563e-06
6:91463785 T G 0.065916 -3.5665e-05
6:91468597 C A 0.637061 3.7922e-05
6:91469227 T C 0.033013 -2.5474e-05
6:91469768 C T 0.463556 -1.7897e-05
6:91473658 G A 0.114497 4.6055e-05
6:91486381 C A 1.220317 3.1396e-05
6:91490710 G T 0.609141 3.2704e-05
6:91491480 A C 0.100040 -8.3725e-06
6:91497086 C T 1.632819 -1.3325e-05
6:91500635 T G 1.927634 -1.1714e-05
6:91502205 G A 0.344372 1.0340e-05
6:91504936 C T 0.024065 3.2385e-05
6:91505161 G A 0.092775 -3.0014e-05
6:91505411 T C 0.674427 1.7177e-05
6:91507965 A G 0.097823 -4.5385e-05
6:91512494 C T 1.892414 -1.2625e-06
6:91516479 G T 0.056201 -2.0822e-05
6:91517782 T G 0.949274 -1.5255e-05
6:91520949 C T 0.162421 -2.6641e-05
6:91522589 T C 1.407267 7.4084e-06
6:91525841 C T 0.253778 -3.6880e-06
6:91531365 A C 0.518066 5.4386e-06
6:91550704 C G 0.159649 -1.6607e-05
6:91552785 A C 0.120326 -6.1028e-06
6:91559682 A G 0.047402 3.9562e-05
6:91560117 T C 0.170354 -4.6813e-06
6:91574000 T C 0.049255 -2.5595e-05
6:91576202 A G 0.323700 1.6782e-06
6:91579856 A G 1.811749 2.6911e-05
6:91584102 A G 0.153180 1.1008e-06
6:91588183 G A 0.563128 -7.7794e-06
6:91588980 G A 0.985861 1.2616e-05
6:91589098 T C 1.127061 -5.8296e-06
6:91596456 A G 0.644985 2.2900e-05
6:91602450 C T 0.063531 -3.4529e-05
6:91606448 A C 0.876801 -4.6831e-06
6:91607588 C T 0.096362 3.8481e-05
6:91609059 G A 0.056841 5.2165e-05
6:91620431 A G 1.827819 1.3417e-05
6:91620901 G T 0.506268 -5.0259e-05
6:91621520 C T 0.679358 -4.6857e-05
6:91622357 A G 0.812209 -8.4142e-06
6:91627631 G C 1.526278 -1.0253e-04
6:91629107 T C 1.772198 -3.7376e-05
6:91636374 G A 0.276999 -2.7673e-05
6:91636613 C T 0.044098 -4.1760e-05
6:91638557 C T 0.298710 -3.5047e-05
6:91638691 G A 0.026187 -4.5081e-06
6:91641290 A G 0.114987 2.4891e-06
6:91644742 G T 0.736374 3.5211e-05
6:91651283 G A 0.332347 2.0050e-05
6:91661933 A G 0.044529 2.0587e-05
6:91666940 A C 1.053715 7.7579e-05
6:91670249 C T 1.176213 6.4564e-05
6:91680460 G A 0.834135 3.0925e-05
6:91683110 A G 0.020309 2.1735e-06
6:91686515 T C 0.096080 -1.8679e-05
6:91694002 G A 0.024509 -1.4604e-05
6:91700055 G A 0.029563 6.3901e-06
6:91702797 A G 0.505739 -2.4785e-06
6:91703090 T C 1.125500 1.6687e-05
6:91712673 G T 0.553154 1.5323e-05
6:91714276 A G 0.031118 1.1388e-06
6:91715200 A G 0.033312 4.7110e-05
6:91719026 T G 0.034915 -6.4758e-06
6:91722948 A G 0.094587 3.1656e-06
6:91724553 C A 0.046357 -2.1873e-05
6:91725260 A G 1.522896 -1.7613e-05
6:91727796 G A 0.022117 4.4390e-06
6:91730925 G A 0.096310 2.0999e-05
6:91731012 C A 0.074261 -3.0334e-06
6:91733534 T G 0.058272 6.0905e-06
6:91736842 A C 0.031705 2.7203e-06
6:91744400 A G 0.158675 2.7749e-05
6:91745110 C T 0.058091 1.3491e-05
6:91746518 A C 0.065588 -1.7778e-05
6:91765640 A C 0.175271 -1.8381e-05
6:91771850 G T 0.068747 3.1220e-06
6:91778114 C A 0.082239 5.5156e-06
6:91780338 G A 0.256472 -2.9220e-05
6:91785987 A G 0.117973 1.5564e-05
6:91799256 G A 0.114295 1.3151e-05
6:91799929 G A 0.072132 5.5541e-06
6:91802568 C T 0.020585 -1.4490e-06
6:91803572 A G 0.247887 -1.2339e-05
6:91807216 T C 0.029865 -1.3567e-06
6:91822379 G T 0.182477 2.3599e-05
6:91825102 T G 0.080331 9.0254e-06
6:91826956 C T 0.093324 1.5011e-05
6:91829857 T G 0.036395 -2.4706e-05
6:91830946 A G 0.031063 2.0066e-05
6:91833256 T C 0.340559 -4.9495e-05
6:91834609 G T 0.155563 -2.0983e-05
6:91838164 C T 0.155803 -2.9415e-05
6:91841370 T C 0.970031 -2.3000e-06
6:91842612 G A 0.169874 3.0080e-05
6:91842836 A G 0.683860 -1.2172e-05
6:91843655 C T 0.672120 -8.4329e-07
6:91844387 G A 1.123864 3.1805e-05
6:91844821 A G 0.064086 1.3419e-05
6:91845703 A C 1.530397 1.8031e-04
6:91845890 T C 1.614269 1.1599e-04
6:91848249 A G 0.031822 3.2630e-05
6:91849908 A C 0.020514 1.6148e-05
6:91850001 A C 0.057802 -2.2017e-05
6:91852742 G A 0.085755 1.4203e-05
6:91853686 A G 0.036863 3.8920e-06
6:91857942 A G 0.499455 6.1017e-05
6:91862345 C A 0.210368 3.4258e-05
6:91869247 A G 0.584486 -5.7549e-06
6:91873664 A G 0.037548 2.7116e-05
6:91881132 A G 0.817030 -2.7206e-05
6:91882807 G A 0.034104 5.6804e-05
6:91883959 T G 0.068711 1.2733e-05
6:91886258 T C 0.590185 -6.1678e-05
6:91886721 G T 0.052177 1.3406e-06
6:91888200 T C 0.366029 1.0876e-04
6:91903433 T G 0.243310 8.2387e-06
6:91904789 T C 1.183600 2.5219e-05
6:91906276 T C 1.916780 -1.1133e-05
6:91909164 A C 0.185996 1.3240e-06
6:91921911 C A 0.050586 5.8098e-06
6:91931446 C T 0.115610 1.8756e-05
6:91933983 T C 0.503622 8.3750e-05
6:91961846 G A 0.473131 7.3241e-05
6:91968181 T C 0.385046 1.3292e-04
6:91970175 A G 1.110092 3.2024e-05
6:91970230 A T 0.026411 -2.8858e-06
6:91977107 G A 1.649113 1.7623e-06
6:91982833 C T 0.047295 -1.4372e-05
6:91988872 G C 0.368424 -3.0420e-05
6:91994780 C A 0.063391 -4.3378e-06
6:91995736 G T 0.183422 5.1796e-05
6:91997467 T G 0.047843 -9.3994e-06
6:92002569 C A 0.339789 2.1744e-05
6:92004134 C A 0.028907 2.1654e-06
6:92011531 C T 0.131544 4.4147e-05
6:92012025 T C 0.989049 4.7382e-05
6:92012043 T G 0.367421 -2.5107e-05
6:92012173 A G 0.021211 -9.1454e-06
6:92016259 T C 0.126941 4.3216e-06
6:92016323 A G 0.060548 -1.1382e-05
6:92019067 C T 0.064430 4.5814e-07
6:92025490 G A 1.171675 8.7439e-07
6:92041341 A G 0.182565 6.6348e-06
6:92045007 C G 0.070574 3.3502e-06
6:92050842 T G 0.065686 2.5366e-06
6:92061749 G A 0.062395 2.6733e-05
6:92069561 A G 0.046938 -7.8419e-06
6:92075541 A G 0.025947 1.3964e-05
6:92086430 T G 0.876990 -1.7184e-05
6:92088303 T C 0.063164 -8.6977e-06
6:92096750 T C 0.938449 -1.8280e-06
6:92101703 G A 0.023610 1.9204e-05
6:92103700 C G 0.041287 6.6754e-06
6:92117843 T C 0.063057 2.8685e-06
6:92123661 G A 0.056328 -2.5741e-05
6:92141818 T C 0.055455 -1.9133e-05
6:92149779 C T 0.021088 3.2536e-06
6:92172110 C T 0.957337 -5.5322e-06
6:92174153 C T 0.020952 1.5927e-06
6:92190651 C T 0.279388 -8.1338e-05
6:92192361 T C 0.158451 -8.2815e-06
6:92196691 G T 1.245371 -1.2303e-05
6:92196724 A G 0.048681 -7.8776e-06
6:92203823 A G 0.032445 -3.9695e-06
6:92203924 A G 0.154151 -2.1562e-05
6:92210128 A G 0.223102 7.3894e-06
6:92211482 G A 0.066481 -1.7863e-05
6:92219164 A G 0.151327 1.2183e-05
6:92225686 T C 0.451748 1.5100e-05
6:92226515 C T 0.039096 5.1139e-06
6:92226787 G A 0.261072 -7.1433e-05
6:92255189 C T 1.768913 1.9242e-05
6:92292623 C T 0.894998 3.2081e-05
6:92304810 C T 0.207360 2.3404e-05
6:92313107 T C 0.062677 -1.7895e-05
6:92315317 T G 0.941134 -5.4201e-05
6:92315536 T C 0.035678 -4.0422e-06
6:92324837 A G 0.115964 1.6157e-05
6:92330487 C T 0.257413 3.0758e-05
6:92332218 T C 0.047081 -2.7200e-05
6:92338840 T C 0.047042 -1.1205e-05
6:92349020 G T 0.593811 -1.1948e-06
6:92356020 T C 0.053481 -4.4581e-05
6:92363050 G A 0.239253 -4.8479e-05
6:92369176 C T 0.022338 9.3274e-06
6:92369485 C G 0.342564 -2.1293e-05
6:92371907 T C 0.697281 -3.1283e-06
6:92376995 A G 0.057068 -1.6866e-05
6:92385302 G A 0.042481 5.9337e-05
6:92392778 C A 1.670386 -2.8073e-05
6:92393745 T G 0.086556 5.1145e-06
6:92405129 G A 0.250646 -2.1975e-05
6:92413587 T G 0.085122 9.3707e-06
6:92417950 G T 0.408659 -3.0971e-06
6:92426502 C T 0.033581 3.3869e-05
6:92426566 T C 0.253450 -3.8968e-06
6:92450263 A G 0.086579 -7.4951e-06
6:92452573 T C 0.029998 -3.8158e-05
6:92456000 G C 1.868781 -1.2298e-05
6:92464506 A G 0.033838 2.2902e-05
6:92484947 G A 0.043614 -3.8411e-05
6:92485448 C A 0.027577 -2.0335e-05
6:92492833 G A 0.192289 2.1919e-05
6:92500813 C T 0.222729 -9.1143e-06
6:92509127 T G 0.025817 2.4548e-05
6:92519937 A C 0.618775 -1.5585e-05
6:92530474 A C 0.153696 -1.8645e-05
6:92536318 T C 0.787869 2.1695e-05
6:92539346 A G 0.030147 -9.0392e-06
6:92540012 T C 1.255732 2.6808e-05
6:92542727 G T 0.060986 9.2866e-06
6:92547691 A G 1.776074 -3.5608e-06
6:92548582 G A 0.347719 -1.8467e-05
6:92562371 G A 1.225724 1.7437e-05
6:92568355 A G 0.021750 9.3910e-06
6:92569905 A G 0.081970 -3.0739e-05
6:92572325 G C 0.066380 -2.8128e-05
6:92586000 A C 0.039904 -2.5104e-05
6:92606180 A G 0.418114 -4.5276e-05
6:92610764 G C 0.885565 3.8095e-05
6:92618158 G A 0.750130 1.3459e-05
6:92627946 T G 0.494528 -2.3021e-05
6:92639443 C T 0.454584 -6.7837e-06
6:92643232 T C 0.788291 -6.0486e-06
6:92645170 G A 0.701556 -4.4770e-06
6:92646322 C T 0.248672 7.0419e-06
6:92647023 G A 0.038142 1.3761e-05
6:92651846 G A 0.038836 7.2815e-06
6:92656547 A G 0.049548 -3.5296e-05
6:92687758 C G 0.028054 3.1982e-06
6:92689195 A C 1.481405 -1.6743e-05
6:92689878 A G 0.135802 1.1094e-05
6:92690020 T G 0.080344 -2.2466e-05
6:92692264 A G 0.046285 3.7175e-07
6:92707054 T C 0.978759 -2.8202e-05
6:92712489 A G 0.046630 -1.1576e-05
6:92717808 A G 0.143560 -3.1738e-05
6:92717883 C T 0.058626 2.5787e-05
6:92719059 A G 0.078374 -1.8065e-05
6:92727088 A C 1.952439 -2.5802e-05
6:92727792 C T 0.035451 1.5320e-05
6:92732274 C G 0.311492 -2.2225e-05
6:92740860 A G 1.241739 -5.1210e-06
6:92742333 T G 0.029492 3.7194e-05
6:92745176 G A 0.021026 -1.4109e-05
6:92748810 G C 0.923230 6.7644e-06
6:92749256 G A 0.560220 2.5193e-05
6:92749573 T C 0.322999 2.0575e-06
6:92760762 G T 0.205789 -1.3608e-05
6:92766437 A C 0.284185 8.6184e-06
6:92767597 A G 0.076167 -2.0552e-06
6:92768468 A C 1.144692 -2.8569e-05
6:92770589 A C 0.048950 -3.2212e-05
6:92779640 A C 0.038995 3.9459e-05
6:92785995 G A 0.274785 -6.6877e-06
6:92786692 A C 0.139905 3.4706e-05
6:92800228 T G 0.143586 -1.2515e-05
6:92806166 C G 0.086436 -1.2157e-05
6:92812679 T C 0.152869 -3.4463e-05
6:92827234 A G 0.705350 -9.7395e-07
6:92834715 A G 0.259286 -1.0201e-05
6:92835524 A G 0.026398 -5.4443e-06
6:92842090 G A 0.116035 1.1831e-05
6:92842585 G A 0.040472 -1.6872e-05
6:92848953 G A 0.081022 3.1226e-06
6:92863774 A G 0.030550 4.0214e-06
6:92866175 G A 0.979379 7.7357e-06
6:92868776 T C 0.080565 -1.4361e-05
6:92877100 C T 0.129408 1.5748e-05
6:92882191 A G 0.066319 1.7989e-05
6:92889890 C A 0.542270 2.1579e-05
6:92897624 T C 1.776012 2.6580e-05
6:92913129 G A 0.630021 1.2384e-05
6:92913151 G T 0.046477 -1.7517e-06
6:92914849 A G 0.052284 -4.0761e-05
6:92919416 T C 1.336345 2.4056e-05
6:92926201 A G 0.044468 1.0621e-05
6:92931627 G T 1.966127 1.4438e-05
6:92941336 A G 0.028969 2.0432e-06
6:92941484 A G 0.329299 9.5053e-06
6:92951298 T C 0.080487 -8.3057e-07
6:92955125 T C 0.519923 7.6010e-06
6:92956282 T C 0.247176 -6.0327e-06
6:92958861 C T 0.352880 4.0578e-06
6:92961385 T C 1.448774 3.2623e-05
6:92973406 A C 0.721670 5.1040e-05
6:92980708 C T 0.052897 -5.0972e-05
6:92996464 A G 0.025733 1.0032e-05
6:93000877 C A 0.125480 -3.7622e-05
6:93022911 T C 0.037635 -5.4336e-06
6:93031636 C T 1.720161 3.1943e-06
6:93044978 C T 0.767625 3.1566e-05
6:93045059 A C 0.209411 -1.3203e-06
6:93045432 G A 0.045344 1.4094e-05
6:93046453 T G 0.037486 5.5521e-06
6:93070722 T G 0.050349 2.4307e-05
6:93072687 C T 0.161619 1.8393e-05
6:93075052 T C 0.023555 -7.2616e-06
6:93086237 A G 0.028213 1.4575e-05
6:93088508 G A 0.049340 -2.9733e-05
6:93095007 A G 0.127412 1.9961e-05
6:93099270 G A 0.251383 -7.5548e-05
6:93106573 C T 0.042475 1.2257e-06
6:93109317 T C 1.308065 -2.7316e-05
6:93122601 G A 1.946577 -8.5289e-06
6:93126584 G A 0.114357 1.8745e-05
6:93148051 A G 0.207343 1.9017e-05
6:93158036 T C 0.034438 9.7894e-06
6:93159532 G T 1.310122 -1.6735e-05
6:93172063 C T 1.886156 -1.5138e-05
6:93178825 T A 0.037028 -1.3320e-05
6:93197211 G A 0.638077 -2.6643e-05
6:93197329 T C 1.318756 -7.5420e-07
6:93198877 C A 0.127097 -7.2063e-06
6:93199648 C T 0.149522 3.7723e-05
6:93200633 A G 0.067322 1.5765e-05
6:93227620 G A 0.067072 6.3791e-05
6:93232516 A G 0.056198 -1.5450e-05
6:93242416 T C 0.033611 1.3145e-05
6:93243328 A G 1.881485 6.2989e-06
6:93248208 T C 0.766739 7.3737e-05
6:93264563 A G 0.053936 1.7524e-05
6:93281287 C T 1.900100 2.1803e-05
6:93293303 G A 0.513022 -2.1829e-05
6:93299459 C A 0.869943 4.5129e-05
6:93320829 C T 0.034308 2.9770e-06
6:93344131 G A 0.069272 -1.7073e-05
6:93346077 A G 0.026651 1.9249e-05
6:93350026 G A 1.970057 1.3529e-05
6:93355919 T G 0.033052 -3.4973e-05
6:93358526 G A 1.971998 8.5506e-06
6:93369655 T G 0.894050 -7.7686e-06
6:93376967 C T 1.897945 2.4896e-05
6:93377625 A G 0.785853 -5.8287e-06
6:93380886 C T 0.031030 -2.1349e-05
6:93381046 C A 0.031011 1.6080e-05
6:93387541 G A 0.658133 2.0141e-05
6:93392046 G T 0.067396 6.1720e-06
6:93392369 A G 0.048132 -6.9308e-06
6:93392717 T A 0.092305 -1.6351e-05
6:93392975 G A 0.045627 -6.2001e-06
6:93394322 T C 0.319717 1.4477e-05
6:93400636 C T 0.145205 -4.1485e-05
6:93406390 C A 0.072801 -1.5025e-05
6:93409378 C T 1.551245 -4.1662e-05
6:93410093 C T 0.176472 -2.4123e-05
6:93418004 C T 0.032845 -1.9520e-05
6:93423396 C T 0.054929 1.3990e-05
6:93432473 A C 0.045802 -3.8039e-05
6:93437809 G T 0.055250 -2.7582e-05
6:93437869 G A 0.048434 2.2777e-05
6:93452220 T C 0.110244 -1.0087e-05
6:93463158 G A 1.611462 -6.5717e-05
6:93467158 G T 0.456954 -1.0504e-05
6:93471818 C G 0.110452 4.5280e-05
6:93474393 A G 0.038830 3.5826e-06
6:93474577 G A 0.022782 3.1887e-06
6:93474970 C A 0.036535 -3.2705e-05
6:93475558 T C 0.686005 2.1725e-05
6:93486616 A G 0.146150 -1.7519e-05
6:93487870 T C 0.099855 -3.1362e-05
6:93504060 A G 0.049833 2.2796e-05
6:93510237 A C 0.020975 2.0244e-05
6:93510856 T C 0.286233 -1.2284e-05
6:93515983 C T 1.955454 4.2005e-06
6:93522671 G A 0.413246 3.6985e-06
6:93522975 T C 0.036684 7.0658e-05
6:93529936 A G 0.312459 2.0388e-05
6:93532022 C A 0.331204 -1.1088e-05
6:93535864 A C 0.066053 -1.0897e-06
6:93544104 G T 0.718464 -1.4333e-06
6:93544196 A G 0.049862 -6.7446e-05
6:93548292 T C 0.088050 9.9448e-06
6:93558251 G T 0.044344 -3.6416e-05
6:93561150 T C 1.484579 2.1650e-05
6:93566035 G T 1.551687 -6.1069e-08
6:93570222 A G 1.529907 -1.6083e-06
6:93582923 A G 0.253187 2.1085e-05
6:93615450 C T 0.089517 1.5817e-05
6:93617431 G A 1.098761 -9.5359e-06
6:93626296 C A 0.045682 4.1508e-05
6:93649233 C G 0.633429 -6.3621e-05
6:93656050 T C 0.167942 -1.5925e-05
6:93656473 A G 0.295244 3.2220e-05
6:93658744 C T 0.429322 -2.0632e-05
6:93658781 T C 1.016726 -3.5158e-05
6:93678513 A G 0.025629 -3.7210e-06
6:93683668 C T 0.092435 7.2398e-05
6:93696860 T G 0.057143 -1.0424e-06
6:93697622 C T 0.039005 3.6841e-06
6:93699120 T C 0.026697 1.2194e-05
6:93699439 T C 0.733196 -3.1864e-05
6:93704200 A G 1.151690 6.1989e-06
6:93706844 A G 0.111196 -8.4408e-06
6:93713733 A G 0.130745 -2.4863e-05
6:93717031 A C 0.252723 -1.7959e-05
6:93717890 C T 0.955214 -1.0171e-05
6:93720390 T C 0.116055 4.7644e-05
6:93723817 C G 0.127035 1.6986e-05
6:93726326 A G 0.130930 1.2198e-06
6:93726902 T C 0.212089 3.7175e-06
6:93728105 T C 1.139561 1.2710e-05
6:93735745 G T 0.092915 -5.5281e-06
6:93736107 G A 0.560466 4.4574e-05
6:93747826 G A 0.511464 -6.4578e-05
6:93755507 A G 0.224579 4.8367e-06
6:93759334 T C 0.102925 2.4284e-05
6:93765932 T C 0.066001 -2.2706e-05
6:93766609 A C 0.795493 -1.5638e-05
6:93767749 A G 0.023691 1.3988e-05
6:93774886 C T 0.128804 3.0877e-05
6:93787786 G A 1.735433 -3.0909e-05
6:93793730 T C 0.029177 1.9988e-05
6:93798520 G T 0.567792 -1.0178e-05
6:93808849 G C 0.107391 -2.0328e-05
6:93820610 T C 0.087692 3.2203e-06
6:93821257 A G 0.335755 8.9576e-06
6:93821333 G A 0.076618 3.2761e-05
6:93821647 C T 0.114824 7.3399e-06
6:93825174 A G 1.114247 7.7705e-06
6:93829400 T C 0.143511 -2.8236e-05
6:93831153 C T 0.374377 4.8103e-05
6:93834650 T C 0.144290 6.3963e-06
6:93838215 G A 0.425992 -9.7193e-06
6:93842232 T G 1.420237 2.8957e-05
6:93844217 C G 0.087952 -4.1282e-05
6:93847884 T A 1.735676 -6.8829e-06
6:93852252 A G 0.199609 2.6610e-05
6:93854326 A G 0.055036 1.0768e-05
6:93854804 G A 0.848972 -1.3944e-04
6:93858266 A C 0.067984 3.3203e-05
6:93858756 C T 1.376535 -6.2936e-05
6:93879368 T G 0.107430 6.6408e-07
6:93881166 T C 0.053657 2.1044e-06
6:93896309 T G 0.495031 -1.7164e-05
6:93901016 G A 0.867155 -2.8452e-06
6:93911119 C T 0.593898 1.7121e-05
6:93913825 A G 0.333937 -2.2181e-05
6:93917260 A G 0.556055 2.7678e-05
6:93919257 G A 0.052079 -1.7287e-05
6:93919749 T C 0.073080 7.1081e-06
6:93921462 T C 0.982213 1.5804e-05
6:93928248 C A 0.030988 -3.1402e-05
6:93941158 C T 0.415131 -1.4370e-05
6:93952281 T C 0.141979 -1.6268e-05
6:93958870 G A 1.413791 1.8426e-05
6:93965492 A G 0.144219 5.1518e-05
6:93982838 G T 0.244002 -5.7601e-06
6:94002543 G T 0.069029 1.7834e-05
6:94005081 T C 0.039800 -6.2238e-06
6:94006136 C T 0.609514 1.9054e-05
6:94015476 T C 1.152544 3.3020e-06
6:94034201 A G 0.530387 1.7172e-05
6:94034378 A G 0.095210 3.1778e-06
6:94036730 A G 0.416066 -6.4955e-06
6:94052592 C A 0.414317 -9.2090e-06
6:94060369 C T 0.514629 -1.5854e-05
6:94060643 T C 0.341574 -1.9794e-05
6:94061954 C A 0.055315 -2.0376e-05
6:94064757 T C 0.126603 3.4693e-05
6:94079059 G A 1.825005 -1.2634e-06
6:94079134 T C 0.080467 3.6529e-05
6:94082008 G A 0.484371 3.2070e-05
6:94083976 C T 0.023980 2.2473e-05
6:94095132 T G 0.378901 5.0128e-05
6:94103626 A G 0.201559 5.8883e-05
6:94108168 A G 0.050612 -1.5909e-05
6:94111176 T C 0.027807 -4.4283e-06
6:94113657 C T 0.226215 -1.4682e-05
6:94120639 C T 0.064475 1.0528e-05
6:94143528 G A 1.575241 2.6801e-05
6:94157379 T C 0.048100 -9.9421e-05
6:94159355 G A 0.732541 1.3727e-05
6:94161474 C T 1.930280 4.4201e-06
6:94167267 G A 0.057230 1.8379e-05
6:94176893 T C 0.266865 1.3854e-05
6:94181980 T G 0.904719 3.4210e-05
6:94197847 G C 0.038557 -3.0525e-05
6:94207313 T C 0.085138 -4.2656e-05
6:94221770 G A 1.374831 -1.4489e-05
6:94239513 G C 0.096804 3.6678e-05
6:94240810 C T 0.069490 3.8479e-05
6:94242480 T C 0.233706 2.9889e-05
6:94281073 C A 0.048295 9.6888e-06
6:94295427 A G 0.136117 4.6868e-05
6:94298651 C T 0.085239 5.2314e-05
6:94301862 T C 0.027304 1.7638e-06
6:94301967 A C 0.123461 8.7617e-06
6:94304998 C A 0.191150 -2.0671e-05
6:94317185 T C 0.058577 -1.9604e-05
6:94321462 T C 0.162304 -1.6047e-05
6:94324324 C T 0.124143 7.5295e-06
6:94327480 A G 1.306847 -2.2845e-05
6:94329838 G A 0.082165 6.4408e-05
6:94331073 A C 0.023065 4.6346e-06
6:94338653 A C 1.392404 1.9238e-06
6:94352251 T C 0.315433 2.2641e-05
6:94376621 C T 0.053085 4.5404e-06
6:94402053 T G 0.026213 -7.3366e-06
6:94404112 A G 0.361699 -5.6897e-06
6:94405306 T C 0.033088 6.4174e-05
6:94408163 C T 0.157108 4.7929e-05
6:94427986 A G 0.311891 1.0457e-05
6:94429650 C A 0.038323 3.7122e-06
6:94435305 G A 0.135695 -2.2013e-05
6:94435359 T C 0.022675 3.3086e-05
6:94437488 A G 0.055663 7.7753e-06
6:94437933 A G 0.935684 -3.4915e-05
6:94440604 G A 0.020244 -2.4363e-05
6:94474220 A G 0.084908 -6.5861e-06
6:94476294 C T 0.039654 -1.3194e-05
6:94478627 A G 0.097060 1.0369e-05
6:94483187 G T 0.060012 2.5340e-05
6:94487638 A C 1.605824 2.1055e-05
6:94489873 C T 0.662700 2.3572e-05
6:94491193 A G 0.124578 -2.7212e-05
6:94491308 C T 1.949758 -2.3940e-05
6:94513953 T G 0.025317 3.6708e-06
6:94517146 G C 0.288353 -2.4050e-05
6:94527575 C T 1.118641 1.8429e-05
6:94530719 G T 0.022640 -1.7627e-05
6:94555470 G A 0.026898 -1.2078e-05
6:94558991 G A 0.092623 -1.3002e-05
6:94559476 C G 0.107570 -5.5863e-06
6:94565117 A C 1.116035 9.4724e-06
6:94569931 A C 0.078315 3.5096e-05
6:94587823 T C 0.129788 -1.2758e-05
6:94596125 G A 0.047740 2.8019e-06
6:94617690 T C 1.232778 1.4005e-05
6:94642067 T G 0.074501 3.5622e-05
6:94659146 G A 0.099890 2.4122e-06
6:94659479 T C 0.035110 6.8057e-06
6:94673969 G A 0.127473 -1.0655e-05
6:94675627 T C 0.142537 -1.5755e-05
6:94678897 C G 0.134004 -1.3027e-04
6:94687156 T C 0.032614 1.3024e-05
6:94689661 G A 0.231982 6.7549e-06
6:94690234 C A 0.034140 -3.4802e-05
6:94692490 A G 0.046513 1.9508e-06
6:94694440 T C 0.050093 4.8832e-05
6:94696198 A G 0.027330 3.8241e-05
6:94713504 A G 0.963368 2.4866e-05
6:94728423 T C 0.356762 -3.0231e-05
6:94735555 G A 1.321924 -2.1711e-05
6:94739501 A G 0.055309 2.0217e-05
6:94760867 A G 0.065322 -3.8541e-05
6:94761631 T C 0.178212 -1.2476e-04
6:94761913 G A 0.372644 2.3309e-05
6:94762497 A G 0.127120 -7.5219e-06
6:94770114 C T 0.153222 -1.9126e-05
6:94773606 T C 0.770887 -3.5900e-06
6:94775270 G A 0.063621 4.6620e-06
6:94797076 G T 1.170425 1.0079e-05
6:94804211 A C 1.163625 9.5777e-06
6:94812626 C A 1.190822 1.5824e-05
6:94814396 C G 0.044802 -1.2777e-05
6:94815250 G A 0.118424 -2.5951e-05
6:94816472 T C 0.125906 -3.2830e-05
6:94817994 G A 1.543926 2.8721e-05
6:94838258 T C 0.866571 -1.1990e-05
6:94839570 T C 0.071295 1.2905e-05
6:94870213 T C 0.530086 2.3635e-06
6:94873550 C T 0.469635 -1.5414e-05
6:94876241 A C 0.160032 -2.6878e-05
6:94885018 G A 0.314504 3.0032e-05
6:94888007 A C 0.143540 -2.4139e-05
6:94893456 G A 0.043809 9.3543e-06
6:94906112 T C 0.332308 3.2104e-05
6:94907126 G T 0.514567 -5.1589e-05
6:94925987 G A 1.231457 -2.1796e-05
6:94935813 C T 0.050466 -1.3779e-05
6:94939515 G A 0.422743 -1.6196e-05
6:94941251 C T 0.093042 2.7258e-05
6:94943368 T C 1.464030 8.9453e-06
6:94954637 T C 0.178426 -3.3406e-06
6:94978659 G A 0.028060 2.4626e-05
6:94997850 T C 0.362351 -9.8548e-06
6:94997914 A G 0.039031 5.6911e-06
6:95007028 C T 0.060265 -1.4784e-05
6:95008024 C T 1.623289 3.1554e-06
6:95010941 A G 0.122634 -1.2762e-05
6:95022980 G T 0.140830 -2.2660e-06
6:95032220 T C 0.061317 -1.7446e-05
6:95032288 A G 1.658695 -1.0390e-05
6:95036360 A G 0.096476 1.8877e-05
6:95046374 G C 0.048291 -3.8218e-07
6:95051448 C T 0.721339 -4.4778e-05
6:95056983 T G 0.134225 3.4342e-06
6:95063471 A G 0.040096 1.9865e-06
6:95064156 C T 0.026827 4.8044e-05
6:95064160 T G 0.068886 -5.3389e-06
6:95065664 A G 0.372738 7.4272e-06
6:95069884 A G 0.992723 -4.2234e-05
6:95074520 C A 1.516041 -7.9893e-06
6:95075776 G A 1.421467 3.5656e-06
6:95078916 T C 0.034776 7.2680e-06
6:95087732 C T 0.289330 5.2698e-05
6:95090000 A G 0.993447 -4.7546e-05
6:95090661 T C 1.525431 2.3107e-06
6:95090867 A C 0.435616 4.3712e-06
6:95091128 C T 0.080152 -2.4652e-05
6:95094639 A G 0.375224 2.1724e-05
6:95096634 C T 0.355535 2.5275e-05
6:95100786 C T 1.923324 1.2203e-05
6:95104559 C T 0.219593 5.8119e-06
6:95110133 G A 0.473017 -1.8238e-05
6:95122484 T C 0.063099 2.9224e-05
6:95125448 T G 0.321548 -2.4653e-05
6:95126329 T G 0.055939 -1.1022e-05
6:95138799 A G 0.055325 -9.1852e-07
6:95144683 T C 0.118460 1.1985e-05
6:95144838 T C 1.112760 2.3614e-05
6:95152534 C T 0.142696 1.3189e-05
6:95155956 C A 0.169614 -9.0026e-06
6:95156918 A G 0.559658 5.1882e-05
6:95164624 G A 0.062755 -9.5006e-06
6:95173764 T C 1.106797 -1.6796e-05
6:95176318 G T 0.857544 1.1264e-06
6:95176347 G A 0.325323 1.1439e-06
6:95178476 T C 0.029268 -2.0210e-06
6:95179162 C T 0.184119 -2.7469e-05
6:95179912 A G 0.279670 -7.8266e-06
6:95184421 C T 0.289145 3.7556e-05
6:95188014 T G 0.397588 7.8206e-05
6:95188593 G C 0.038476 -1.8527e-05
6:95201896 C T 1.882011 2.6491e-05
6:95206098 A G 0.122926 -2.6597e-05
6:95208750 G A 0.212842 -1.7911e-05
6:95216121 A C 0.044215 9.6824e-06
6:95219846 G A 0.314030 1.9600e-05
6:95238727 G A 0.066439 1.7116e-05
6:95240426 A G 0.078903 4.7555e-06
6:95249793 C T 0.546204 4.2577e-06
6:95251720 G T 0.020488 -1.0204e-05
6:95255735 C T 0.228717 6.7428e-06
6:95262655 T C 0.023672 -1.5212e-06
6:95273200 A G 0.027833 1.0602e-05
6:95274448 T G 0.158533 -1.3127e-05
6:95296005 C T 0.779076 1.3408e-05
6:95304525 C A 1.031670 -1.3831e-05
6:95308550 C G 0.031033 -2.0260e-05
6:95314317 T C 0.035302 5.3274e-06
6:95315653 T C 0.042196 6.9363e-07
6:95338868 G A 1.919740 -9.4084e-06
6:95346584 T C 0.138396 -1.1163e-05
6:95347041 A G 1.574073 9.7635e-06
6:95349269 A G 0.021078 -2.0634e-05
6:95351464 G A 0.100234 -5.7575e-07
6:95352036 T C 1.894436 9.2954e-06
6:95352253 T C 0.039106 -1.2000e-05
6:95352295 G C 1.805724 2.3817e-05
6:95352842 C T 0.035237 -8.5278e-07
6:95354594 C T 0.033442 -5.4482e-06
6:95355112 A C 1.300612 5.2445e-05
6:95367184 G A 0.655361 5.3824e-05
6:95367561 A G 0.119232 -2.4055e-05
6:95395286 C T 1.488179 1.7279e-05
6:95399141 G T 0.188628 -4.7626e-05
6:95399842 T C 0.032971 -1.0113e-05
6:95409772 T C 0.075547 1.9761e-05
6:95418039 C T 0.145260 1.7636e-06
6:95422214 G T 0.202838 -3.9126e-05
6:95443116 T C 0.046360 -5.9296e-06
6:95446945 G A 0.054666 1.2008e-05
6:95458317 A G 0.190290 -1.4804e-05
6:95460675 A G 1.747945 5.8538e-06
6:95461515 A G 0.077131 7.3228e-06
6:95462844 T C 0.043221 1.0789e-05
6:95502902 T C 0.077890 -7.4542e-06
6:95503789 T C 0.049846 -3.4129e-05
6:95508192 G A 0.019920 -4.4599e-05
6:95511427 G A 0.113338 9.3504e-06
6:95540600 A G 0.121712 -5.4637e-05
6:95547224 G A 0.055715 -2.1064e-05
6:95549210 G A 0.046000 -1.2714e-06
6:95552683 T C 0.207100 1.0385e-05
6:95570686 T C 0.157319 -7.2910e-06
6:95590492 T G 0.020880 -2.3445e-05
6:95602831 A G 0.046802 -3.2762e-06
6:95605107 G A 0.145634 2.8941e-05
6:95607788 G A 0.061872 -2.1489e-06
6:95610154 C T 0.040544 5.7078e-06
6:95610595 C T 0.043277 -1.0249e-05
6:95625099 A G 0.224884 -7.9032e-06
6:95629943 C T 0.086670 1.5529e-05
6:95642585 A G 0.225770 -3.0961e-05
6:95642957 A G 1.524094 7.1000e-05
6:95643856 T C 0.036356 -1.8661e-05
6:95649304 T C 0.037421 -7.8173e-06
6:95661696 G A 0.071820 3.0766e-05
6:95673164 A G 0.210018 -9.4388e-06
6:95673667 C A 0.147656 -1.4887e-05
6:95676656 C A 0.067637 2.6358e-05
6:95837087 A C 0.110008 -4.5951e-06
6:95840126 T C 0.036506 2.0518e-05
6:95841494 G A 0.424168 -4.2384e-05
6:95846914 G T 0.598378 7.1882e-06
6:95852609 C G 0.658760 4.0883e-05
6:95857746 C T 0.060343 -8.7454e-06
6:95863236 T C 0.074290 -3.2704e-05
6:95869966 G A 0.067714 1.2527e-05
6:95879618 A G 0.064504 -2.6556e-05
6:95888410 G C 0.077393 1.3345e-05
6:95891476 C T 1.112409 2.1726e-05
6:95895900 C T 0.058642 1.2009e-05
6:95906664 G T 0.221258 1.4681e-05
6:95914740 A G 0.263074 -1.7951e-05
6:95947679 T C 0.142777 -1.2987e-07
6:95948860 T G 0.307815 -2.8805e-05
6:95957753 A G 0.028888 -3.8176e-05
6:95961558 T C 0.093434 -1.4954e-05
6:95980131 T C 0.480648 1.5077e-05
6:95992558 A C 0.055286 3.1507e-05
6:95998994 A G 1.578646 1.0866e-07
6:96007746 T C 0.167786 2.6253e-05
6:96010624 T C 0.045263 -5.0727e-06
6:96016052 A C 0.096028 1.4684e-05
6:96017832 T G 0.057717 9.9716e-06
6:96034330 A G 0.047486 -3.3127e-06
6:96034560 T C 0.230717 -4.9012e-05
6:96035410 G A 0.048136 -5.8255e-05
6:96049047 C T 0.028145 -2.2234e-05
6:96054262 A G 0.105457 6.4611e-06
6:96061381 A G 1.171243 -2.9478e-06
6:96061760 C A 0.035915 -1.8683e-05
6:96065726 C T 0.045244 -5.2525e-05
6:96083087 G T 1.700358 6.4599e-06
6:96085046 C T 1.804854 1.6231e-05
6:96097529 G A 1.659058 6.4774e-05
6:96098230 C G 0.602909 3.5559e-05
6:96111372 A G 0.782202 -3.5664e-05
6:96128317 A G 0.073745 2.7161e-05
6:96135871 A G 0.049703 1.5705e-05
6:96138889 C T 0.120154 5.0489e-05
6:96143676 T C 0.594976 2.2201e-05
6:96147741 T C 0.053173 2.7000e-05
6:96162230 C T 0.155144 3.4183e-05
6:96164231 G T 0.055994 -1.7171e-05
6:96178817 C T 0.024126 3.0159e-05
6:96179855 C G 0.601672 2.2142e-05
6:96196122 G A 0.125932 2.6279e-05
6:96197510 G A 0.931176 5.7955e-06
6:96214674 A G 1.887406 7.8074e-06
6:96227825 T C 1.124039 5.2925e-05
6:96236297 C T 0.041030 1.1272e-05
6:96250211 G C 0.054033 -4.6880e-05
6:96267909 C T 0.023422 -2.6423e-05
6:96276408 C T 0.720064 5.4221e-05
6:96279117 T C 0.074923 3.4612e-05
6:96282103 C T 0.341941 -1.0165e-04
6:96283354 T C 0.116623 2.2458e-05
6:96284385 G A 0.074170 1.8772e-05
6:96287987 C T 0.579890 -9.5451e-06
6:96305056 C T 0.342902 -2.8290e-05
6:96305092 A G 0.075689 5.4416e-05
6:96309043 C T 1.429082 -2.9704e-05
6:96316201 G T 0.359959 6.2471e-06
6:96321958 G A 1.632128 1.1203e-05
6:96322694 A G 0.023850 -4.8737e-05
6:96325624 C A 0.096719 2.7942e-06
6:96340520 A G 0.239324 -7.0553e-05
6:96356615 G T 0.023893 -5.6365e-05
6:96360399 A G 1.329094 5.0312e-05
6:96366305 T C 1.895851 2.0939e-06
6:96373191 C A 1.153028 9.4837e-06
6:96377858 T C 0.044588 -3.3510e-05
6:96378813 G T 0.048149 1.1513e-05
6:96380202 C T 0.031868 -9.8286e-06
6:96384930 T C 0.194045 -1.0841e-05
6:96389838 A G 0.722050 2.7643e-05
6:96395475 T C 0.241006 1.2835e-05
6:96400576 T C 1.896195 3.3219e-06
6:96401487 C T 0.097485 6.7319e-05
6:96412852 C T 0.134413 3.7239e-06
6:96421771 C A 0.145588 -2.5307e-06
6:96422147 A G 0.136795 -7.5262e-05
6:96434919 T C 0.224384 1.2229e-05
6:96435792 G A 0.030826 -1.7233e-05
6:96441816 C A 1.258903 -2.2485e-05
6:96444751 C T 0.145056 1.6506e-05
6:96456492 T C 0.736942 -3.8285e-06
6:96456644 T C 0.252214 2.1082e-06
6:96459651 T C 0.100280 -9.7274e-07
6:96461196 A G 0.028248 -2.0956e-06
6:96464628 T G 0.129252 -4.1106e-05
6:96469463 G C 0.125364 -1.0163e-05
6:96474372 G A 0.178654 -6.9867e-05
6:96478680 C T 0.250399 3.3600e-05
6:96484659 C T 0.908361 7.6700e-06
6:96487659 T C 0.093691 1.0761e-05
6:96488054 T C 0.496988 -8.7171e-06
6:96489692 T C 1.277495 -4.3732e-05
6:96489929 C T 0.081094 -3.6836e-06
6:96490089 C T 1.393436 -1.1645e-05
6:96496813 T C 0.038953 -1.9832e-05
6:96508710 A G 0.082795 2.0390e-06
6:96511824 T C 0.049823 2.5764e-07
6:96531901 T C 0.103380 3.9963e-05
6:96533675 T C 1.485011 -9.3123e-06
6:96534031 C T 0.074508 -8.8357e-06
6:96543205 A C 0.056724 1.8065e-05
6:96546119 T C 0.024912 -2.1223e-05
6:96547915 A G 1.971456 1.0193e-05
6:96551023 G A 0.305406 -6.7189e-05
6:96554687 A G 0.400460 1.0223e-05
6:96554697 C A 0.085381 3.4980e-06
6:96569132 A C 0.045140 -3.1151e-06
6:96573521 T C 0.024314 -7.6194e-06
6:96583477 G A 0.888425 5.6478e-05
6:96615492 C T 0.028534 1.2800e-06
6:96618915 C A 0.378820 -1.4784e-06
6:96620036 G A 0.041352 -1.9809e-05
6:96622433 C T 0.196765 1.4599e-05
6:96648218 G A 0.049223 1.5477e-05
6:96655096 G C 0.829104 7.5180e-06
6:96656753 C T 0.085768 1.0944e-05
6:96662601 G T 0.441952 -4.3622e-07
6:96662788 G A 0.048720 3.9373e-06
6:96664121 T C 0.264798 -9.1237e-06
6:96664250 C T 0.038755 8.6501e-08
6:96672022 T C 0.031702 -6.2740e-06
6:96695883 G A 0.027239 1.6720e-06
6:96712034 T G 0.051252 4.8043e-06
6:96731277 G C 0.074651 2.3523e-06
6:96731978 A G 0.060642 -1.1420e-05
6:96733160 A C 0.129989 -7.0076e-06
6:96747385 C T 0.064839 1.5071e-05
6:96749494 A C 0.297301 -3.6381e-06
6:96756614 G A 0.466883 -2.2299e-05
6:96766562 G A 0.042254 1.5934e-05
6:96796050 G A 1.726848 -2.0503e-05
6:96815813 A G 0.033127 -6.1986e-07
6:96823033 T C 0.031799 2.1467e-06
6:96824353 T C 0.088309 -3.3564e-05
6:96824422 C T 0.167715 -1.7227e-05
6:96829300 T C 0.048239 -3.9712e-06
6:96835316 A G 0.038262 -7.6046e-06
6:96842475 C T 1.940436 -5.4481e-05
6:96845494 G A 0.427569 -4.9196e-05
6:96848669 A G 1.670717 -3.1342e-05
6:96849408 T C 0.064959 -2.5607e-05
6:96883069 A C 0.068065 -9.0895e-06
6:96883285 A G 0.373056 1.6165e-05
6:96900650 A C 0.233829 -3.5766e-05
6:96907225 G A 0.133014 4.2173e-06
6:96912845 G A 0.020686 4.9879e-05
6:96914255 G C 0.041417 6.3017e-06
6:96927848 T C 0.026677 -7.6706e-06
6:96950298 T C 0.131891 2.8778e-05
6:96955422 C A 0.051076 -3.0173e-06
6:96963525 C T 0.082155 -3.0204e-05
6:96963619 G A 1.329425 2.1661e-05
6:96979991 T C 0.074800 -2.8880e-06
6:96987884 G T 0.380615 1.4771e-05
6:97021093 G T 0.084012 9.9341e-06
6:97037677 G C 0.131683 -7.5150e-06
6:97043152 A G 0.067994 3.0728e-05
6:97051593 A G 0.067945 2.0061e-05
6:97058553 G A 0.643196 -1.7046e-05
6:97058574 A G 0.770520 -7.2703e-06
6:97062624 T C 0.045120 5.4316e-06
6:97063522 G C 0.637149 -1.1860e-05
6:97071980 T C 0.082983 1.1359e-05
6:97073585 T C 0.089987 -2.4806e-06
6:97080198 G A 1.007209 4.3733e-05
6:97082880 C A 0.730467 -1.1979e-05
6:97083039 G C 0.037324 -1.7328e-05
6:97083651 C T 0.221278 -8.7895e-06
6:97085238 T C 0.424259 -2.7453e-05
6:97093037 T C 1.216549 2.2430e-05
6:97093259 G A 1.948797 3.2073e-05
6:97094444 A G 1.062713 -3.8800e-05
6:97094563 C G 1.544614 1.5628e-05
6:97094864 A C 0.047486 -3.3779e-05
6:97099999 T C 0.691095 -3.8952e-05
6:97106681 A G 1.843886 -1.9777e-05
6:97114789 C T 0.116986 2.3262e-06
6:97119398 C T 0.677394 2.8027e-07
6:97123024 T C 0.148885 4.5104e-06
6:97124128 G A 0.110066 -3.7655e-06
6:97125455 T C 0.115607 3.7274e-05
6:97126816 C T 0.109199 1.4982e-05
6:97130191 G A 0.189485 5.2538e-06
6:97136981 G T 0.232856 3.5932e-05
6:97158395 T C 1.299327 2.1448e-05
6:97159223 A G 0.746793 2.9334e-05
6:97162207 C T 0.159704 1.5874e-05
6:97162778 A G 0.070986 -1.6220e-05
6:97164172 G T 0.395715 -3.8589e-05
6:97192220 A C 0.080289 -1.2015e-05
6:97207918 G A 0.952033 -1.4396e-05
6:97224125 A G 0.248819 4.3038e-06
6:97227424 C A 0.535448 -6.0139e-06
6:97238839 C G 0.028352 2.7840e-05
6:97238958 C T 0.040255 4.8689e-06
6:97243595 T C 0.461615 -6.7904e-05
6:97244203 T C 0.073349 1.4796e-05
6:97247547 T C 0.080467 5.0978e-05
6:97247566 A T 0.260072 1.6130e-05
6:97248131 C T 0.024230 1.9989e-05
6:97255731 T C 0.041118 -1.3986e-05
6:97258008 G A 0.286765 2.2566e-07
6:97290401 T C 0.528343 3.4589e-05
6:97312559 G T 0.137441 -8.1185e-06
6:97319241 A G 0.043049 -2.3508e-05
6:97334326 A G 0.094233 9.5306e-06
6:97336644 T A 0.598452 8.0905e-05
6:97343877 G A 1.739854 -9.5512e-06
6:97351783 C T 0.028554 -2.2365e-05
6:97359853 C T 0.023328 -3.0276e-06
6:97360003 G C 0.523633 -2.6817e-05
6:97360303 G C 0.325969 -2.3604e-05
6:97361279 T G 0.570811 3.7670e-05
6:97364388 G C 0.081535 1.5728e-05
6:97369078 A G 0.499601 7.7222e-06
6:97370194 G A 1.126922 -1.9328e-06
6:97374341 A C 0.293786 -4.4960e-05
6:97386112 A G 0.067624 3.2658e-05
6:97390439 T G 0.111254 4.9347e-06
6:97396617 C T 0.161259 3.1533e-05
6:97407638 A G 0.078202 -1.2674e-05
6:97413253 C T 0.136072 3.7652e-06
6:97414756 G A 0.301774 -1.0011e-05
6:97414949 T C 0.076614 -3.9243e-06
6:97418472 T G 0.020611 4.9026e-06
6:97422915 G A 0.756755 -2.6567e-05
6:97438289 G A 0.464406 -2.5923e-05
6:97438829 C T 0.245787 -1.2364e-05
6:97441464 G A 0.075790 8.8168e-07
6:97459553 T C 0.051557 -3.4261e-06
6:97459616 T G 0.075196 -1.7720e-05
6:97463090 A G 0.142781 3.7511e-05
6:97465639 T C 0.095518 3.8158e-05
6:97480226 A G 0.024967 -9.5928e-06
6:97483733 C T 0.298911 -4.3452e-06
6:97494694 T C 0.322833 -1.3279e-05
6:97495802 A G 0.088825 1.1650e-05
6:97496648 A G 0.052255 -6.2586e-07
6:97505745 C T 0.042816 2.4799e-05
6:97511553 A G 0.038956 -6.2518e-06
6:97517414 T C 0.135565 1.5386e-05
6:97524233 A G 0.091029 -1.8876e-05
6:97524571 A G 0.053274 -1.2534e-06
6:97529500 G A 0.137204 -3.3860e-05
6:97533589 T G 0.182360 3.4163e-06
6:97537182 G A 0.742191 -3.1893e-05
6:97541325 G A 0.308762 1.3541e-05
6:97545709 C A 0.044994 2.1003e-06
6:97550063 G T 1.473271 -8.7654e-05
6:97550547 T C 0.092074 -4.0789e-05
6:97551806 A G 1.444188 -1.1520e-04
6:97552559 T C 0.079864 3.6909e-05
6:97554044 T C 0.042407 -2.4775e-05
6:97562868 A G 0.030728 7.2854e-06
6:97573178 T C 0.065696 5.8319e-06
6:97573678 C A 1.010257 -4.9483e-06
6:97577849 G A 0.148649 -2.6640e-05
6:97585714 C A 0.074300 -3.1617e-05
6:97591544 T A 0.137652 -5.8843e-05
6:97591599 G A 0.029381 -8.7698e-06
6:97599612 C T 0.365483 -7.6829e-05
6:97599674 A G 0.039995 -8.0702e-06
6:97613299 A G 0.072973 -4.3621e-05
6:97626374 G A 0.937836 1.2955e-05
6:97635044 C A 0.060256 -4.6082e-06
6:97637774 C T 0.032698 -3.1741e-07
6:97640878 G A 0.069853 1.6516e-05
6:97643592 A G 0.046074 -3.6210e-06
6:97648817 T C 0.073330 -5.2191e-05
6:97649270 C T 0.026424 -4.7409e-05
6:97654656 G A 0.020442 2.2801e-05
6:97655800 A G 0.040774 -2.7196e-06
6:97658270 T C 0.062167 1.4480e-06
6:97658939 C A 0.081730 7.1656e-06
6:97686121 T C 1.510919 5.0334e-05
6:97686189 A G 0.077170 -3.5775e-05
6:97707240 C T 0.067942 1.1689e-05
6:97740064 T C 0.153924 6.4539e-06
6:97752009 C T 0.634851 4.7538e-05
6:97757175 A G 0.093155 -1.3604e-05
6:97757667 C T 0.040002 9.3428e-06
6:97759950 C A 0.029047 3.7366e-05
6:97762108 T C 0.585368 -1.3631e-06
6:97773076 G A 0.103587 -1.6695e-05
6:97787669 T C 0.737221 -1.3217e-05
6:97793739 T C 0.096969 -1.3349e-05
6:97794592 A G 0.047016 -4.2248e-05
6:97814223 G A 0.042189 -3.2628e-05
6:97816312 C A 0.052978 -2.7104e-05
6:97838081 G T 0.115035 -1.4926e-05
6:97862719 T G 0.050450 3.0028e-05
6:97872694 A C 0.537376 3.2946e-06
6:97885074 A G 1.495576 5.7092e-06
6:97898150 A G 0.033250 -1.0095e-05
6:97898997 C T 0.026343 3.3648e-05
6:97899195 T C 0.029599 -3.0624e-05
6:97907983 A G 0.025204 1.0086e-05
6:97920342 G A 0.148370 -2.1917e-06
6:97922184 C T 0.740376 -2.5426e-05
6:97922805 G A 0.102386 1.4054e-05
6:97938281 G C 0.024123 -1.8492e-05
6:97949475 A G 0.026366 3.9170e-05
6:97953945 C T 0.045321 -2.2979e-06
6:97954709 C T 0.077978 -4.3039e-05
6:97956634 G A 0.020150 5.5374e-06
6:97987029 T G 0.033163 1.8863e-05
6:97988774 G T 1.821583 2.7297e-05
6:97995198 G T 1.204149 6.0881e-06
6:98002458 A C 0.074583 2.7222e-05
6:98003468 A C 0.193932 1.7610e-06
6:98012083 G A 0.470479 5.1643e-06
6:98027362 A C 0.035370 8.3325e-06
6:98039156 T G 0.020471 4.4965e-06
6:98053608 A G 0.137143 -1.6536e-05
6:98067896 T C 0.120508 3.0414e-05
6:98068593 G A 1.696200 -4.4008e-05
6:98073606 C G 0.255083 -1.0227e-05
6:98076731 A G 0.042040 -4.4912e-05
6:98077210 T C 0.037515 1.7467e-05
6:98078369 C T 0.051213 1.5920e-05
6:98080454 T C 0.126928 8.9060e-06
6:98086580 G A 0.077968 3.4725e-05
6:98091323 A G 0.064598 3.7164e-05
6:98092675 C T 0.038022 8.5671e-06
6:98093921 A G 0.146280 6.2890e-05
6:98111169 G C 0.255622 -9.1042e-06
6:98112461 G A 0.312872 -1.4544e-05
6:98116781 T C 0.060431 4.8632e-05
6:98125184 C T 0.077660 -4.2587e-05
6:98136753 T C 0.322375 -1.3422e-05
6:98153333 C T 0.035698 4.3024e-05
6:98155336 C A 0.035918 -2.5113e-05
6:98155777 C T 0.071921 -4.4446e-05
6:98157640 G A 0.050314 6.6561e-05
6:98161552 G A 0.183759 8.1623e-05
6:98164526 A G 0.189891 1.5339e-05
6:98170251 G A 0.101740 -1.3330e-05
6:98170442 T C 0.051849 6.2314e-06
6:98172331 C T 0.699086 3.7055e-05
6:98173609 T C 0.181750 -4.8448e-06
6:98180949 G A 0.029751 -2.6477e-05
6:98182786 A C 0.021065 1.5737e-06
6:98183112 C T 0.523409 9.9249e-06
6:98188959 G A 0.658552 1.5161e-06
6:98195269 G T 0.217934 6.0332e-06
6:98199741 C T 0.461537 -1.8635e-05
6:98204209 C T 0.235397 -2.2677e-05
6:98204498 T C 0.220359 -6.0563e-07
6:98206884 G A 0.090503 -1.4132e-05
6:98210879 C T 0.905975 2.4189e-05
6:98212373 G T 0.022523 -1.2884e-05
6:98235899 T C 0.110907 -6.2576e-06
6:98240442 C A 1.372397 2.7683e-05
6:98242041 C T 0.302462 1.9091e-05
6:98249040 T C 0.067114 -4.2036e-05
6:98254219 T C 0.126493 -2.0389e-05
6:98262706 T A 0.040125 -5.5113e-05
6:98264449 A G 0.202101 -4.2518e-05
6:98274551 A G 1.122760 2.1204e-05
6:98275801 A G 0.088760 3.2194e-06
6:98300414 T C 0.120310 1.3165e-04
6:98320402 T C 0.810421 -2.7224e-05
6:98323023 A C 0.029888 -1.8281e-05
6:98323549 G C 0.266752 -9.8156e-06
6:98331937 C A 0.930812 -2.7418e-05
6:98333182 T C 0.035938 -4.2312e-06
6:98339842 T C 0.029122 -5.8349e-05
6:98342812 T G 1.759783 -2.6701e-04
6:98344339 G A 0.071609 5.6394e-05
6:98349189 G T 0.468762 -2.4625e-06
6:98361770 C T 0.997644 -5.6077e-05
6:98364895 G A 1.257430 1.0098e-05
6:98368653 T C 0.032153 -1.9573e-05
6:98376615 G A 0.032857 2.5974e-07
6:98384748 A C 0.107651 -2.0819e-05
6:98398543 A G 0.069227 5.2620e-06
6:98406902 C G 0.077251 -6.2979e-06
6:98441875 G A 0.042390 -2.1047e-05
6:98445008 A C 1.114909 2.9844e-05
6:98464608 G C 0.369297 -4.8013e-06
6:98466195 G T 1.072963 4.7489e-05
6:98475302 A G 0.256570 -1.8520e-05
6:98487682 A C 0.049525 -7.7863e-07
6:98488771 G A 0.864078 -4.3341e-05
6:98490287 C T 0.035347 -5.4606e-05
6:98495694 T G 0.162045 -4.8139e-05
6:98498099 C G 0.160331 -6.1364e-06
6:98499780 T C 0.179816 -6.4396e-06
6:98506686 T C 0.048291 -5.4970e-06
6:98513212 A G 0.241986 4.7653e-04
6:98519420 A C 0.061119 1.5365e-05
6:98537993 A G 0.894277 -2.2877e-05
6:98541063 T C 0.037048 1.6013e-05
6:98545611 T G 0.788135 -8.5403e-06
6:98545963 G T 0.068159 -1.2253e-05
6:98550406 A G 0.086196 1.8705e-05
6:98556261 T C 0.026483 3.6105e-06
6:98565211 T C 0.966880 -1.3422e-05
6:98572976 T C 1.033929 -1.3550e-05
6:98591837 C A 0.107833 8.3475e-06
6:98596926 A G 0.112062 -1.5438e-05
6:98615152 A G 0.044974 -2.7027e-05
6:98628526 A C 0.065809 1.0722e-05
6:98651922 C T 0.810083 1.8756e-05
6:98652002 C T 0.047574 1.0718e-05
6:98659528 T C 0.088841 3.6330e-05
6:98662128 A G 0.104830 -1.6995e-05
6:98675583 C T 0.022409 -3.1161e-05
6:98694803 A G 0.103633 -5.1728e-06
6:98695182 C T 0.062567 -7.5596e-06
6:98698203 T C 0.069896 -1.6307e-05
6:98712579 C A 0.084304 1.0499e-05
6:98713992 C G 0.170029 -3.1796e-05
6:98715160 A G 0.057691 7.7150e-06
6:98724217 A G 0.066815 6.7572e-06
6:98726381 G A 0.536993 1.7882e-05
6:98727422 T C 0.066127 -3.1475e-05
6:98728844 C A 0.189871 9.9127e-07
6:98739774 A G 1.762733 -3.4681e-05
6:98740230 T G 1.749101 -2.9730e-05
6:98750290 C T 0.088296 1.6608e-05
6:98755332 C T 0.044082 1.4749e-05
6:98756333 C T 1.181081 -4.5494e-05
6:98763376 C T 0.025496 -1.7728e-05
6:98763844 A C 0.099293 -1.1708e-05
6:98766744 A G 0.021202 -3.4362e-05
6:98780531 C T 1.009377 -2.3398e-05
6:98780601 T G 0.236987 4.6056e-05
6:98781210 T G 0.063303 -1.6810e-05
6:98785917 A G 0.092769 7.8327e-06
6:98787169 T C 0.110465 -8.7051e-06
6:98793108 C A 0.063031 -3.6691e-08
6:98797708 A C 1.233596 2.9440e-06
6:98801640 T G 0.075933 1.4503e-05
6:98809019 A G 0.024691 -4.2640e-06
6:98809679 A C 1.041228 -9.4404e-06
6:98815928 A C 0.033925 4.9413e-06
6:98819800 T C 1.426031 -1.4138e-05
6:98829949 G A 0.258822 1.5381e-06
6:98832383 T C 0.050664 1.2342e-05
6:98843607 T C 0.049249 9.5224e-06
6:98845089 C T 0.057964 -1.4856e-06
6:98852286 T A 0.093214 7.0963e-06
6:98857656 C T 0.564654 8.2957e-06
6:98875700 G A 0.069198 -8.2522e-06
6:98880543 G A 0.086998 5.9207e-06
6:98892120 A C 0.749721 1.2088e-05
6:98894930 G A 0.024139 1.2627e-05
6:98895069 T C 0.771189 5.1894e-06
6:98895339 G A 1.804942 8.5420e-06
6:98896185 G A 1.946944 -5.4208e-05
6:98896225 G A 0.103143 1.5607e-05
6:98896602 A C 0.124529 -3.2980e-06
6:98902085 A G 0.069139 -6.7564e-06
6:98904572 C A 0.871394 -2.4610e-05
6:98906816 T C 0.080652 -8.3110e-06
6:98907876 A G 0.067903 1.1654e-05
6:98908958 A G 1.903219 -1.4624e-05
6:98910539 C A 0.054682 2.6945e-05
6:98914897 A C 0.028206 -1.0535e-05
6:98919264 A C 0.078559 -5.3632e-06
6:98926295 T C 0.040855 5.8932e-06
6:98934687 T C 0.475004 7.8724e-06
6:98935310 T C 0.097488 -1.0571e-05
6:98935588 T C 0.057088 4.0652e-06
6:98936809 G A 0.615779 -3.7288e-06
6:98936848 A C 0.025113 9.4288e-06
6:98937831 G C 1.491509 -3.4401e-05
6:98937896 G T 1.788616 -2.5687e-05
6:98938249 A G 0.371754 5.4979e-05
6:98938834 C T 1.037265 8.6023e-06
6:98939234 T C 0.054906 1.0440e-05
6:98944764 C T 0.028567 1.1556e-05
6:98946911 T C 1.228276 1.1337e-05
6:98950347 G A 1.580542 -2.2073e-06
6:98951072 T C 1.274052 1.8655e-05
6:98953131 C T 0.664703 4.8234e-05
6:98953633 G A 0.584976 -7.9659e-06
6:98958994 C T 0.027658 1.4859e-07
6:98959605 T C 0.961923 -1.2657e-06
6:98960875 A G 0.318062 -2.7509e-05
6:98975506 G A 0.505119 -6.2898e-05
6:98979105 A G 0.028911 3.1440e-05
6:98980147 G A 1.620323 7.9284e-06
6:98988455 G A 0.023052 -1.3963e-05
6:98990489 C T 0.348693 1.1852e-04
6:98995957 T G 0.038022 -1.5143e-05
6:99005381 T C 0.078091 -2.0085e-05
6:99011501 G A 1.787889 2.1025e-05
6:99014467 A G 0.040135 -8.6779e-06
6:99015036 G A 1.788375 2.3308e-05
6:99016826 A G 0.051044 1.7400e-05
6:99018733 G A 0.041108 1.8423e-05
6:99022490 G A 0.038573 -4.4230e-05
6:99022588 A G 0.087598 -3.2775e-06
6:99028023 C T 0.237565 -1.0062e-04
6:99042546 T C 0.028745 -2.1250e-05
6:99043753 A G 0.374834 8.0244e-06
6:99045478 A G 0.029141 -7.4192e-06
6:99050242 G T 0.728977 2.6020e-05
6:99051041 A G 0.343457 -2.0335e-04
6:99065274 G A 0.028674 2.5002e-05
6:99074025 G A 0.314933 1.9564e-05
6:99080186 A G 0.082639 -2.2856e-05
6:99083527 C T 0.057893 5.6253e-06
6:99094546 A T 0.227928 4.9317e-05
6:99098328 G C 0.034704 -1.1114e-05
6:99103605 A G 0.091101 9.9815e-06
6:99113107 C T 0.165125 -3.7609e-05
6:99129338 C T 0.406702 3.4258e-05
6:99133342 C T 0.045451 -5.6228e-07
6:99138926 G A 0.027943 -1.0432e-05
6:99139350 T C 1.249617 2.3480e-05
6:99139642 C A 0.051372 1.2041e-05
6:99144920 G A 0.025399 1.9037e-05
6:99146652 A C 0.054533 -3.0070e-05
6:99147074 G A 1.931779 2.7621e-06
6:99147434 T A 0.111381 -2.5584e-05
6:99158373 T C 0.063501 1.7566e-05
6:99167751 T C 0.033675 -1.1849e-05
6:99175625 C T 1.709745 -1.9487e-05
6:99184201 A G 0.035350 7.7173e-06
6:99194967 T C 0.050518 -2.7705e-05
6:99196009 T C 1.938079 5.8172e-06
6:99210196 T C 1.661438 -1.4367e-05
6:99212281 G T 0.093762 -2.9876e-05
6:99214884 A G 0.962615 1.1124e-05
6:99218958 C T 0.995349 -5.3344e-05
6:99219282 A G 0.081814 1.9642e-05
6:99219851 G A 0.134897 5.5947e-06
6:99224588 T G 0.030128 -2.9267e-05
6:99226230 C T 0.068799 1.8231e-05
6:99229022 A G 1.222297 -5.3185e-05
6:99230880 T C 1.098082 -9.1336e-05
6:99232481 T C 0.494031 -8.7984e-05
6:99233919 T G 0.380713 1.7478e-05
6:99243515 A G 1.422386 -4.7326e-05
6:99243633 A G 0.120316 -2.1257e-05
6:99251754 A G 1.350887 -2.7397e-05
6:99263177 C A 1.431429 -3.5765e-05
6:99263384 A G 0.034020 -7.7138e-06
6:99266977 T A 0.118547 -1.4590e-06
6:99271591 G A 0.082814 -1.0298e-05
6:99275151 T C 0.087761 1.5036e-05
6:99277627 A G 0.779219 1.3308e-05
6:99285228 T C 0.060833 -1.6456e-05
6:99285636 G A 0.124542 1.2958e-05
6:99292136 A G 0.668926 -4.3145e-05
6:99307433 C T 0.080315 1.6511e-05
6:99309057 T C 0.208197 3.3727e-05
6:99312057 G A 0.059197 -2.0598e-05
6:99313564 C A 0.025207 2.3672e-05
6:99335860 C T 0.142342 1.4895e-05
6:99342518 C T 0.240464 -1.1997e-06
6:99377785 A G 0.029384 -1.6707e-05
6:99384359 A G 0.089604 -1.4322e-05
6:99394662 G A 1.252830 2.0451e-05
6:99395018 C T 0.807230 -1.5359e-06
6:99413801 G T 0.098297 -1.6414e-05
6:99428336 T C 0.142498 1.1559e-05
6:99437538 C T 0.035383 -1.3671e-05
6:99441898 G A 0.021215 -6.3781e-06
6:99446568 A G 0.162200 5.6572e-06
6:99449879 T G 0.028083 7.0987e-06
6:99465382 T C 0.166871 -2.8165e-06
6:99469840 A C 0.479662 -6.6084e-06
6:99471093 C T 0.065965 2.2603e-05
6:99484649 G T 0.050297 -3.7373e-05
6:99498911 C T 0.030615 -2.4180e-05
6:99501989 A G 0.024451 -1.4125e-05
6:99525921 T G 0.103406 -7.6393e-06
6:99531774 C T 0.102760 -5.8136e-06
6:99538132 C T 0.184042 -1.0347e-05
6:99539387 T C 1.653765 4.0990e-05
6:99550464 C A 0.765586 4.3423e-05
6:99552165 A G 0.107732 -1.1082e-05
6:99552895 T C 0.374185 -1.5828e-05
6:99555466 A G 0.055010 8.8452e-06
6:99564617 G A 0.087540 -1.0779e-05
6:99574363 T C 0.231246 1.2053e-05
6:99580375 T C 0.063946 6.0671e-06
6:99591093 T C 0.375743 -1.0438e-05
6:99599539 G A 0.059116 6.8043e-06
6:99600442 G T 0.382332 -2.5349e-05
6:99610074 T G 0.261344 -8.7163e-05
6:99613350 A G 0.027755 1.8200e-06
6:99615598 G A 0.092561 -1.3788e-05
6:99617247 G T 1.033912 2.9403e-05
6:99617633 A G 0.029109 -9.9149e-06
6:99618919 G A 0.485342 3.1720e-05
6:99625695 G A 0.522695 -3.9193e-06
6:99631681 G A 0.061093 1.3773e-05
6:99634123 G A 0.025522 1.5043e-05
6:99638273 T C 0.024016 1.3368e-06
6:99640080 T C 0.038612 2.0318e-05
6:99642807 G A 0.030754 2.9639e-05
6:99645265 A G 0.079747 -2.2806e-05
6:99665178 A G 0.091006 -1.0182e-05
6:99669367 A G 0.024107 2.1334e-05
6:99669839 C G 0.421545 -1.6989e-05
6:99670580 A G 0.052667 2.2479e-05
6:99671626 C G 1.674927 -5.4207e-06
6:99672014 C T 0.670954 -1.2533e-04
6:99673466 T G 0.263412 8.8153e-06
6:99679902 T C 0.149892 -2.0243e-05
6:99681277 A G 1.121842 -8.9093e-06
6:99682156 C A 0.086466 -5.3042e-05
6:99683123 A G 0.037080 -3.1253e-06
6:99687932 C T 0.118187 2.9990e-05
6:99692241 A G 0.322606 6.3726e-05
6:99698810 T G 0.196866 6.9333e-05
6:99699288 A G 0.323447 -2.9337e-05
6:99704445 T C 0.067766 4.3118e-06
6:99706937 A G 0.081262 -2.7359e-05
6:99707736 C A 0.097722 -2.3088e-05
6:99721608 T C 0.153956 3.2220e-07
6:99725979 A G 1.271416 2.8212e-06
6:99735372 T C 0.039966 5.2671e-07
6:99737100 C G 0.996017 -8.1363e-06
6:99737647 G T 0.335842 2.1164e-06
6:99740492 A G 0.122618 2.5514e-05
6:99749046 G C 0.150191 -2.7150e-05
6:99762740 G A 0.868369 -5.3270e-06
6:99782879 C A 0.126078 7.1668e-06
6:99789979 C A 0.029505 1.0325e-05
6:99793510 C A 0.325037 1.1205e-06
6:99798835 A G 1.317377 1.3816e-05
6:99800598 G T 0.086748 -1.4330e-05
6:99801698 A G 0.407036 -1.4680e-05
6:99812222 A G 0.061547 1.9476e-05
6:99814970 C G 0.047623 -2.1147e-05
6:99817928 A G 0.705831 1.4731e-05
6:99819379 C T 1.692568 3.4374e-06
6:99822281 A G 0.044163 -1.6444e-06
6:99829165 G A 0.043819 -2.2561e-05
6:99836954 A G 0.254109 8.0747e-06
6:99842451 C A 0.963118 -2.9736e-05
6:99843948 A G 0.132128 1.0156e-05
6:99860731 G A 0.712806 3.2300e-05
6:99861950 T C 0.162032 -3.3403e-05
6:99862034 G C 0.075414 1.9523e-05
6:99877219 G T 0.896835 -3.7844e-05
6:99883226 C T 0.717954 3.9501e-05
6:99883694 C T 0.358089 -8.3273e-06
6:99893938 C T 0.573167 -3.6845e-05
6:99894086 G C 0.649607 5.7767e-05
6:99912425 T C 0.023792 -2.4705e-05
6:99930627 G A 0.038603 -2.8906e-05
6:99945144 A G 0.050969 -3.8682e-05
6:99956560 C T 0.545101 -2.3751e-05
6:99958847 T C 0.039096 -3.9684e-05
6:99974550 A G 0.454036 1.3042e-05
6:99989967 C A 0.077254 -8.6133e-06
6:99990452 T C 0.033221 -6.3057e-06
6:99994764 A G 1.568977 1.1197e-06
6:100018130 A G 0.374205 4.7881e-05
6:100022891 A C 0.035272 6.2231e-06
6:100026322 T G 0.755855 -2.4111e-05
6:100043253 G A 0.295662 -1.0932e-05
6:100046845 C T 0.737306 -1.3909e-05
6:100053427 C T 0.055276 1.8428e-05
6:100068361 A G 0.069532 -1.0836e-06
6:100077749 A C 0.050573 -4.8713e-05
6:100087783 T G 0.659828 -1.6049e-05
6:100087866 A G 1.569801 7.4159e-06
6:100093768 T C 0.206061 8.6761e-06
6:100101344 C G 0.453971 -2.4530e-05
6:100112101 T C 0.455432 2.9735e-05
6:100116224 A T 0.026645 1.2956e-05
6:100125118 C T 1.607950 9.4999e-06
6:100126711 T C 0.063488 -2.1553e-05
6:100130991 T C 0.429790 -3.4917e-05
6:100132684 G A 1.609316 5.4475e-06
6:100146667 A G 0.061310 -1.6651e-05
6:100179795 A G 0.427105 -1.5091e-05
6:100183085 C A 0.397922 1.1274e-05
6:100187167 G T 0.030232 -1.9446e-05
6:100198103 T C 0.110316 6.3181e-06
6:100202225 A G 0.049272 -1.7127e-06
6:100207421 G C 0.043082 -1.7669e-05
6:100208438 G A 0.852062 6.3661e-05
6:100219684 A G 1.185759 2.6047e-05
6:100220016 T C 0.024516 -2.4833e-05
6:100228145 G A 0.099569 -1.0182e-05
6:100243083 C T 0.931068 -7.5671e-06
6:100244294 C G 0.075495 9.0575e-06
6:100244968 T C 1.436739 1.3882e-05
6:100245555 A C 0.425768 -1.2295e-05
6:100246199 A G 0.046889 -3.4685e-05
6:100251136 T C 0.192458 -3.4280e-05
6:100252020 C T 0.030916 -1.9978e-05
6:100254282 G A 0.155102 1.1714e-05
6:100258318 G A 1.641333 6.9044e-07
6:100259631 C T 0.429647 -2.0946e-05
6:100259888 A G 0.863545 -1.1249e-05
6:100265819 C T 1.248186 -3.4928e-05
6:100268006 G C 1.275769 7.1963e-06
6:100270599 A G 1.479022 -2.1378e-05
6:100277772 G A 0.055900 1.8769e-05
6:100279956 T C 0.510721 -3.4948e-05
6:100280278 G A 0.115068 -4.1618e-05
6:100281823 C T 0.839218 -7.3476e-05
6:100288317 C T 0.651421 -1.1272e-05
6:100289183 C T 0.328585 -1.7904e-05
6:100289337 T C 0.595281 -2.1388e-05
6:100289626 A G 0.612036 -2.0745e-05
6:100289898 G A 0.081668 -2.7129e-05
6:100291455 C A 1.942380 4.9649e-05
6:100294678 T G 0.559759 5.4905e-06
6:100300738 C A 1.300658 4.0724e-06
6:100313197 A G 0.038859 -3.2245e-05
6:100314245 G T 0.076218 2.0714e-06
6:100319574 A G 0.124864 -3.4302e-07
6:100321734 G A 0.154806 5.3582e-05
6:100324799 T C 0.532952 -6.5579e-06
6:100327316 A G 1.820824 -6.6861e-05
6:100344172 C T 1.941500 5.1825e-05
6:100345238 G A 1.388305 2.4764e-06
6:100354935 T C 0.861832 1.4531e-06
6:100366109 C A 0.028382 6.3518e-06
6:100366128 G A 0.283783 -5.3114e-07
6:100380080 G A 1.268699 -3.4154e-05
6:100389267 A G 0.088248 -2.6952e-06
6:100390957 T C 0.024438 3.7615e-05
6:100393761 A C 0.408383 -3.6988e-05
6:100397888 G A 0.052780 2.0678e-05
6:100406657 T C 0.320866 -4.1084e-06
6:100413458 C T 0.050940 -2.1617e-05
6:100428079 A G 0.789534 1.2120e-05
6:100430590 C T 0.713978 -3.6471e-06
6:100434691 G A 0.029693 -2.6689e-05
6:100439234 T C 0.113857 2.5347e-05
6:100442314 G A 1.968739 4.5208e-05
6:100443291 T C 0.464731 4.4169e-05
6:100448788 T C 0.192799 3.7963e-05
6:100449301 C T 1.787755 -7.7503e-06
6:100450135 G A 1.966438 8.0683e-05
6:100458849 C T 0.222355 1.3688e-05
6:100470216 C T 0.676972 -2.1763e-05
6:100475102 A C 0.072797 1.7501e-05
6:100484972 T C 0.045253 1.1339e-05
6:100505952 T C 0.289619 1.2859e-05
6:100508129 A G 0.102156 -5.3617e-05
6:100508300 A G 1.871128 8.7000e-06
6:100508911 T C 0.038213 7.3697e-07
6:100523727 A C 0.127788 -1.4122e-05
6:100526668 T C 0.156092 9.7669e-05
6:100535969 G T 0.213254 -4.4803e-06
6:100536293 G A 0.116142 6.7637e-06
6:100536771 C T 0.060139 -8.3341e-06
6:100541813 A G 0.190799 -6.4380e-06
6:100548576 A C 0.033468 5.8833e-05
6:100554149 A G 0.170049 3.3053e-05
6:100558112 A G 0.168176 -1.3158e-05
6:100568615 G A 0.800466 -2.8997e-05
6:100574292 A G 0.026126 2.4717e-05
6:100580114 C T 0.158945 -1.2902e-05
6:100584334 G A 0.101296 -2.3597e-05
6:100591416 G T 1.122251 -6.4126e-05
6:100592232 T C 0.082489 9.6971e-05
6:100592708 C T 1.191088 1.6827e-05
6:100592868 C T 0.471924 2.7513e-05
6:100593022 G A 0.931523 1.6074e-06
6:100593051 A G 0.376990 -7.3542e-06
6:100599675 T G 0.022260 -7.1282e-07
6:100600097 C T 0.488130 -5.1648e-05
6:100605499 C T 1.852286 -2.3281e-05
6:100606568 G A 0.403479 2.5873e-05
6:100609598 G A 0.614922 2.6585e-05
6:100612697 T G 0.063005 -1.8154e-06
6:100615652 G A 0.345252 2.0528e-05
6:100622402 C T 0.057393 5.8377e-06
6:100626847 G A 0.085002 9.2307e-05
6:100629461 C T 1.037528 1.8637e-05
6:100631739 A G 0.894248 -3.3277e-06
6:100633140 G A 1.796834 -2.2256e-05
6:100636619 G A 1.137156 -2.1969e-05
6:100637297 A G 0.098138 5.7565e-05
6:100640249 C T 1.536029 5.6880e-05
6:100641628 G A 0.035016 -2.1228e-05
6:100650458 T G 0.030170 4.1666e-05
6:100661336 G A 0.324268 -4.0399e-05
6:100666256 A G 0.079416 1.5323e-05
6:100666282 G T 0.103616 3.3873e-05
6:100669205 G A 0.062430 -1.7635e-05
6:100669655 T A 1.526522 -2.7449e-05
6:100674123 A G 0.104035 -3.5784e-05
6:100680309 T G 0.271198 -2.9524e-06
6:100705095 A G 0.036467 1.3642e-05
6:100713634 C A 0.080347 -3.7695e-05
6:100715478 T C 0.037723 -6.2524e-05
6:100715906 C T 0.041472 -1.5460e-05
6:100718604 G T 0.113558 -6.8705e-07
6:100727703 G T 0.450459 2.6523e-05
6:100736476 G A 0.282565 -2.2785e-05
6:100736843 A G 0.222002 -1.8836e-05
6:100737384 G A 0.068328 1.5430e-06
6:100741738 T C 0.551670 -1.6384e-06
6:100743755 T G 0.167712 4.3125e-05
6:100744157 A G 0.586693 1.3751e-05
6:100756687 T C 0.282718 -2.3075e-05
6:100760409 T C 0.766619 1.4809e-05
6:100778037 T C 1.282533 -7.6574e-06
6:100784837 G A 1.819259 4.3480e-05
6:100788193 C T 0.082752 -9.0242e-06
6:100796960 C A 0.048113 -1.3948e-05
6:100798323 G A 0.054786 9.9666e-06
6:100799938 A G 0.299918 1.3939e-05
6:100801812 C T 0.921772 -3.3334e-05
6:100811392 G A 0.182341 -2.3623e-05
6:100811533 T C 0.629421 1.5544e-05
6:100818402 C T 0.054014 1.2688e-05
6:100819917 A G 0.375133 5.0299e-06
6:100824183 A G 0.457246 -2.6651e-05
6:100824250 A G 0.204422 6.3934e-06
6:100828672 A G 0.101065 -2.2743e-08
6:100829135 T C 0.038048 1.9342e-05
6:100829957 C T 0.145231 8.0922e-06
6:100840380 A G 0.716185 -8.4652e-06
6:100844095 C T 0.711031 -1.1965e-05
6:100845429 T C 0.289417 -3.1068e-06
6:100851818 G A 0.258968 1.6787e-05
6:100853964 T C 0.436956 -9.4113e-06
6:100855214 T C 0.287671 -4.0248e-06
6:100859159 C T 0.547542 9.6431e-06
6:100861602 A G 1.961933 2.4260e-06
6:100864136 A C 0.164541 -4.3117e-05
6:100868009 C T 0.167858 -4.2641e-05
6:100868721 A G 0.275165 -1.0130e-05
6:100869339 G C 0.053378 -2.8181e-05
6:100872703 C T 0.243622 2.5592e-05
6:100875153 T C 0.026759 8.0690e-06
6:100875516 C T 0.404917 -1.0012e-05
6:100878267 T C 1.212222 6.6348e-06
6:100879651 T C 1.311213 -1.0431e-05
6:100879728 T C 0.066760 -5.5359e-05
6:100883334 A C 0.153846 3.9647e-05
6:100886114 C T 1.726536 1.0694e-05
6:100887865 A G 0.070327 -4.4801e-05
6:100890991 G A 0.616788 -7.0825e-06
6:100894179 G A 0.539726 8.6472e-06
6:100900175 C T 0.069889 -4.7682e-05
6:100900508 A G 1.978519 2.9178e-06
6:100907209 A G 0.069250 -4.0326e-05
6:100909398 T C 1.013331 4.5434e-05
6:100910798 A G 1.083473 2.9361e-05
6:100911471 G A 0.116386 -6.7749e-06
6:100913537 C T 0.067104 -3.2645e-05
6:100917194 A G 0.088644 6.4567e-06
6:100920655 A T 1.089598 3.2356e-05
6:100922049 A T 0.047490 -3.1829e-05
6:100922330 C T 0.024350 5.0242e-06
6:100924918 C G 0.024074 -6.0879e-06
6:100926979 T C 0.402671 -3.6168e-06
6:100932782 A G 0.094376 1.8359e-05
6:100936361 C T 1.639457 3.3916e-05
6:100939804 A G 0.187356 4.8260e-06
6:100944646 A G 1.765392 2.7687e-06
6:100950091 A G 0.022601 -5.3559e-05
6:100950845 G A 0.076939 -1.0728e-05
6:100952874 T C 0.944990 -2.8151e-05
6:100957344 C T 0.086816 9.1880e-07
6:100964147 C G 1.138477 3.8574e-05
6:100984106 G T 1.142777 3.5091e-05
6:101009382 T C 0.088423 1.8837e-05
6:101018322 C T 0.088536 6.4038e-06
6:101042647 C T 0.049645 5.2614e-06
6:101057926 C T 0.022653 2.2112e-05
6:101081223 A G 1.949462 2.6421e-05
6:101085166 A G 0.086534 -1.1197e-06
6:101115332 C A 0.038174 -3.1704e-05
6:101124541 T C 0.063826 -1.0388e-05
6:101124800 T G 0.039586 -1.3199e-05
6:101130415 T C 0.032647 1.8717e-05
6:101130480 A G 0.030131 -3.2424e-05
6:101147095 T G 0.189157 2.0194e-05
6:101149461 T C 0.027917 -6.2691e-06
6:101176776 T C 0.034854 2.2202e-05
6:101179578 C T 0.092506 1.2526e-05
6:101186289 T C 0.095596 -4.4882e-05
6:101198618 T G 0.024704 -9.4697e-06
6:101198720 T C 0.049593 1.3057e-06
6:101204504 A G 0.072729 -2.7217e-05
6:101205968 C T 0.050119 -2.0091e-05
6:101229191 C A 1.970486 2.4910e-05
6:101231814 T C 0.059408 1.0641e-06
6:101249718 C T 0.984459 6.7785e-05
6:101279459 T C 0.099981 -1.5443e-05
6:101280967 G A 0.033516 1.4049e-05
6:101287506 C A 1.440079 -1.5295e-05
6:101291769 C T 0.124279 1.9031e-05
6:101296389 A G 0.934129 -3.6318e-05
6:101299180 T C 0.042647 1.2091e-06
6:101303648 C T 0.059785 -2.6976e-05
6:101312097 T C 1.911025 2.3684e-05
6:101312424 C T 0.607690 -1.9146e-05
6:101312900 T G 0.399009 -1.3268e-05
6:101324143 C T 0.184636 2.5098e-05
6:101344443 G A 0.023208 -5.2192e-06
6:101347029 A G 0.391077 2.2437e-05
6:101353168 T G 0.197713 2.0507e-05
6:101365551 T C 0.125747 -2.1411e-05
6:101366860 G A 0.020264 2.1537e-05
6:101376121 A C 0.024363 -1.0691e-06
6:101395407 A G 0.058357 -6.5039e-07
6:101407428 C T 0.092091 -1.2285e-05
6:101409716 A G 1.377168 -1.8659e-05
6:101430478 C T 0.054955 -2.4468e-05
6:101436948 C T 0.032533 1.1478e-05
6:101447143 T C 0.160795 -2.7618e-05
6:101458918 T C 0.058626 -1.6292e-05
6:101471506 T C 0.037863 1.6861e-05
6:101483577 A C 0.915956 -2.4463e-05
6:101492734 A G 0.066475 -1.2224e-05
6:101505353 C T 0.194363 1.9052e-05
6:101539480 C T 0.109978 -9.4251e-06
6:101547947 A G 0.184551 1.1521e-05
6:101567895 G A 0.123981 -2.2596e-05
6:101607900 T C 0.217227 -4.0040e-05
6:101615409 C T 1.627759 -1.7252e-05
6:101620147 A T 0.043527 3.1597e-06
6:101626090 G A 0.206483 -6.8688e-06
6:101650474 G T 1.441345 -1.6968e-05
6:101658988 A G 0.029754 1.5221e-05
6:101674290 T C 1.608891 -3.1656e-05
6:101682246 C T 0.096021 -1.8941e-05
6:101685733 G A 0.122267 -1.1814e-05
6:101689966 T G 0.079529 7.6032e-06
6:101699402 A G 0.078351 -2.1567e-05
6:101701598 G A 0.617924 -9.2670e-07
6:101705089 C T 0.159292 1.4560e-05
6:101706301 C T 0.057753 6.0780e-06
6:101710267 A G 0.057097 -1.7983e-05
6:101719874 A C 0.055004 -5.4839e-06
6:101727364 A C 0.030774 -2.5821e-06
6:101729237 G A 0.515544 -1.0974e-05
6:101734063 C T 0.249374 5.6068e-06
6:101761018 T C 0.088900 -2.1687e-05
6:101776442 C T 0.028508 -5.3701e-06
6:101776449 A C 0.059567 -4.4725e-06
6:101786795 T C 0.048463 -3.0891e-05
6:101791813 G T 0.991853 -1.8348e-05
6:101803947 C T 0.195486 2.8142e-05
6:101804197 C T 0.046798 1.5689e-05
6:101805148 T C 1.843830 1.5181e-05
6:101808742 A G 0.154349 -2.2231e-05
6:101813309 G T 0.374425 6.2079e-06
6:101820255 G A 0.113195 -2.6181e-05
6:101828756 T C 0.167657 -3.5434e-05
6:101843231 A G 0.044766 9.4903e-07
6:101849962 A C 0.575024 7.3325e-06
6:101850263 C T 0.814735 3.6867e-06
6:101851093 C T 0.186284 -8.5053e-06
6:101851155 A C 0.108167 -1.5520e-05
6:101856511 A C 0.147555 -1.1944e-06
6:101859838 T C 0.470525 1.8375e-05
6:101860309 C T 0.071346 9.6368e-07
6:101860718 A G 0.220463 5.2523e-05
6:101862692 T C 0.218045 -2.8126e-05
6:101863858 T C 0.040904 -5.1925e-06
6:101864110 A G 0.259724 1.2374e-04
6:101864854 T C 0.507349 -5.3267e-05
6:101866368 A G 1.379002 2.3421e-05
6:101866446 G A 1.455542 8.5602e-06
6:101867319 T C 0.079714 -7.1202e-06
6:101877184 A G 0.073937 -3.6281e-05
6:101879808 C T 0.030125 -1.8270e-05
6:101879846 T G 0.983385 -4.3953e-05
6:101886014 G A 0.089770 -8.0760e-07
6:101890798 A C 1.963913 -7.7454e-06
6:101892716 C A 1.879216 1.3554e-06
6:101899175 G T 0.790910 1.5352e-05
6:101899959 T C 0.061067 -1.6447e-05
6:101906652 C A 0.222930 -1.2410e-05
6:101911859 A G 0.072986 -6.8500e-05
6:101915625 A G 0.651726 -1.9167e-06
6:101916571 A C 1.023529 -1.3164e-05
6:101932545 C T 0.193292 1.1021e-05
6:101932833 C T 0.089770 -2.4647e-05
6:101943534 A G 0.359836 2.3970e-05
6:101944954 A G 1.033585 4.6490e-05
6:101950327 A G 0.219723 1.8297e-05
6:101953555 A G 0.286444 9.8709e-06
6:101955917 A G 1.041050 4.3011e-05
6:101965813 T C 0.044208 -2.0664e-05
6:101966395 G T 0.024788 9.9190e-06
6:101966523 T C 0.040693 -3.6269e-05
6:101974370 C G 0.097070 -3.8186e-05
6:101978799 G A 1.760140 -3.8169e-05
6:101981808 A G 1.534860 -2.0742e-05
6:101987502 A G 0.148363 7.2892e-06
6:101988966 C T 0.617674 2.3417e-05
6:101989025 A G 0.263418 1.0577e-09
6:102001948 G A 0.961891 -4.5072e-05
6:102006568 C G 1.589014 -1.6835e-05
6:102020404 A G 0.099076 -3.5991e-05
6:102021152 G A 0.193464 9.0899e-06
6:102026011 A G 0.027356 6.5243e-06
```
