## Supplemental_Data_Files for "Common genetic variation associated with Mendelian disease severity revealed through cryptic phenotype analysis": SupplementalDataFile_9.txt (part 9 of 21)

```
6:102031331 G A 0.051411 7.3094e-06
6:102034919 T C 0.448427 -1.0278e-05
6:102036061 G A 0.127769 -1.7742e-05
6:102038214 G A 0.584424 5.8354e-05
6:102042453 T C 0.021387 2.5912e-05
6:102053630 G T 0.074044 -2.6374e-05
6:102055493 A T 0.749649 2.4706e-05
6:102060871 G A 0.264149 6.6127e-05
6:102064344 C G 1.579847 1.4953e-04
6:102073723 T C 0.063962 -7.5837e-06
6:102075943 T C 0.078461 9.0090e-06
6:102077171 G A 0.042955 -1.5015e-05
6:102078690 C T 0.056555 -1.0436e-05
6:102093008 T C 0.270247 1.7831e-05
6:102094128 C T 0.266112 2.7874e-05
6:102096323 C T 0.269842 2.2604e-05
6:102102237 C A 0.193880 -1.6512e-06
6:102102537 G A 0.022776 -3.8258e-05
6:102103861 G A 0.129083 6.0135e-06
6:102115820 C T 0.072560 -1.3853e-05
6:102119829 A G 1.528687 -2.0570e-06
6:102128843 G A 0.150253 -3.2264e-05
6:102138075 C A 1.561528 -1.5248e-05
6:102142564 G A 0.054014 -1.9199e-05
6:102150498 G C 0.023708 -6.9280e-06
6:102155165 G A 0.198489 -4.1548e-06
6:102157669 C T 0.167274 6.4624e-06
6:102157992 G A 0.035694 1.3998e-05
6:102158632 A G 0.052793 -1.7812e-05
6:102168372 G A 0.139580 -5.2537e-05
6:102169116 G A 0.083314 -7.9297e-05
6:102171841 C G 0.214575 -3.8595e-05
6:102178732 A G 0.306516 1.0032e-05
6:102193835 G A 0.136711 -2.0037e-05
6:102198314 G A 0.050677 2.4375e-05
6:102198848 C T 0.118099 -3.6325e-05
6:102200278 T C 0.027596 -1.9729e-06
6:102202324 C T 0.302277 -2.5563e-05
6:102202511 A G 0.170672 3.0802e-06
6:102207341 T C 0.126779 -3.9659e-05
6:102212718 G A 0.097518 5.1128e-06
6:102218285 T C 0.046458 -4.8774e-06
6:102220648 G A 0.101994 -8.0383e-05
6:102224286 A G 0.166225 -2.4623e-05
6:102232874 T C 0.118034 -3.7126e-05
6:102252029 C T 0.082061 8.8215e-06
6:102253663 C T 0.071525 -3.0684e-06
6:102258852 T C 0.275528 -4.1093e-05
6:102260513 A G 0.110420 -2.3886e-05
6:102264928 C T 0.241769 1.3122e-05
6:102266322 G C 0.110021 -3.0763e-05
6:102269248 T C 0.102828 -9.1115e-05
6:102291342 C T 0.283062 5.6321e-07
6:102298180 T C 0.032371 -4.3089e-05
6:102305591 A G 0.027632 -5.4310e-05
6:102313863 G A 0.462621 1.4071e-05
6:102326725 T C 0.190540 -7.0649e-06
6:102331479 G C 0.212874 3.7831e-06
6:102333341 A G 1.028901 -8.1359e-06
6:102344153 A G 0.125402 1.2251e-05
6:102344613 T C 0.072547 2.8952e-05
6:102350747 A G 1.853782 -4.7208e-06
6:102354341 C T 0.778281 1.5860e-06
6:102354614 A G 0.245556 3.3804e-06
6:102359277 G T 0.064241 -1.0310e-05
6:102360768 A G 1.646510 -5.0010e-06
6:102362362 A G 0.040271 -3.1115e-06
6:102364897 T G 1.893998 -1.8234e-06
6:102367352 T G 0.075670 -1.1587e-05
6:102376517 A G 0.673827 1.6248e-05
6:102383610 T G 1.688586 -7.7028e-06
6:102398827 A G 0.087456 -3.2813e-06
6:102399129 A G 0.687898 -1.6330e-05
6:102409988 A G 0.162187 2.2932e-05
6:102424966 A G 1.544046 -8.8848e-06
6:102428797 T C 0.045828 1.9394e-05
6:102429203 C T 0.079458 -1.0168e-06
6:102436293 T G 0.057016 -8.8303e-06
6:102445951 G T 0.826261 8.0630e-06
6:102473155 T G 0.655803 -1.7202e-05
6:102475894 C T 0.038655 -2.6229e-05
6:102480523 T C 0.065858 -9.3132e-07
6:102483188 A G 0.037424 1.2902e-07
6:102483356 A C 0.134020 -1.3522e-05
6:102489159 G C 0.619154 -1.3216e-05
6:102493103 G A 0.833846 1.0718e-05
6:102501277 A T 0.269842 -3.0152e-05
6:102502309 C T 0.669932 -1.4736e-05
6:102503317 A G 0.870031 4.7409e-06
6:102512642 A T 0.080915 -5.1619e-07
6:102516260 A G 0.051239 -1.4075e-05
6:102517983 C T 0.095823 -4.8369e-05
6:102523015 T C 0.066763 -5.1797e-06
6:102525737 G A 0.030193 1.8986e-08
6:102526045 G A 0.042949 2.2044e-05
6:102526577 G A 0.072437 -3.4814e-05
6:102534833 A G 0.077647 6.8500e-05
6:102534862 C A 0.043747 1.1553e-05
6:102571444 C T 0.205415 1.5233e-05
6:102576087 C A 0.062719 1.3241e-06
6:102587553 T C 0.055228 3.4763e-05
6:102595335 A T 0.973897 8.2440e-06
6:102596256 A G 0.099621 -5.5631e-05
6:102598204 G A 0.057766 3.0453e-05
6:102610608 C A 1.166988 -2.6394e-05
6:102617743 T G 0.353928 6.9694e-05
6:102623826 G C 0.393021 -1.7547e-04
6:102624349 G T 0.260575 2.6131e-05
6:102635841 G A 0.533400 4.5890e-06
6:102637539 G T 0.990438 -2.9393e-05
6:102652504 T C 0.089036 -1.5500e-05
6:102655666 G A 0.053433 1.2337e-05
6:102656574 T C 0.498796 -1.3417e-05
6:102663669 G T 0.337839 1.0785e-05
6:102669512 A G 0.479555 3.6785e-05
6:102728121 C T 0.469447 2.3911e-05
6:102728191 A G 0.025882 -1.1324e-05
6:102731708 C T 0.138538 -3.9938e-05
6:102738413 T C 1.489438 5.8520e-06
6:102740179 A C 0.076984 7.1205e-07
6:102749086 A G 1.131823 -2.5040e-05
6:102766587 T C 0.128132 -2.3538e-05
6:102768254 G A 0.604649 -1.7283e-06
6:102768456 A C 0.021984 1.2303e-05
6:102772091 T A 0.044766 2.0933e-05
6:102800894 A G 0.050933 -2.0041e-06
6:102803314 T C 0.059402 6.2321e-06
6:102806546 C T 1.000594 -2.9089e-06
6:102810955 C A 0.487987 1.1953e-05
6:102812078 A C 0.077884 1.4218e-05
6:102812716 G T 0.113133 -4.7371e-05
6:102817778 A G 0.077027 3.0749e-05
6:102818456 A G 0.386104 2.4121e-06
6:102834386 C T 0.044289 -1.5050e-05
6:102835760 C T 0.046837 8.9643e-06
6:102851851 A G 0.093473 -8.7044e-06
6:102857944 A G 0.061716 -2.6088e-05
6:102862421 T C 0.160457 3.5274e-05
6:102868031 A G 0.041011 -8.6608e-06
6:102879931 T C 0.030959 2.4203e-06
6:102881086 A G 0.031423 -7.7443e-06
6:102896943 G A 1.171866 8.6347e-06
6:102904588 G T 0.025262 -3.8363e-06
6:102925413 G T 0.115194 1.7369e-05
6:102946786 A G 0.603182 2.2756e-05
6:102959720 T C 0.060288 -4.2954e-07
6:102964386 G A 0.141216 -8.1038e-06
6:102970750 A C 0.122082 -3.3818e-05
6:102971246 A G 0.094207 -1.0378e-06
6:102973654 A G 1.578783 1.3623e-05
6:102975232 A G 0.036681 1.5435e-05
6:102986178 A G 0.046308 8.3695e-06
6:102998356 G A 0.076374 3.1453e-06
6:103006878 A G 0.232732 -9.0077e-06
6:103015771 A G 0.109050 5.5428e-06
6:103018046 A C 0.164313 -1.4343e-05
6:103018176 T C 0.090935 2.8158e-06
6:103028147 C T 0.899590 1.1388e-05
6:103039125 C T 0.035156 -4.4352e-06
6:103044551 C A 0.369563 -1.4807e-05
6:103048236 G T 0.954474 5.8531e-08
6:103058625 C T 0.247338 -2.1116e-05
6:103062910 C T 0.054225 -9.0656e-06
6:103066333 T C 0.586216 9.1953e-06
6:103084795 A C 0.216811 -2.7158e-05
6:103088219 T C 1.848667 -3.4615e-07
6:103103025 T C 0.110089 -3.9904e-05
6:103107364 T C 0.081701 -1.1115e-06
6:103107486 T G 0.033010 -2.7790e-05
6:103107854 T C 0.101805 -3.1364e-05
6:103108975 A G 0.034445 1.0776e-05
6:103117386 G A 0.042056 1.7537e-07
6:103121398 A C 0.036006 1.3927e-05
6:103124923 A C 0.020598 -1.0360e-05
6:103133027 G A 0.068120 3.7646e-05
6:103147758 C T 0.064017 1.8407e-05
6:103159056 A G 1.024480 1.5289e-05
6:103168321 A G 0.049638 -2.7438e-05
6:103190217 T G 0.168332 2.3349e-05
6:103211967 A G 0.157520 -2.4564e-06
6:103212724 T C 0.938557 2.0462e-05
6:103228211 C T 0.143229 3.6498e-06
6:103233865 C T 0.040683 -1.9844e-05
6:103242759 C G 0.087491 -5.5977e-06
6:103269058 C T 0.043471 2.5083e-06
6:103270874 A G 0.042764 1.4382e-06
6:103271355 A C 0.108054 -3.6317e-05
6:103286460 C G 0.970888 6.8911e-05
6:103286482 A G 0.032546 -2.5017e-06
6:103288626 T C 0.114539 3.5467e-05
6:103291786 T G 0.678322 2.8360e-05
6:103303838 G T 0.145627 2.3650e-05
6:103305564 A G 0.047305 2.3920e-05
6:103310348 C A 0.751970 -2.1164e-05
6:103322346 G A 0.203685 -7.7319e-06
6:103325998 G T 0.548116 -3.2090e-06
6:103338989 C T 0.033263 -1.3931e-05
6:103340501 G A 0.027969 1.0995e-05
6:103346215 G A 0.187920 1.7678e-05
6:103354385 G A 0.468197 -8.3816e-06
6:103371979 A G 0.021361 2.3046e-05
6:103375824 T A 0.285402 -2.5785e-06
6:103383827 G C 0.046474 -3.3604e-05
6:103390160 C A 0.109248 1.1737e-05
6:103396672 T C 0.041644 1.0760e-05
6:103397198 G A 0.070447 -1.3783e-05
6:103399566 T C 1.018287 8.8531e-06
6:103417535 G A 0.057256 9.7732e-06
6:103430251 T C 0.026596 1.3560e-05
6:103451407 A G 0.131398 1.6499e-05
6:103457511 T C 1.090224 2.3577e-06
6:103459749 A C 0.237494 -2.8681e-05
6:103477530 C A 0.588861 3.4581e-05
6:103482088 T C 0.611010 -1.7360e-05
6:103482619 G T 0.478646 -8.4708e-06
6:103484831 A G 0.300989 3.4377e-06
6:103485282 T C 0.498228 5.0453e-06
6:103490305 C T 0.387042 -3.7965e-05
6:103498074 G A 1.846885 -3.3336e-06
6:103514896 T C 1.961728 2.0220e-05
6:103515714 T C 1.205828 -3.9843e-05
6:103521211 G A 0.126860 2.4106e-05
6:103545063 T C 0.056286 -2.7535e-05
6:103552867 A C 0.152336 -2.2290e-06
6:103556227 C T 0.050158 -2.8267e-05
6:103559275 A G 1.834943 -4.7649e-06
6:103563480 A G 0.027466 3.8117e-06
6:103570740 A G 0.838303 -1.4562e-05
6:103576160 G A 0.841023 1.5199e-05
6:103583587 G C 0.185054 -6.6205e-05
6:103589431 G A 0.178563 3.3801e-05
6:103601835 T C 0.103844 -6.4147e-06
6:103604673 C T 1.152408 -1.7643e-05
6:103613190 C T 0.186973 -7.3172e-05
6:103614455 C T 0.101039 3.7428e-06
6:103616480 T C 0.025275 -2.7618e-06
6:103618303 G A 0.027982 2.6075e-05
6:103624439 A G 1.327682 1.9022e-05
6:103631188 T C 0.086732 -1.3462e-05
6:103635348 T C 0.058662 3.2853e-05
6:103638453 C A 0.917588 4.9874e-05
6:103639237 C T 0.727487 -3.3131e-05
6:103650726 G A 0.066504 -1.9513e-05
6:103660953 A G 0.042163 1.5710e-05
6:103662234 T C 1.031884 4.3464e-05
6:103663570 A G 0.115710 -2.0096e-07
6:103675432 C A 1.831678 5.0467e-06
6:103712732 A G 0.083674 -6.2996e-06
6:103714206 C T 0.066711 -2.0236e-05
6:103722012 T G 0.088225 2.1898e-05
6:103724405 C T 0.117038 -7.7705e-06
6:103726272 A G 0.048950 3.5669e-06
6:103730679 G A 0.074609 1.9381e-05
6:103731123 T C 1.873650 1.8476e-06
6:103771991 T C 0.029927 1.5476e-05
6:103777604 T G 0.032127 8.1686e-05
6:103787366 C T 0.368275 -8.7745e-06
6:103794231 A G 1.835959 -3.6920e-06
6:103796220 G A 0.108722 -4.9550e-05
6:103799161 G A 0.114273 1.5272e-06
6:103802785 C T 0.077893 3.9916e-05
6:103811913 C T 0.646322 5.4505e-06
6:103813490 G A 0.187018 -1.1024e-04
6:103815682 A G 0.073359 -1.3601e-04
6:103822073 T C 0.031102 1.1148e-05
6:103825841 C T 0.041420 4.1730e-06
6:103838930 T C 0.035383 -4.1803e-06
6:103843569 C T 0.577432 -4.0663e-05
6:103854410 T C 0.073742 1.9213e-05
6:103857841 C T 0.445886 -8.3457e-06
6:103866352 A G 0.172662 -1.8133e-05
6:103882949 T C 0.308639 -5.4909e-06
6:103883005 C T 0.020290 -1.5234e-05
6:103886994 C A 0.054624 -1.3992e-05
6:103893670 T C 0.068915 2.3995e-06
6:103901023 C T 0.331665 9.9843e-06
6:103910837 T C 0.397630 -4.5633e-06
6:103920483 C G 0.991824 1.6599e-05
6:103920679 C G 0.107450 -7.4555e-06
6:103933807 T C 0.133825 1.9602e-05
6:103938854 A G 0.041199 -5.1518e-06
6:103945668 G A 1.437047 1.1729e-05
6:103960280 T G 0.430393 -2.1365e-06
6:103961070 A G 0.041611 -2.5619e-06
6:103962099 T C 0.039992 -3.9413e-05
6:103978326 T G 0.107395 -7.9447e-06
6:103982636 C T 0.275700 -1.6913e-06
6:103988261 G A 0.103970 8.4426e-06
6:103988555 C T 0.126139 -2.0462e-05
6:103993321 C T 1.224923 1.4058e-05
6:104008356 A C 0.805572 7.3149e-06
6:104014979 G A 0.116012 1.4058e-05
6:104015555 T C 0.043380 -3.7724e-05
6:104017493 C A 0.306296 6.8484e-06
6:104023482 C A 0.079760 3.9317e-06
6:104025972 A G 0.731476 1.3541e-05
6:104026550 C T 0.149081 -8.6648e-06
6:104040669 G T 1.308672 9.5441e-06
6:104044965 C A 0.227438 9.7732e-06
6:104047480 T C 0.056065 6.6910e-06
6:104056479 G A 0.028508 -3.0785e-05
6:104071467 G T 1.270153 1.2250e-05
6:104083799 T C 0.023695 -2.6160e-06
6:104102329 T C 0.155949 2.9032e-05
6:104110800 G C 0.043218 4.3209e-07
6:104123242 T C 0.549707 3.3352e-06
6:104135734 C G 0.415729 3.0143e-05
6:104148183 G A 0.190806 -3.0477e-05
6:104149472 T C 0.031715 1.7424e-05
6:104149739 T C 0.579169 1.3490e-05
6:104150180 A G 0.039758 -6.0961e-06
6:104175613 T C 0.044293 5.9795e-06
6:104195078 C T 0.621709 1.2340e-05
6:104195316 C T 1.939514 -4.1907e-06
6:104196094 C T 0.110193 1.0818e-05
6:104197160 G A 0.137798 -8.4014e-06
6:104198552 G A 1.215221 5.6686e-05
6:104202290 A G 0.041180 3.3686e-05
6:104204762 A G 0.686453 5.2070e-06
6:104209816 T C 0.077290 -1.4517e-05
6:104212841 C T 0.067169 8.4821e-06
6:104213797 T C 0.033516 -6.3384e-06
6:104213932 C T 0.066156 4.6535e-05
6:104213955 G A 0.127421 -1.9775e-05
6:104214350 G A 0.265340 3.5396e-05
6:104215847 A G 0.112134 -3.0457e-06
6:104222580 T C 0.225306 2.0016e-05
6:104222812 A G 1.165966 9.4424e-07
6:104226851 A G 0.320662 -6.7017e-06
6:104226884 T C 0.042556 4.9559e-06
6:104227731 C A 0.509231 5.9992e-05
6:104239708 A G 0.220755 2.9349e-05
6:104241528 T C 0.110624 1.2230e-06
6:104246273 C A 0.203818 4.2877e-05
6:104257731 G A 0.164683 4.6566e-05
6:104268791 T C 0.084862 -9.4709e-05
6:104277260 A C 0.111877 -2.1318e-06
6:104286236 C A 1.294393 4.7471e-05
6:104286420 T G 1.404472 5.1374e-05
6:104290530 C T 0.801333 8.4314e-06
6:104306477 G A 0.036993 2.4365e-05
6:104311959 C T 0.073502 3.9630e-06
6:104317117 C T 0.152077 4.7804e-05
6:104332596 A C 0.047899 1.4177e-05
6:104338384 T C 0.255963 -3.3648e-05
6:104340848 G A 0.054627 4.1043e-06
6:104340862 T G 0.183788 1.2239e-05
6:104343736 G A 0.039972 3.4077e-05
6:104354219 T C 0.134793 -5.1663e-06
6:104367936 A C 0.513405 1.3939e-04
6:104370750 A G 0.095612 3.8855e-05
6:104380169 C T 0.110017 -1.3039e-06
6:104387937 G A 1.339095 1.0231e-04
6:104389644 G T 0.118567 3.7657e-07
6:104400065 G T 0.073878 -6.0018e-05
6:104404290 C T 0.036597 2.5917e-05
6:104417349 A G 0.310765 -2.1324e-05
6:104423655 A G 0.028411 -2.8537e-05
6:104432165 A G 0.081477 2.4568e-06
6:104436538 A G 0.089189 3.2285e-06
6:104436682 G A 0.052456 -9.8999e-06
6:104436976 T G 0.037061 1.6672e-05
6:104438409 G A 1.253187 3.2509e-05
6:104439154 C T 0.652826 1.2230e-06
6:104442755 A G 0.041780 -3.6791e-05
6:104445996 G A 0.034480 1.4918e-05
6:104455955 T C 0.048038 -3.6120e-07
6:104458198 T C 0.105778 1.0621e-05
6:104459663 A G 0.913457 3.2016e-05
6:104462081 A G 0.875062 -3.3434e-05
6:104478130 T C 0.453059 1.6012e-05
6:104480382 T C 0.063339 -5.3091e-06
6:104484800 C T 0.379716 -4.0488e-05
6:104487470 C T 0.190725 6.9324e-05
6:104492484 C T 0.828435 -1.1367e-05
6:104500739 A G 0.164920 -1.6056e-05
6:104501109 C T 0.100387 7.7902e-06
6:104503485 G A 0.076326 -4.9880e-06
6:104506704 T C 0.926115 1.8568e-05
6:104511925 A G 1.037772 2.6718e-05
6:104512694 C T 0.591893 -5.2447e-06
6:104518954 C T 0.086621 -6.8519e-06
6:104519786 T C 0.901574 1.4675e-06
6:104520128 A G 0.206470 -3.5980e-06
6:104523959 T C 0.041472 2.9136e-05
6:104529981 G A 1.145228 4.2894e-05
6:104532718 A G 0.034471 1.4404e-06
6:104535274 A G 0.062446 -3.4495e-05
6:104542037 A G 0.214721 3.4890e-05
6:104545642 G T 0.252418 1.6152e-05
6:104548004 G T 1.376740 -3.2711e-06
6:104561372 T C 0.042102 2.3050e-05
6:104566653 T C 1.145841 4.6719e-05
6:104570061 T C 0.059045 -1.4501e-05
6:104576217 C G 0.037681 1.3640e-06
6:104579627 A G 0.056500 1.3421e-06
6:104590822 T G 0.939534 2.1404e-05
6:104592727 C T 0.438135 -2.4518e-05
6:104593867 G A 0.286801 4.5317e-05
6:104601709 C T 0.839173 2.2191e-05
6:104604903 T C 0.046344 -2.8306e-06
6:104610015 A G 0.024042 6.0328e-06
6:104633000 C A 0.212916 2.9872e-05
6:104635818 A G 0.032913 1.2487e-05
6:104643661 T C 0.068441 -2.1488e-05
6:104652456 A C 0.043935 -2.1481e-05
6:104671382 C T 0.224293 -1.3525e-04
6:104687623 G C 0.051583 -2.9860e-05
6:104689416 A G 0.092360 -4.7161e-07
6:104690452 G T 0.192400 4.3877e-05
6:104705139 C T 0.155556 2.0166e-05
6:104705750 C T 0.566513 4.4207e-06
6:104718562 G A 0.038038 1.8438e-05
6:104728885 C T 0.648289 -6.0553e-06
6:104734794 C T 0.041456 -9.7977e-06
6:104738813 A G 0.138464 -9.3314e-06
6:104740181 C T 0.584031 8.7565e-06
6:104748702 C T 1.010305 -2.8236e-05
6:104749706 G A 0.402635 1.0123e-05
6:104754856 G A 0.123806 -2.7194e-05
6:104758143 T C 0.236085 -1.6121e-05
6:104763414 A G 0.925888 -1.4662e-05
6:104765743 G A 0.036606 2.7044e-05
6:104768833 T C 1.755557 1.7801e-05
6:104772161 C T 0.071009 2.6052e-05
6:104772499 C T 0.074018 3.7349e-05
6:104773565 A C 1.405715 -1.1540e-05
6:104787528 A G 0.825021 -4.3557e-05
6:104788346 C T 0.029060 1.8063e-05
6:104792722 G T 0.393998 -1.8066e-05
6:104805293 T G 0.152615 1.1037e-05
6:104809548 C T 0.225254 -1.3576e-05
6:104817385 C T 0.139583 -7.7342e-06
6:104831053 T C 0.187317 -1.4245e-05
6:104841955 C T 0.369294 7.2520e-06
6:104842919 A C 0.487208 1.0678e-05
6:104843714 C T 0.118008 1.0568e-05
6:104846277 T C 0.050385 1.2434e-05
6:104852784 G A 0.034750 3.0595e-06
6:104856104 G A 1.258212 8.3144e-06
6:104856207 G A 0.124873 -2.2175e-05
6:104859761 C A 0.042507 4.8804e-06
6:104860877 A G 0.053595 2.2808e-05
6:104864469 C T 0.025168 -2.7136e-05
6:104869938 T C 1.691147 2.1348e-05
6:104882730 A G 1.336754 1.1484e-05
6:104888478 A G 0.027609 2.2577e-05
6:104891715 C T 0.048064 -3.7948e-05
6:104896538 G A 0.068029 3.4862e-05
6:104906031 T G 0.157728 2.1151e-05
6:104909035 T C 0.086323 1.6466e-05
6:104913334 G C 0.043692 1.1648e-05
6:104916184 T G 1.219551 -3.9816e-06
6:104927783 T C 0.022273 7.2627e-06
6:104928434 G C 1.220525 7.1457e-06
6:104932148 C T 0.166222 2.1490e-05
6:104946345 G A 1.930322 -3.0069e-05
6:104946549 A G 0.248040 -6.5816e-05
6:104946937 G C 0.150947 2.7107e-05
6:104947409 A C 1.436749 -1.7042e-05
6:104947544 C T 1.585177 -5.1808e-07
6:104951340 T C 0.064254 -6.2926e-06
6:104955488 A G 0.020228 6.6904e-06
6:104956593 T C 0.024538 4.8771e-06
6:104958732 A C 0.140950 -1.7028e-05
6:104966559 T C 1.450754 -1.4259e-05
6:104975377 G T 0.113627 2.1325e-05
6:104980478 G T 0.813102 8.8123e-06
6:104983055 T C 0.767709 1.8672e-05
6:104995640 C T 0.045536 -8.6788e-06
6:105005158 T C 0.071246 -1.8108e-06
6:105005500 C T 0.031624 -7.4216e-06
6:105015946 A T 0.061986 6.3508e-06
6:105022465 A G 0.062904 -4.6489e-06
6:105024049 C T 0.623390 3.8228e-05
6:105029301 A G 0.179458 -4.1076e-06
6:105049526 C T 0.071398 -2.6029e-05
6:105060930 T G 0.285029 1.9311e-05
6:105062381 C T 1.297233 1.2924e-05
6:105070290 C A 0.359501 -3.7362e-06
6:105085606 A G 0.140684 -2.0083e-05
6:105092231 T C 0.082363 4.1291e-06
6:105098342 A G 0.218558 9.8523e-07
6:105109669 C T 0.186239 -4.4286e-06
6:105111663 A G 0.344269 3.7807e-06
6:105128534 C T 0.460050 -1.1371e-05
6:105129972 C A 0.107943 -3.4284e-05
6:105130009 C T 0.360939 1.4379e-04
6:105130521 T C 0.273828 -9.3561e-05
6:105134795 T C 0.035207 -6.0877e-06
6:105138192 T C 0.040018 -2.5723e-05
6:105140486 G A 0.047035 -7.1804e-06
6:105149713 G C 0.924333 -1.5780e-05
6:105149965 T C 0.320568 -3.0565e-05
6:105152142 G A 0.049067 -2.4287e-05
6:105165743 A G 0.374796 -5.2630e-06
6:105173814 T C 0.319418 -2.9113e-05
6:105177885 A G 0.030456 2.3165e-05
6:105180785 T C 0.693182 -3.6102e-05
6:105215023 A G 0.230002 1.6782e-05
6:105232233 C A 0.730019 -2.9935e-05
6:105233073 C T 0.027249 -4.6074e-06
6:105251020 A G 0.024266 -7.1509e-06
6:105254826 C T 0.409305 4.0190e-06
6:105258217 T C 0.020202 8.0766e-06
6:105258569 T C 0.051949 1.9836e-05
6:105293132 G A 0.037768 7.9493e-06
6:105305218 C T 0.057068 -1.9900e-05
6:105308470 G A 0.130148 1.4884e-05
6:105311474 T C 0.319850 -3.0376e-05
6:105318560 C A 0.025152 -8.9645e-06
6:105319125 A G 1.042991 7.3132e-06
6:105335981 G A 0.053183 1.6071e-05
6:105336021 T C 0.042851 -1.4743e-05
6:105337908 T C 0.037817 1.7249e-05
6:105349842 A C 0.118125 -5.0952e-06
6:105356725 C T 0.946519 1.7897e-05
6:105377787 G A 0.024886 -1.1467e-05
6:105378954 T C 1.354395 6.9269e-06
6:105386764 T C 0.162587 4.9270e-06
6:105398374 G A 0.049226 -3.3552e-05
6:105400837 G A 1.093464 8.5960e-06
6:105404198 A G 0.286710 1.8570e-06
6:105406274 C A 0.209174 -2.0402e-05
6:105429511 T C 0.122715 -6.2301e-06
6:105436993 A G 0.212650 -1.6131e-05
6:105445364 G A 0.395416 -2.6209e-06
6:105453867 C T 0.049554 2.1632e-06
6:105480725 C T 0.208960 -2.4167e-05
6:105483327 G A 1.460807 1.8755e-05
6:105485803 C T 0.155848 2.2426e-05
6:105499718 T C 0.029472 1.2825e-05
6:105504176 G A 0.165401 9.1271e-08
6:105514075 A G 0.072336 -6.5506e-05
6:105517980 A G 0.052521 1.9537e-05
6:105523309 C T 0.073119 -3.3435e-06
6:105523679 T C 1.733758 -2.3385e-05
6:105529785 C A 0.318539 -2.2283e-05
6:105536491 T C 0.410435 -1.9038e-05
6:105538806 A G 1.825488 -3.1218e-05
6:105544119 G A 0.142927 -6.1726e-05
6:105545084 A G 0.069633 1.8751e-05
6:105551229 G T 0.136003 -8.0610e-06
6:105553910 C T 1.909156 -6.9728e-06
6:105555047 C T 0.040686 2.9472e-05
6:105559015 G A 0.045231 -5.3011e-06
6:105559706 A C 0.039239 1.5382e-05
6:105563677 G A 0.022117 -5.3474e-08
6:105572808 G A 1.912359 -1.0127e-05
6:105573104 C T 0.450186 -2.1279e-05
6:105598184 G A 1.701465 1.9385e-05
6:105609468 T C 0.069435 2.2069e-05
6:105612220 G A 0.210706 -2.9935e-05
6:105614533 A T 0.124825 -4.3222e-05
6:105626998 G C 0.031683 2.1833e-05
6:105631819 T G 0.185045 2.4740e-05
6:105647791 A C 1.912580 7.8038e-06
6:105648476 T A 0.029748 -4.7351e-05
6:105656760 T C 1.674528 -3.0279e-06
6:105661518 A G 0.133040 2.7788e-06
6:105674614 T C 0.177628 4.5082e-05
6:105675144 C T 0.559405 9.7193e-06
6:105682386 C T 0.166784 1.0574e-05
6:105691598 T G 0.154183 4.7166e-05
6:105701378 C G 0.175489 8.1131e-06
6:105704168 G T 0.806033 2.4415e-05
6:105705710 C G 0.143839 -1.0818e-05
6:105706878 T C 0.264113 6.5785e-05
6:105709113 A G 0.158374 7.4439e-05
6:105709244 G A 0.139515 7.6702e-06
6:105712501 G A 0.058337 -9.3181e-06
6:105726036 T C 0.306893 5.7224e-05
6:105735164 C T 0.251302 7.7204e-05
6:105735808 A G 0.181432 1.4000e-04
6:105747571 G A 0.023854 -3.3026e-05
6:105748958 G T 0.138980 -1.2208e-05
6:105749923 T G 0.317679 8.3098e-07
6:105752298 T C 0.107180 -5.2503e-05
6:105759760 T A 0.042624 1.8417e-05
6:105760863 G A 0.026733 -1.2590e-05
6:105770008 G A 1.880310 -2.2711e-06
6:105773034 T C 0.088478 -4.1007e-05
6:105773109 C A 0.235981 8.8156e-06
6:105775311 T C 0.039683 2.2499e-05
6:105776866 C A 0.270689 5.5546e-07
6:105777846 C T 0.146760 4.5004e-06
6:105781039 A G 0.109566 1.0194e-05
6:105798887 G A 0.174846 7.8039e-06
6:105799335 A G 0.123961 -3.4106e-06
6:105800544 C T 0.120566 2.8828e-05
6:105802907 C T 0.137483 -3.8048e-06
6:105810999 G C 0.175187 -2.0214e-05
6:105811308 A C 0.457489 1.6938e-05
6:105817378 C T 0.271218 5.8758e-05
6:105819932 C T 0.180354 3.9404e-05
6:105821512 C T 0.423717 3.1734e-05
6:105836340 C A 0.023234 -4.2592e-06
6:105841041 C T 0.642511 7.5068e-05
6:105841460 T C 0.026148 5.0600e-05
6:105843241 A G 0.071090 2.0301e-05
6:105844161 G T 0.121550 -2.5484e-05
6:105846050 A G 0.137240 5.4509e-05
6:105850712 G A 0.494865 8.5643e-05
6:105851978 G T 0.579877 1.5454e-04
6:105856217 C T 0.029508 7.5348e-05
6:105869130 T C 0.302959 -1.8687e-05
6:105875794 T C 0.038203 -7.4556e-05
6:105878915 T C 0.039703 -7.0627e-06
6:105882599 T C 0.050408 -2.2446e-05
6:105883147 G A 0.810934 -4.2074e-05
6:105887131 A G 0.355194 8.0665e-06
6:105896843 T C 0.265314 3.4538e-05
6:105906081 T C 0.023010 2.9574e-05
6:105909487 C T 0.573041 -2.2557e-06
6:105917036 A G 0.042527 6.9346e-06
6:105920257 T C 0.096683 1.7325e-05
6:105928059 G A 0.194789 -2.5033e-06
6:105931588 T G 0.091490 3.7068e-05
6:105935435 G A 0.164768 -1.7012e-05
6:105940307 A G 0.166547 -5.5962e-05
6:105946011 A G 0.026165 1.2432e-05
6:105946314 C A 0.266236 5.2866e-05
6:105948395 A G 0.053517 1.5795e-05
6:105951839 C A 0.476318 2.8401e-05
6:105952481 G A 0.240204 -7.3300e-06
6:105953319 A C 0.793725 -9.6304e-06
6:105953724 C T 0.143816 5.2694e-05
6:105964269 G A 0.075056 6.3339e-05
6:105967383 T G 0.117311 7.2992e-05
6:105973887 T C 0.060259 -4.2653e-05
6:105976979 G A 0.754924 -1.6416e-05
6:105978384 G C 0.177504 1.5813e-05
6:105979689 C T 0.037226 -1.1478e-05
6:105988260 T C 0.922749 -8.2976e-06
6:105996000 A G 0.032302 1.1893e-05
6:105997617 G A 0.110968 1.8924e-05
6:105999321 C A 0.033146 -2.8883e-05
6:106000071 T C 0.577747 4.2411e-05
6:106001459 C T 0.052936 -1.0605e-05
6:106007241 T C 0.049999 6.6436e-05
6:106009526 G T 0.101753 -4.5011e-05
6:106011016 C A 0.819276 3.6456e-05
6:106013972 A C 0.131388 2.5986e-05
6:106020539 T G 0.080636 -3.1749e-05
6:106023196 C T 0.104146 -1.5629e-05
6:106031159 T C 0.121897 -7.5201e-07
6:106032374 G A 0.080643 1.9848e-05
6:106040613 A C 0.968886 -4.6494e-05
6:106044349 C T 0.169653 2.0206e-05
6:106051185 C A 1.233222 -2.4090e-05
6:106053913 G A 0.041089 -3.3281e-05
6:106054607 T C 0.740383 -6.0114e-05
6:106056440 C T 0.036934 2.2977e-06
6:106059742 T C 0.107894 1.9854e-05
6:106060602 C T 1.078192 3.4108e-05
6:106064019 A G 0.060541 3.4441e-05
6:106064305 C T 0.031543 -2.0243e-05
6:106068555 T C 0.063511 -1.5573e-05
6:106074150 C A 0.041926 -9.4581e-06
6:106075754 A G 0.617609 4.9398e-06
6:106079565 T C 0.044205 2.2386e-05
6:106080092 T G 0.140843 -2.5646e-05
6:106086019 T C 0.140411 6.0288e-06
6:106093223 G C 0.191835 1.7185e-05
6:106094057 G A 1.052232 1.8912e-05
6:106104641 A G 0.152671 4.5838e-05
6:106117357 A C 0.750915 3.6303e-05
6:106124324 A G 1.569701 9.7675e-06
6:106126016 C T 0.145815 7.5670e-06
6:106126691 A G 0.055767 -2.1816e-05
6:106127666 A G 0.022289 1.4750e-05
6:106132323 G A 0.298411 -4.6925e-05
6:106137331 T C 0.050956 3.1885e-05
6:106156299 A G 0.947100 -1.7687e-05
6:106158657 T C 1.264655 -4.2358e-06
6:106159632 T C 0.052375 -3.2915e-05
6:106177285 G A 1.575121 1.2869e-05
6:106179442 C T 0.034247 2.0773e-05
6:106179780 G C 0.045760 3.9293e-05
6:106183047 C T 0.062667 -1.1771e-05
6:106186528 G A 0.079552 -5.6089e-05
6:106193660 A G 0.058289 4.9772e-07
6:106203589 G A 0.081026 7.4860e-06
6:106205297 C T 1.136899 2.3470e-06
6:106206536 C T 0.268404 1.5137e-05
6:106207093 G A 0.495290 -1.2937e-05
6:106211526 A G 0.067500 8.6434e-06
6:106212415 C T 0.126853 -1.9686e-05
6:106217303 C T 0.264944 -5.7949e-05
6:106218143 G A 0.077900 1.1397e-06
6:106231833 G A 0.030241 1.6046e-05
6:106239385 T C 1.335248 3.2269e-05
6:106240162 A G 1.827647 5.0818e-05
6:106244548 A G 0.536834 3.3621e-05
6:106247137 T C 0.232726 -3.4328e-06
6:106250776 G T 0.507387 -1.5316e-05
6:106255631 T G 0.143887 -2.5968e-05
6:106256566 A G 1.780017 9.9489e-06
6:106263076 A G 1.309623 3.7951e-06
6:106264584 G A 0.123877 -7.0763e-05
6:106264634 A G 0.802417 1.0502e-05
6:106265214 A G 1.590399 1.4835e-05
6:106267656 C T 0.998578 -5.2178e-06
6:106268108 C A 0.092594 -3.1172e-06
6:106268279 T C 0.057292 9.3191e-06
6:106269803 T C 0.776428 1.3513e-05
6:106273256 C T 0.696619 -1.0213e-05
6:106283743 T C 0.117976 3.9224e-06
6:106284073 C T 0.063310 8.2472e-05
6:106285563 C T 0.040462 3.4892e-06
6:106287481 A C 0.030533 -9.1849e-06
6:106291825 A G 0.062988 -8.3995e-06
6:106294280 A G 0.114399 1.7750e-05
6:106295119 T C 0.654923 -9.4828e-06
6:106295763 T C 0.077991 1.9811e-05
6:106297930 T C 0.194785 2.0728e-05
6:106299231 A C 0.091909 4.2507e-05
6:106299704 C T 0.068156 -2.4442e-05
6:106303274 T C 0.437102 1.4221e-05
6:106304043 T G 0.039044 2.3766e-05
6:106311653 A G 0.059967 3.4375e-05
6:106314819 A G 0.021818 2.0222e-05
6:106315321 A G 0.078747 4.0907e-05
6:106315792 C T 0.027969 2.6685e-05
6:106316464 G A 0.081827 5.1198e-06
6:106317587 T C 0.183204 4.8945e-06
6:106317700 G A 0.075774 1.9807e-05
6:106319727 A T 0.076202 4.5757e-06
6:106320356 C T 0.023993 8.9978e-06
6:106321630 A G 0.049759 2.9366e-05
6:106321844 A G 0.454519 1.7042e-05
6:106323151 T C 0.603620 -1.5488e-05
6:106324741 C T 0.187398 -6.6797e-07
6:106325922 G C 0.118671 1.8988e-05
6:106326123 A G 0.106320 -5.7082e-05
6:106326339 C T 0.825358 1.8557e-05
6:106326747 G A 0.986306 2.5272e-05
6:106329017 G A 0.721709 1.2807e-05
6:106329055 T C 0.964633 -6.3183e-06
6:106329511 A G 0.022020 -1.1806e-05
6:106332553 C T 0.295166 -3.8123e-07
6:106333140 T G 0.821340 -1.0798e-05
6:106336702 A G 0.156433 2.6958e-05
6:106339392 T C 1.437008 -2.4016e-05
6:106350616 G A 0.577864 -1.0280e-05
6:106353544 A G 0.066491 -2.0908e-05
6:106353761 C T 0.541112 -3.8339e-05
6:106357244 A G 0.071846 2.9017e-05
6:106362672 C T 0.033344 -2.5745e-05
6:106364158 A C 0.051320 1.0882e-05
6:106365258 T C 0.319360 -1.8041e-05
6:106368296 C T 0.844866 -3.9251e-07
6:106377522 G A 0.458148 1.4319e-05
6:106380131 A G 1.515239 -1.0721e-06
6:106383247 A G 0.087329 -6.2596e-06
6:106394642 T C 0.417371 8.4314e-06
6:106396686 G A 0.384030 1.4990e-05
6:106396774 C T 0.121014 3.1891e-05
6:106399648 G A 1.435908 2.2412e-06
6:106402308 A G 0.161181 1.1999e-05
6:106402962 C T 0.086505 4.2344e-06
6:106405102 G T 0.908705 4.7100e-06
6:106406882 C T 0.222349 -1.3227e-06
6:106407386 T C 1.316426 4.2647e-05
6:106408106 A G 0.029011 -7.9832e-06
6:106410525 A G 0.032916 -3.4692e-06
6:106413410 C T 0.377752 1.2860e-05
6:106414904 G A 0.191711 8.7963e-06
6:106417352 A G 0.144076 1.2793e-05
6:106420868 T C 0.164885 3.8715e-06
6:106423357 A G 0.036584 -1.8307e-05
6:106427506 T G 0.443876 1.8167e-05
6:106430207 G A 1.616285 2.6772e-06
6:106435269 C G 0.572440 2.4758e-05
6:106437141 A G 0.118723 1.2033e-05
6:106437821 A G 1.605807 7.1672e-06
6:106445522 A G 0.023474 2.4985e-05
6:106452945 C A 0.021718 -2.9023e-05
6:106457570 C A 0.136691 -2.0957e-05
6:106470070 A G 0.660052 1.1594e-05
6:106479153 A G 0.077062 3.3199e-05
6:106495297 G A 0.039122 -6.1574e-06
6:106495361 G A 0.140885 7.5044e-06
6:106502803 T C 1.785097 -1.5338e-05
6:106513510 G A 0.055039 -1.1945e-05
6:106518237 T C 0.184749 1.2371e-05
6:106522027 C T 1.571924 -1.3050e-05
6:106522936 G T 0.206013 3.0890e-06
6:106524830 C A 0.259481 -8.5689e-06
6:106536253 A G 0.061064 -1.3786e-05
6:106537750 A G 0.287298 -1.2234e-05
6:106538280 T G 1.289920 -2.8820e-05
6:106545118 G T 0.377665 5.4471e-05
6:106549398 A G 0.343353 3.4886e-05
6:106552031 T C 0.515174 3.1220e-05
6:106553096 A G 0.032598 -8.6805e-07
6:106558167 A G 0.084687 6.9552e-06
6:106559602 A G 0.208447 1.7211e-05
6:106562213 A G 0.041300 1.6686e-05
6:106568034 T C 1.328241 2.6949e-05
6:106570283 T G 0.020754 -3.7047e-05
6:106571352 A G 0.159523 -4.5808e-06
6:106573279 C A 0.210183 -1.4934e-05
6:106574892 C T 0.341841 9.3509e-05
6:106578420 G A 0.110774 1.9914e-05
6:106587454 G A 0.051521 1.3268e-05
6:106588614 C T 1.216273 5.6083e-06
6:106589496 G A 0.826141 -7.7627e-06
6:106590404 T C 0.314313 2.4776e-05
6:106604103 C T 0.294348 1.2692e-05
6:106604855 G A 0.040391 3.7996e-05
6:106606843 A G 0.215770 -4.1962e-05
6:106611412 A G 0.041326 4.8039e-06
6:106613091 A G 0.477493 1.6690e-05
6:106613763 C G 0.126685 2.3427e-05
6:106625093 C T 0.160042 -1.4569e-05
6:106627447 G A 0.240389 2.6575e-05
6:106627910 T C 1.514041 -8.3247e-06
6:106643323 G C 0.112228 2.7274e-05
6:106647377 G T 0.021250 8.5615e-07
6:106675995 G A 0.157760 -3.7961e-05
6:106678171 A G 0.032546 -6.4915e-06
6:106686427 G A 0.408714 -2.2353e-05
6:106692315 A G 0.052108 5.4921e-05
6:106702347 C T 0.033520 -3.8604e-06
6:106704494 A C 0.274720 3.2990e-05
6:106707669 G C 0.060200 6.6250e-06
6:106708813 T C 0.138607 3.9604e-05
6:106725416 G A 0.032423 -3.5577e-06
6:106726685 G A 0.032799 -1.5116e-06
6:106736799 G A 0.059830 -2.8673e-05
6:106740458 G A 1.012905 4.3927e-07
6:106745082 T G 0.042329 -9.8700e-06
6:106754894 G T 0.050080 1.6686e-05
6:106760299 C A 0.170724 -3.5651e-05
6:106784551 C T 0.541543 3.7797e-05
6:106790107 G A 0.957571 2.1458e-05
6:106794159 A G 0.852143 6.6937e-07
6:106803505 A G 0.059889 1.5698e-05
6:106817017 T C 1.275668 1.9518e-05
6:106820563 A G 0.038327 1.1854e-05
6:106822546 G A 0.055134 1.4234e-05
6:106824068 G A 0.108751 8.2416e-06
6:106825321 C T 0.115834 -2.0456e-05
6:106829172 G A 0.850312 -3.0980e-05
6:106829537 C T 0.842659 1.0832e-05
6:106834984 C T 0.189602 8.2458e-06
6:106836166 T C 0.086569 -4.7528e-05
6:106836299 C A 1.713994 -3.0361e-05
6:106836526 G A 0.064774 9.0718e-06
6:106838192 T C 1.030381 -2.3272e-05
6:106838904 G A 0.291495 4.4799e-05
6:106862821 C T 0.250691 3.0418e-05
6:106864740 G T 1.307990 -1.4132e-05
6:106865745 A G 0.027249 2.7649e-05
6:106867828 A G 0.231054 6.3807e-06
6:106877326 T C 0.822405 -4.9618e-05
6:106879571 A G 0.323966 -1.0584e-05
6:106882214 G A 0.033231 4.0025e-05
6:106885185 T C 0.036061 -1.9671e-06
6:106890629 C A 0.180432 8.1522e-06
6:106892924 C T 0.674999 -5.7296e-05
6:106894342 G A 0.294104 -8.9367e-06
6:106896711 A G 1.658302 -3.5635e-05
6:106896841 G A 0.163155 -2.9749e-05
6:106897527 T C 0.031686 2.0184e-05
6:106899226 T C 1.424275 -3.0136e-05
6:106913299 T C 1.155342 -9.7448e-06
6:106917928 T C 0.369063 3.2089e-05
6:106918630 C T 0.131904 1.5026e-05
6:106919652 G A 0.298613 -3.5272e-05
6:106919710 G T 0.114471 1.7495e-05
6:106922281 A T 1.153235 1.4049e-06
6:106922549 G A 0.958142 -3.1182e-05
6:106922633 G A 0.033153 3.4858e-05
6:106923425 C T 0.135659 8.8938e-07
6:106923448 G A 0.024152 1.0060e-04
6:106924024 G A 0.150856 1.1068e-05
6:106924458 T G 0.201683 3.5192e-06
6:106932050 A G 0.105077 -3.8240e-06
6:106935690 C T 0.055088 -2.6395e-05
6:106936149 G A 0.204964 -2.4096e-06
6:106936625 G T 0.928955 -8.6719e-06
6:106937818 A G 0.308117 5.6245e-07
6:106938669 G A 0.062605 1.2718e-06
6:106940525 A G 0.142846 1.5297e-05
6:106949394 C T 1.307841 1.2682e-05
6:106949440 A G 0.314563 2.9374e-06
6:106950327 G A 0.490691 1.3353e-05
6:106955155 T C 0.250919 -1.8209e-05
6:106957506 T C 1.839088 -2.3342e-06
6:106960447 A G 0.289641 -2.9202e-05
6:106962186 A G 0.556406 2.2016e-05
6:106967185 C A 0.546152 2.4527e-05
6:106967778 C T 0.511341 1.2553e-05
6:106970791 A G 0.567292 3.0551e-05
6:106973667 T C 0.539953 -1.0209e-06
6:106979755 A G 0.491928 9.4807e-06
6:106981767 T A 1.540923 5.0344e-05
6:106982488 C T 0.676722 -1.7513e-06
6:106982532 T G 1.044539 3.3427e-05
6:106982784 A G 0.024623 2.7606e-05
6:106985419 C A 0.636049 2.0037e-05
6:106987370 C A 1.856551 -1.1651e-06
6:106989212 A G 1.092834 7.9993e-06
6:106991361 C T 0.129155 -7.7821e-05
6:106992299 C T 0.839672 7.7971e-06
6:106994326 A G 1.459596 2.6070e-05
6:106999822 A G 0.634929 1.4632e-05
6:107025499 G A 0.055585 -1.0485e-05
6:107027557 C T 0.577949 2.8088e-05
6:107031766 T C 0.142719 1.2704e-05
6:107033570 A G 0.214887 2.1460e-05
6:107034701 T C 0.133653 4.5048e-07
6:107034986 A G 0.695412 6.5486e-06
6:107051404 C T 0.092905 -1.1307e-05
6:107062187 C T 0.153570 -3.6752e-05
6:107062232 C T 0.021552 1.5393e-05
6:107066499 A G 0.130320 -5.0739e-05
6:107100396 G A 0.085381 6.2416e-05
6:107100483 T C 0.118687 2.4578e-06
6:107103510 T G 0.053407 -2.4070e-05
6:107112780 C T 0.052138 -3.9818e-05
6:107114361 G A 0.843343 2.0658e-05
6:107118274 T C 0.020932 2.2313e-05
6:107126673 A G 0.220216 -4.4500e-05
6:107131685 C G 1.782312 -1.2215e-05
6:107134756 T G 0.048084 -2.3056e-05
6:107135667 G A 0.571736 -4.3272e-06
6:107141296 G A 0.176099 1.2772e-05
6:107141376 A G 0.123536 7.6603e-06
6:107141728 G A 1.343843 6.3670e-07
6:107145514 G C 0.639136 -8.6905e-06
6:107148627 G A 0.121134 -3.6996e-05
6:107151275 C T 0.110738 4.3587e-05
6:107153670 T C 1.458343 -3.5358e-05
6:107156861 A C 1.588764 -5.3187e-06
6:107158268 A G 0.036834 -1.6857e-05
6:107164722 G A 0.370131 6.8938e-06
6:107169323 T C 0.155397 5.5535e-05
6:107174515 G A 0.505943 3.2272e-05
6:107176029 C G 0.720606 -4.6336e-06
6:107178542 T C 0.620586 4.4905e-05
6:107179339 C T 0.113075 3.9615e-06
6:107179622 G A 0.037113 -2.1100e-05
6:107186184 G A 0.318750 1.7266e-05
6:107189417 C T 0.253421 4.4326e-06
6:107197648 C T 0.232073 5.4172e-06
6:107201626 T C 1.032763 8.0302e-06
6:107202477 G A 0.023448 -6.8227e-06
6:107207701 T C 0.055750 -6.0995e-06
6:107209859 G A 0.056575 1.7094e-05
6:107211663 A C 0.947022 -1.3494e-05
6:107213273 G A 1.087102 -4.3766e-05
6:107213723 T G 0.030959 1.0707e-05
6:107214117 G A 0.522312 3.5276e-05
6:107214521 T C 0.054111 -2.4528e-06
6:107220584 A G 0.046227 -5.4592e-06
6:107229778 A G 0.116392 3.7516e-05
6:107235038 A C 0.288301 2.1295e-05
6:107237748 G A 0.442111 5.8644e-06
6:107241055 C T 0.037655 6.7134e-06
6:107241341 C G 0.335774 -9.4566e-06
6:107241935 A C 0.075267 4.1613e-05
6:107245957 A G 0.730496 3.3845e-06
6:107247689 C T 1.394257 4.5888e-05
6:107251954 C T 0.995307 3.3303e-05
6:107252987 C A 0.030683 3.4844e-05
6:107253373 G A 0.139363 1.7758e-05
6:107255445 G A 0.856061 2.1069e-05
6:107258240 T C 0.053352 -2.7222e-05
6:107268446 T C 0.034568 -8.4434e-06
6:107269579 T G 0.145254 -8.9492e-06
6:107279352 T C 1.105194 3.3754e-05
6:107281641 C T 0.124659 -5.0923e-06
6:107288536 A C 0.134082 -8.0776e-06
6:107295198 C T 0.926216 9.8110e-05
6:107297107 T C 0.049450 7.9574e-05
6:107297924 G A 0.431562 7.9898e-06
6:107302283 T C 0.051680 -9.3061e-06
6:107302714 G C 0.582142 -3.0809e-06
6:107302809 A G 0.918832 -1.9329e-05
6:107302955 C G 0.287846 -1.9218e-06
6:107304262 A G 0.394826 3.6438e-05
6:107304447 C T 1.055948 -2.3726e-05
6:107307723 A G 0.139259 -1.4755e-05
6:107312069 G A 0.314744 1.5201e-05
6:107313387 G T 0.048613 4.9736e-06
6:107314753 G A 0.178446 2.1350e-05
6:107315879 C T 0.110848 -1.6817e-05
6:107318707 A G 0.117051 -8.1730e-05
6:107319615 A G 0.428494 4.2388e-06
6:107319633 G T 1.343843 2.2053e-05
6:107329006 C T 0.543715 1.1795e-05
6:107346308 A G 0.076261 3.0051e-05
6:107351798 T C 0.158831 -5.7111e-05
6:107354366 A G 0.049703 -1.4918e-06
6:107359734 C T 1.975861 4.6357e-06
6:107360843 T C 0.690627 1.6930e-05
6:107362576 G A 1.524276 2.1412e-05
6:107373082 G A 0.124773 -1.3402e-05
6:107373407 A G 0.067568 -1.7044e-05
6:107373709 T C 1.976520 6.5865e-06
6:107375785 A G 0.130580 -5.7425e-05
6:107376799 C T 1.155115 3.7121e-05
6:107379137 T C 0.325040 -9.0172e-06
6:107380559 C T 0.965432 9.6899e-06
6:107380793 C T 0.576403 2.1400e-05
6:107383009 C T 0.099316 6.5499e-06
6:107383411 C T 0.577760 -1.7725e-05
6:107386233 T C 0.315280 -2.2365e-05
6:107388119 T C 0.361994 4.5313e-06
6:107392534 T C 0.105564 2.7204e-05
6:107396658 C T 1.635718 -1.7914e-05
6:107398769 T C 0.906046 -8.7307e-07
6:107401063 A G 0.040417 -2.7158e-05
6:107407423 A G 0.096041 -1.5673e-05
6:107408585 C T 0.630641 -7.8940e-06
6:107419155 G A 0.473245 -9.4731e-06
6:107420387 C G 0.239688 1.0094e-05
6:107420516 C A 0.714799 -3.8584e-05
6:107432399 A G 0.421795 -1.0399e-05
6:107433248 T C 0.024746 -4.3141e-06
6:107437758 G T 0.033043 1.2653e-05
6:107441471 G A 0.036506 -2.5101e-05
6:107442277 G A 0.645689 4.5728e-05
6:107447601 C G 0.381008 3.6886e-05
6:107449641 C T 0.281079 4.7012e-05
6:107456847 C A 0.421746 8.3154e-08
6:107460265 G T 0.087358 1.1130e-05
6:107460346 A C 0.283081 2.1145e-05
6:107464593 C T 0.165534 -2.4660e-05
6:107467855 C T 0.916829 -5.9793e-06
6:107473067 C T 0.911545 -6.4016e-06
6:107484367 C T 0.072460 5.8869e-05
6:107494821 A G 0.529394 2.6362e-05
6:107497166 G C 1.292020 -4.0575e-05
6:107506459 A G 0.761581 -8.9586e-05
6:107508918 T C 0.391275 -5.7138e-05
6:107510585 G A 0.975004 -4.6573e-05
6:107511029 T C 0.042102 2.2953e-05
6:107513677 G A 0.089296 2.2551e-05
6:107515390 T C 0.566728 -2.9775e-06
6:107538247 T G 0.217438 -2.4187e-06
6:107539599 A C 1.359310 -5.6142e-05
6:107549447 G A 0.533146 -5.1159e-05
6:107552631 A G 0.026989 -1.4308e-05
6:107564449 C T 0.084346 -4.1220e-05
6:107572040 C A 0.027109 -9.7748e-06
6:107575943 A C 0.068182 3.1358e-05
6:107609481 C T 0.102763 -4.2344e-06
6:107611822 T C 0.395312 -1.8955e-05
6:107617240 T G 0.025266 -9.5277e-06
6:107617641 C T 0.357232 9.7110e-06
6:107629220 A G 0.034811 -3.9684e-05
6:107631840 A G 0.101211 9.3473e-07
6:107637582 A G 1.653248 -1.4556e-05
6:107643420 C T 0.805887 5.3726e-05
6:107649588 A G 0.112429 3.7847e-05
6:107661964 G T 1.331516 5.2839e-06
6:107677208 C A 0.021143 -1.7606e-05
6:107682932 T C 0.177881 8.8788e-06
6:107691648 G A 0.100348 4.0677e-05
6:107701627 C T 0.022188 -8.5108e-06
6:107703593 T C 0.030277 9.6663e-06
6:107706258 G A 0.150473 1.8036e-05
6:107762720 G A 1.076686 -8.4599e-06
6:107776224 C T 0.068409 6.0896e-05
6:107778296 A G 1.673454 1.7750e-05
6:107781028 A G 0.084008 -2.9090e-05
6:107787617 T G 0.291852 5.1501e-06
6:107794601 C T 0.040761 -3.2571e-05
6:107799555 G T 0.052780 -8.7010e-06
6:107811601 G A 0.184009 5.7717e-06
6:107813728 T C 0.124348 1.7159e-05
6:107825455 A G 0.024723 2.1698e-05
6:107832069 T G 0.099780 3.8360e-05
6:107833664 C T 0.045880 -2.3558e-05
6:107840894 T C 0.087692 7.0377e-06
6:107842723 G T 0.182484 1.9116e-05
6:107843264 G A 0.023678 -1.9624e-05
6:107856689 G A 0.028372 -3.0420e-05
6:107861550 T C 0.780933 5.2117e-07
6:107890210 G C 0.145364 -6.9767e-05
6:107891721 G C 0.119703 -3.4513e-06
6:107893470 T C 0.024714 4.1490e-07
6:107895941 C G 0.186914 -3.4695e-06
6:107899806 A G 0.032718 -3.4721e-05
6:107902564 C A 0.167228 -1.5840e-05
6:107911990 G A 0.545669 9.8458e-06
6:107913445 T C 0.032857 -1.2977e-05
6:107913846 G A 0.249760 8.6031e-06
6:107918152 C T 0.179166 -2.5285e-06
6:107918351 G A 0.223660 1.2671e-05
6:107918382 A G 0.152379 5.5976e-06
6:107922222 T C 0.040654 -7.0362e-05
6:107923284 G T 0.314722 3.1885e-05
6:107936977 T C 0.104503 2.0189e-05
6:107937018 C A 0.081201 -5.5105e-06
6:107937593 C T 0.055280 6.2305e-06
6:107940287 A G 0.230846 1.3103e-05
6:107947402 C T 0.225789 -1.1295e-05
6:107958631 G A 0.056218 -3.9221e-05
6:107971062 G A 0.038752 2.8053e-05
6:107975065 C G 0.023597 -8.9842e-06
6:107976756 C T 1.713118 -5.3458e-05
6:107987262 T G 0.056003 4.7989e-07
6:107989531 C G 0.175034 -1.1861e-04
6:107992045 A C 1.725202 -1.6385e-05
6:107994626 A G 1.920640 1.2797e-05
6:107996350 G A 1.892316 -1.9999e-05
6:107998015 C T 0.045575 -1.6715e-05
6:107998495 A G 0.079705 2.1631e-05
6:107999580 A G 0.233764 -2.2436e-07
6:108000466 T C 0.199109 1.0615e-05
6:108000725 T C 0.340361 -1.0551e-05
6:108001338 T G 0.099825 1.9862e-05
6:108001484 A G 0.606236 1.5228e-05
6:108001990 G A 0.074453 -3.4903e-05
6:108004395 G T 0.304458 -1.4475e-05
6:108009706 C T 0.055156 -3.7160e-05
6:108014323 T C 0.147195 -4.3481e-06
6:108015525 G A 1.809726 -4.0265e-05
6:108017102 T C 0.152145 8.7387e-06
6:108017671 G A 0.138262 1.0699e-05
6:108021319 T C 1.261812 3.8609e-05
6:108028267 T C 0.061765 -2.6578e-05
6:108028709 C T 0.384296 -1.5569e-04
6:108028757 G T 0.183327 -4.0681e-05
6:108029180 A G 0.066718 -7.4895e-06
6:108035462 T G 1.496660 3.0662e-06
6:108040446 A G 1.821791 -3.0053e-05
6:108041307 A C 0.054861 -3.4595e-05
6:108048904 C T 0.127214 -1.3785e-06
6:108050222 T G 1.688355 1.6904e-05
6:108053906 A G 0.327400 -3.5170e-06
6:108054788 A G 0.052414 1.5877e-05
6:108060816 A G 0.069587 1.3828e-05
6:108063686 A G 0.046211 1.6114e-05
6:108068003 T C 0.367492 -1.0408e-05
6:108075744 A G 0.124867 -2.6013e-06
6:108077540 A G 0.050921 6.9439e-05
6:108079770 C T 0.088984 1.7728e-05
6:108081703 T C 1.614289 8.8577e-06
6:108090799 G A 0.487546 1.4451e-04
6:108095731 T C 0.055160 7.5642e-06
6:108099550 T G 0.279466 -4.9622e-05
6:108101564 G A 0.814267 1.1867e-05
6:108106565 G A 0.105752 3.3741e-06
6:108107776 T C 0.135903 -8.1475e-06
6:108118079 C G 0.073703 4.6088e-05
6:108123368 C T 0.129564 -7.1490e-06
6:108126591 T C 0.038379 -1.1619e-06
6:108134840 A G 1.076744 -1.9716e-05
6:108137165 T C 0.318860 -5.4761e-05
6:108152515 G A 0.026161 4.2539e-05
6:108154591 A G 0.092970 1.2223e-05
6:108159859 G A 1.614944 9.8905e-06
6:108162663 T C 0.304605 -5.3953e-05
6:108185176 C G 1.025950 2.2331e-05
6:108190246 T C 1.756933 4.1553e-06
6:108191203 T C 1.947869 -3.0879e-05
6:108197775 A G 0.052975 -3.8617e-06
6:108214694 T C 0.090890 -4.4991e-05
6:108215215 C T 0.037239 2.9166e-05
6:108217713 G T 0.231541 -1.0935e-05
6:108218327 T C 0.113597 1.6085e-05
6:108218801 G A 0.027116 -3.1877e-05
6:108221950 C A 1.715984 -6.3476e-06
6:108238124 C A 0.343132 -1.2203e-05
6:108239519 T C 0.023260 3.1742e-05
6:108248620 A G 0.088475 -5.7263e-05
6:108261315 C A 1.521922 2.5529e-05
6:108264157 C T 0.342795 3.3540e-05
6:108278037 C G 0.117142 -5.0020e-05
6:108279290 A G 1.975400 -4.0443e-06
6:108286622 T C 0.529978 -4.8050e-06
6:108290149 G T 0.240646 -1.5135e-05
6:108290650 G C 0.337147 -1.8275e-05
6:108292031 G A 0.322677 1.7011e-05
6:108292151 G A 1.971911 -1.1604e-05
6:108292259 A C 0.713715 -2.0352e-05
6:108293848 G A 1.966415 -1.9775e-05
6:108294470 C T 0.512152 3.6358e-05
6:108295040 T C 0.259971 -7.1046e-06
6:108301910 G A 0.251775 2.1204e-05
6:108302591 G A 0.114039 5.7825e-06
6:108303594 G C 0.225488 2.9296e-05
6:108305411 C T 0.040696 -2.4009e-06
6:108307246 A G 1.300761 1.1392e-05
6:108308659 G T 1.083661 1.6450e-05
6:108314743 C T 0.140518 -1.2669e-05
6:108316978 A G 0.022146 -8.9831e-06
6:108320502 G A 0.152512 6.1747e-05
6:108322490 G A 0.461160 1.6406e-05
6:108323759 A G 0.042105 3.7006e-06
6:108324194 G T 0.054952 1.0977e-05
6:108325624 T C 1.064618 -1.4094e-06
6:108332377 T C 0.292741 -2.6409e-06
6:108332440 A G 0.115633 2.0721e-06
6:108335345 A G 0.448891 1.7413e-05
6:108340524 G A 0.039171 -2.0664e-05
6:108342195 T C 0.035438 -2.0910e-05
6:108347453 A G 0.094337 -3.3796e-06
6:108353124 C T 0.168329 -1.5037e-05
6:108358328 G A 0.083733 -8.5686e-06
6:108359072 C T 0.062911 3.9367e-05
6:108361880 G A 0.436736 -8.4196e-06
6:108361990 C T 0.567000 -1.6826e-05
6:108375468 G T 0.568305 -1.5353e-05
6:108381966 T C 0.027417 2.3485e-05
6:108387232 A G 0.532078 -2.1875e-05
6:108392867 C T 0.058263 2.6728e-06
6:108405176 C T 0.140814 -1.0943e-06
6:108410829 C T 0.038551 -2.5080e-05
6:108414225 A G 0.042283 6.6081e-06
6:108415392 C T 1.666842 1.0234e-05
6:108421364 T C 1.600744 2.4849e-06
6:108426391 T C 0.420990 -1.8433e-05
6:108427622 G A 0.612306 -1.1027e-05
6:108428013 A G 0.754418 4.0646e-06
6:108428217 T C 0.228237 -7.0234e-06
6:108429595 C T 0.028687 1.3489e-05
6:108429664 A G 0.068974 7.2689e-06
6:108437246 G A 0.617535 4.1701e-05
6:108437990 T G 0.071918 2.6601e-05
6:108446023 C T 0.165917 -8.8178e-07
6:108447939 A G 0.529505 -4.5634e-05
6:108448566 T C 0.348861 2.2275e-05
6:108450659 A G 0.032091 -8.7836e-06
6:108450731 C G 0.020777 -1.5191e-05
6:108451893 G A 0.599894 2.6557e-05
6:108460082 C T 0.080172 -1.2987e-05
6:108467024 A G 0.685843 3.8344e-05
6:108470257 A G 0.119992 3.6419e-06
6:108472789 A G 0.153670 -3.5402e-06
6:108473442 G A 0.848930 2.7591e-05
6:108473446 C A 0.046993 1.8175e-05
6:108477829 G A 0.192734 -5.8250e-07
6:108477930 G C 0.133939 -5.0297e-05
6:108479633 G A 1.053047 -6.4853e-05
6:108480906 C T 0.096210 1.0639e-05
6:108482824 A G 0.090919 8.1486e-06
6:108484075 C T 0.030348 5.3077e-06
6:108493349 A C 1.157059 -1.7962e-05
6:108493567 A G 0.077656 -3.7196e-05
6:108495359 T A 0.932662 -2.3413e-05
6:108496771 G C 0.069117 -1.4321e-05
6:108517832 G A 0.050778 5.0260e-06
6:108545932 G A 0.133157 -5.5560e-06
6:108552848 C T 0.198567 6.0365e-05
6:108555310 T C 0.088218 -3.1217e-05
6:108558305 G A 0.091240 1.5175e-05
6:108571857 A C 0.137191 -3.1839e-05
6:108580208 C A 0.223326 7.4326e-06
6:108617053 A G 0.224517 9.8372e-06
6:108624711 G A 0.057402 3.8625e-05
6:108626108 C T 1.934746 4.7249e-05
6:108626565 C G 0.031076 9.8602e-06
6:108655089 C G 0.084921 9.6157e-06
6:108679160 A G 0.065566 -4.4492e-05
6:108688209 G A 0.111309 2.0343e-06
6:108695279 C T 0.093778 1.5328e-05
6:108721547 C T 0.096498 3.6239e-05
6:108721633 T C 0.094262 2.2633e-05
6:108753108 G A 0.110472 -6.2012e-06
6:108753744 G A 0.041796 1.4748e-06
6:108756356 T C 0.020913 1.4943e-05
6:108756458 T C 0.147903 -3.3133e-05
6:108763256 A G 0.074180 -6.4721e-06
6:108765663 G A 0.028868 1.3479e-05
6:108774944 T G 0.184022 6.0965e-05
6:108776998 T C 0.046419 1.6083e-05
6:108777100 G T 0.904638 -5.5104e-06
6:108786379 C T 0.055617 1.6248e-06
6:108790035 A C 0.063881 -4.1644e-05
6:108808298 A G 0.072343 -3.0756e-05
6:108810077 T C 0.025119 7.3455e-06
6:108810493 T C 0.225968 5.8923e-05
6:108810769 G A 0.065708 -1.8223e-06
6:108843883 A G 0.133144 8.2621e-06
6:108850257 C T 1.920701 -5.2138e-05
6:108853493 G A 0.967003 1.6482e-05
6:108853606 C T 0.572492 -8.0667e-05
6:108856449 T C 0.384530 2.7016e-04
6:108859593 A G 1.315621 5.4469e-06
6:108864419 T C 0.737695 4.7618e-05
6:108887202 T C 0.025493 -5.2270e-06
6:108897386 G A 0.182153 4.1262e-05
6:108911071 C A 0.097359 1.7819e-05
6:108927841 T C 0.321817 3.5287e-05
6:108953975 G A 0.502175 -5.2727e-05
6:108964885 G A 0.199391 -1.8011e-05
6:108968799 C A 0.058477 1.2271e-05
6:108971213 G A 0.079776 -4.0134e-06
6:108979306 T C 0.201335 5.3788e-06
6:108980612 A G 0.075449 -2.3705e-05
6:108988184 A G 1.425745 -6.6628e-06
6:108996577 A G 0.020731 2.3905e-05
6:109016236 T C 0.096200 -1.4279e-05
6:109026116 T C 1.894034 -4.5334e-05
6:109030773 C T 0.338968 -1.0031e-05
6:109033452 T C 0.294575 9.3581e-07
6:109033538 G A 0.264324 -5.7221e-06
6:109035396 G A 0.388743 -2.5097e-05
6:109036199 C T 0.048597 3.4517e-05
6:109038476 C T 0.083528 4.6842e-06
6:109038738 C T 0.243411 -1.7079e-06
6:109039693 A C 0.181536 -5.6654e-06
6:109042459 C T 1.348650 2.9574e-05
6:109045985 G A 0.170390 2.7242e-05
6:109050452 T C 0.116373 8.3622e-06
6:109055601 T G 0.720966 1.7091e-05
6:109067998 T C 0.832801 -8.4835e-06
6:109068620 A G 0.027992 -1.2136e-05
6:109072289 G A 0.075748 2.8109e-05
6:109073035 G T 0.041306 -3.6899e-05
6:109073121 G T 0.058892 -1.3225e-06
6:109073466 A G 0.096115 2.4125e-05
6:109074947 A G 0.498776 8.8326e-06
6:109078637 A G 0.121874 -9.7839e-06
6:109081597 C T 0.422363 -2.6289e-05
6:109085636 G A 0.388938 -4.8201e-06
6:109086668 A G 1.279764 7.2695e-05
6:109099027 T C 0.129979 -3.0950e-05
6:109103951 A G 0.083057 1.4463e-05
6:109104798 A G 0.063738 1.5480e-05
6:109107768 T C 0.056799 8.3474e-06
6:109113300 G A 0.068497 -4.7372e-05
6:109118490 G A 0.085515 -3.5417e-05
6:109118685 A C 0.040459 1.1184e-06
6:109118765 A G 1.247751 8.9891e-05
6:109132221 C T 0.863675 5.8025e-05
6:109133000 T G 1.944029 5.1992e-06
6:109145305 C T 0.303085 -1.7482e-06
6:109147791 G A 0.073158 7.3354e-06
6:109149871 A G 0.058078 -1.1652e-05
6:109155545 T C 0.031072 7.7124e-06
6:109158405 T C 0.178670 3.2514e-05
6:109160436 A G 0.090253 1.5989e-05
6:109162974 C T 0.037759 2.3392e-06
6:109173508 T C 0.037346 -3.7647e-06
6:109197379 C T 0.037635 2.6715e-05
6:109197708 A G 0.024883 -3.1076e-05
6:109198089 C T 0.031050 9.8288e-06
6:109202532 T C 0.040839 -1.0017e-06
6:109205817 T C 0.039771 2.8211e-05
6:109208908 G A 0.037973 2.1580e-05
6:109209701 A G 1.587829 -5.2672e-05
6:109221245 C T 0.038674 3.3679e-05
6:109221846 A G 1.157160 -9.1835e-05
6:109223931 A G 0.106333 -7.0204e-06
6:109231856 G A 0.038904 3.0601e-05
6:109233043 G A 0.026590 2.6432e-05
6:109234149 C T 0.025850 2.1130e-05
6:109236760 A G 0.037538 2.5917e-05
6:109238068 G A 0.025847 2.2317e-05
6:109238630 A G 0.030449 6.7179e-06
6:109239581 A G 0.037506 2.4243e-05
6:109240562 G A 0.705305 -6.6589e-05
6:109248854 G C 0.031910 -4.9497e-05
6:109248880 G A 0.033208 -4.8145e-05
6:109249206 G T 0.030202 1.7151e-06
6:109250014 G C 0.127438 -2.2487e-05
6:109250024 G C 0.030170 6.7934e-06
6:109256486 A T 0.027541 2.6892e-05
6:109257908 T C 0.026372 1.8399e-05
6:109257988 A C 0.036220 1.7931e-05
6:109261557 T C 0.031533 6.6008e-06
6:109263617 G A 0.054822 3.9429e-05
6:109266911 A G 0.030163 1.4486e-05
6:109267773 A T 0.032481 3.2399e-05
6:109268050 T C 0.365240 -4.8295e-06
6:109270551 A G 0.474524 -2.2235e-06
6:109270656 A G 0.372030 -9.7215e-06
6:109274276 T C 0.051748 -3.0222e-05
6:109274418 A G 0.029261 5.2162e-06
6:109275038 A G 1.546477 -1.4049e-05
6:109276400 G A 0.051005 -6.7015e-07
6:109277051 C T 0.090636 -1.2089e-05
6:109277165 C A 0.073112 1.7973e-05
6:109279211 A G 0.166793 -6.3095e-06
6:109288769 A C 0.045773 2.0645e-05
6:109289203 A G 0.288304 -5.8622e-07
6:109290357 G A 0.045997 2.4608e-05
6:109290438 T C 0.091545 -1.0144e-05
6:109295120 G A 0.094012 -1.9074e-05
6:109302649 T C 0.046519 3.0432e-05
6:109323519 T G 0.241184 -1.0989e-05
6:109330006 A G 0.080980 3.0111e-07
6:109348846 T C 0.043027 1.1376e-05
6:109348866 A G 0.058525 1.5848e-05
6:109352618 T C 0.081295 -7.7979e-06
6:109378051 A G 0.053887 4.8487e-05
6:109379955 G A 0.148221 -6.5288e-05
6:109380014 A G 0.104019 -1.7272e-05
6:109383659 C T 0.721476 3.5706e-05
6:109386309 A G 0.481606 5.7720e-05
6:109398257 T C 0.208778 -1.2525e-05
6:109404198 G A 0.034380 -5.5548e-05
6:109410569 C T 0.703442 -8.4891e-06
6:109417175 C A 0.043757 -8.3136e-06
6:109419168 A G 0.044883 -2.5818e-05
6:109438992 T C 0.073979 -1.4423e-05
6:109469057 T C 0.105733 -1.7851e-05
6:109484399 C T 0.047321 -3.1313e-05
6:109491596 T G 0.042001 -2.2092e-05
6:109495761 C T 0.210034 -1.7740e-05
6:109496470 T C 0.042816 -1.4657e-05
6:109500805 C G 0.540239 -1.4369e-05
6:109504086 T C 1.234021 5.8945e-05
6:109504745 T C 1.381800 4.0265e-06
6:109517706 A G 0.876126 2.0241e-05
6:109523025 A G 0.024947 1.4292e-06
6:109523917 G A 1.946733 5.8163e-05
6:109530766 A G 0.051459 -4.8701e-05
6:109551407 C T 0.022094 5.3709e-05
6:109552434 G A 0.606392 3.0419e-05
6:109562699 C T 0.054475 -2.5624e-05
6:109573215 G A 1.913314 6.6677e-07
6:109574007 T C 0.293582 -8.9182e-07
6:109575729 A G 0.063501 -1.7966e-05
6:109582033 A G 0.040985 -5.8818e-05
6:109583186 G A 1.601984 -1.5472e-05
6:109584645 A C 0.286931 -1.7210e-06
6:109586062 T C 0.673908 2.2402e-05
6:109589031 C T 0.071788 -1.5307e-05
6:109598964 A G 1.031361 1.4572e-05
6:109605620 C T 0.063657 3.7587e-05
6:109611164 T C 0.059064 -9.5180e-06
6:109616420 C T 0.916381 1.9839e-05
6:109621434 T G 0.070184 -1.2067e-05
6:109621494 C T 1.045659 1.1513e-05
6:109628558 A G 0.058516 -1.0666e-05
6:109632891 A G 0.044984 -6.6094e-06
6:109636490 A G 0.069143 -9.5754e-06
6:109643725 C T 0.067507 8.8240e-06
6:109644613 T C 0.036853 2.1057e-06
6:109652236 A G 0.589448 1.2648e-07
6:109664083 C T 0.042355 -2.3320e-05
6:109668740 T C 0.024065 2.3418e-05
6:109674055 T C 0.659211 -1.2089e-05
6:109678495 C T 0.052566 -5.7060e-06
6:109691101 G A 0.532445 2.3367e-05
6:109699359 T C 1.274844 1.6018e-05
6:109705789 A G 0.047477 -1.4713e-05
6:109706797 C T 0.040277 7.6891e-06
6:109713338 A G 0.024308 2.3996e-05
6:109727046 G A 0.036376 -4.1461e-05
6:109736434 T C 0.140470 5.1261e-05
6:109742015 A G 0.696129 -8.3571e-06
6:109748506 C T 0.599283 1.4409e-05
6:109749781 C T 0.085248 -1.6072e-05
6:109750410 T C 0.658961 -1.2911e-05
6:109752451 C T 0.053725 -7.5296e-06
6:109760259 T C 0.049580 -1.7669e-06
6:109762332 T C 0.062151 -9.7083e-05
6:109767929 T C 0.026570 5.4766e-06
6:109772187 A G 0.048369 1.2633e-05
6:109775366 T C 0.122319 -2.3732e-05
6:109776058 G C 0.663233 -1.1543e-05
6:109783941 G A 0.817672 -1.7999e-05
6:109787596 T C 0.032481 1.2243e-05
6:109788801 A G 0.039742 -1.1894e-05
6:109797352 G A 0.043906 -1.2864e-05
6:109802651 T C 0.038466 -2.2224e-05
6:109814411 T C 0.511468 4.5084e-05
6:109814941 C T 0.069266 4.8176e-06
6:109818944 T C 0.027132 -9.1189e-06
6:109827716 T C 0.769124 -1.5853e-05
6:109838656 A G 0.040501 -2.9818e-05
6:109866055 A C 0.038294 -2.6135e-05
6:109885475 A G 0.560882 2.6559e-05
6:109894773 A T 0.453150 5.2025e-05
6:109900765 A C 0.108803 -1.3263e-05
6:109929106 G A 0.181584 1.7328e-05
6:109946561 A G 0.531923 2.5671e-05
6:109954252 T C 1.236494 1.5756e-05
6:109956050 T C 0.783542 -2.2405e-05
6:109956688 T C 0.053277 2.7993e-05
6:109964827 A C 0.025610 -1.6639e-05
6:109998611 C T 0.030553 -1.6726e-05
6:110007647 G A 1.752876 -5.7445e-05
6:110014882 T C 1.546948 -5.1007e-05
6:110018907 G A 0.097651 -2.7517e-05
6:110039740 T G 0.058558 -7.4569e-06
6:110044440 A G 0.032244 1.8000e-05
6:110059000 A G 0.577919 1.9702e-05
6:110061911 T C 0.723576 -8.9686e-06
6:110064928 T A 0.062333 -8.7280e-05
6:110085239 A G 0.028690 6.0296e-06
6:110090049 G C 0.171110 -7.5818e-05
6:110102628 G A 0.358829 6.8199e-05
6:110107517 C T 0.291241 -2.0998e-05
6:110110554 C A 1.653359 -3.4827e-05
6:110115796 A G 0.040336 -2.5043e-05
6:110120045 A C 0.110128 -1.0367e-05
6:110123934 C A 0.052105 -6.5432e-05
6:110126393 A G 0.071759 4.2132e-05
6:110131141 G C 0.105759 -6.5535e-05
6:110135109 A G 0.117973 3.0609e-06
6:110142832 A G 0.832308 1.3712e-05
6:110150990 A C 0.080425 4.2322e-06
6:110156276 A G 0.024425 -2.1638e-05
6:110159170 A G 0.111994 2.0429e-07
6:110159757 G A 0.077303 -5.3132e-06
6:110162644 G A 0.069175 -4.2845e-06
6:110169045 T C 0.183603 2.1417e-05
6:110170073 C T 0.799161 3.4483e-06
6:110170497 A G 0.075663 2.9363e-05
6:110171132 A G 0.079769 2.8127e-05
6:110173680 C T 0.091302 -1.4662e-05
6:110173831 A G 0.144624 1.3848e-06
6:110176790 C G 0.431257 -6.4127e-06
6:110183137 T G 0.162716 -3.0873e-05
6:110186340 A G 0.566449 -3.0873e-06
6:110217527 G A 0.059795 -2.8108e-05
6:110219219 C A 0.027119 -3.2917e-05
6:110223025 A G 0.036301 -3.5525e-05
6:110223133 C G 0.033088 1.3429e-05
6:110228596 T C 0.951008 2.5562e-06
6:110228667 C T 0.199940 1.0638e-05
6:110231687 A G 1.124432 1.0112e-05
6:110238161 A G 0.157682 1.0211e-05
6:110241934 C T 0.928089 1.5437e-05
6:110245122 T C 0.074768 -1.5945e-05
6:110245200 A G 0.047772 3.5122e-05
6:110247327 T C 0.075946 1.8163e-05
6:110252406 T C 0.074810 1.5988e-05
6:110252713 C T 0.847401 3.4480e-05
6:110253280 T G 0.038898 -1.5474e-05
6:110256510 T C 0.023867 -1.2842e-05
6:110257431 C A 0.207554 -4.4016e-06
6:110260368 T C 0.040187 -1.0935e-05
6:110261409 T C 1.181679 9.5264e-06
6:110262357 C T 0.336897 -2.1862e-05
6:110263855 A G 0.053868 -1.3859e-05
6:110268902 A G 0.085797 -3.5161e-06
6:110280618 T G 0.115159 -1.6960e-05
6:110283679 T G 0.036567 2.4184e-05
6:110284002 T C 0.113046 -3.9657e-05
6:110286440 A G 0.142518 7.6279e-06
6:110290740 A G 1.626035 2.1708e-05
6:110291278 T C 0.080555 -3.3718e-06
6:110291432 T C 0.127087 -2.5515e-05
6:110295081 C T 1.820568 3.0427e-05
6:110296455 A G 1.296613 3.5288e-05
6:110298179 T G 0.117580 1.9454e-05
6:110302974 T C 0.062177 -2.5737e-06
6:110304964 A G 0.302855 4.4421e-05
6:110307071 T G 0.855071 6.7816e-06
6:110312631 C T 0.688657 2.1997e-05
6:110319899 G A 0.068636 2.1640e-05
6:110323385 A C 0.024444 -1.7020e-05
6:110332233 G C 0.360069 1.1408e-06
6:110332690 C G 0.277375 -4.1576e-06
6:110341070 A G 0.044708 -1.8166e-05
6:110342875 T C 0.147954 -2.2040e-06
6:110343610 A C 0.052673 7.6995e-06
6:110346558 A G 0.043507 -6.1172e-06
6:110354662 G T 0.025269 2.2920e-06
6:110356559 T C 0.038184 8.6402e-07
6:110356763 C T 0.644089 -1.4128e-06
6:110362978 G A 0.034068 3.1464e-06
6:110363991 T C 0.020877 -1.5882e-06
6:110365568 T C 0.152622 -6.9542e-06
6:110373448 A G 0.118288 -1.8425e-05
6:110378808 A G 0.086404 -1.4500e-05
6:110389869 C G 0.300034 -2.9516e-05
6:110390619 G A 0.037457 1.5541e-05
6:110391484 A G 0.023854 3.5852e-06
6:110421361 T C 1.964507 -2.8252e-05
6:110424063 C T 0.342133 6.1496e-05
6:110460204 T C 0.056448 -2.5397e-05
6:110461534 G A 0.022675 1.6196e-05
6:110462643 G T 0.502337 -3.6931e-05
6:110480919 T G 0.034786 -6.7598e-06
6:110486412 A G 0.198138 1.7392e-05
6:110490315 G C 0.081707 2.5310e-05
6:110494209 C T 0.219525 -3.3051e-05
6:110512459 T C 0.048648 -6.4473e-06
6:110521961 T G 0.170743 -1.1971e-05
6:110532163 C A 0.079357 -2.2558e-05
6:110533116 G A 0.087131 3.5129e-05
6:110536489 G C 0.020410 2.4474e-05
6:110548383 A C 0.366158 -3.8121e-05
6:110563183 G T 0.030274 -4.9729e-05
6:110563735 A G 0.243453 -7.4297e-06
6:110567409 A G 0.170662 -3.3879e-05
6:110592355 A G 0.042796 2.4688e-05
6:110600750 C T 0.120842 -2.0454e-05
6:110607177 T C 0.094129 1.8181e-06
6:110621332 T C 0.029453 -7.1810e-06
6:110629139 A G 0.218746 -1.2699e-05
6:110636775 A G 0.026025 2.9625e-05
6:110637566 T C 0.310882 5.3127e-05
6:110640430 A G 0.196603 -1.0974e-06
6:110643956 C T 1.818964 3.4406e-06
6:110649049 C T 0.093983 1.0435e-05
6:110652132 T C 0.060314 3.7345e-06
6:110654605 G A 0.488883 9.1241e-06
6:110655157 G A 0.042686 -1.0457e-05
6:110655443 T C 1.915764 2.0664e-05
6:110655536 T C 0.760916 -2.0413e-05
6:110655911 A G 1.501639 -1.0584e-04
6:110659185 A G 1.319006 -2.8036e-05
6:110660446 T C 0.173408 -1.0445e-05
6:110661224 G T 1.614191 -5.1181e-05
6:110664716 C T 0.032669 2.8093e-05
6:110667423 G A 0.046477 1.4700e-05
6:110668677 A G 0.127395 2.5343e-05
6:110670313 T C 0.208817 -2.8850e-05
6:110675344 G A 0.434885 6.8890e-06
6:110676527 C G 1.914025 -2.3320e-05
6:110684004 G C 1.826550 -9.8609e-06
6:110685306 T C 0.025012 9.8899e-06
6:110685616 C G 1.790336 -9.2205e-06
6:110685752 G C 0.952517 -2.4581e-05
6:110686091 A C 0.548421 -3.7084e-05
6:110690440 A G 1.087082 -3.7967e-05
6:110699009 A T 0.379044 2.6074e-06
6:110701451 G A 1.308370 -1.6109e-05
6:110707625 G A 1.951160 -1.1598e-05
6:110708144 T G 0.050395 -9.2138e-06
6:110712512 A G 0.058340 5.5317e-05
6:110713060 A C 0.046094 -1.1882e-05
6:110714205 T C 0.276252 -4.1904e-05
6:110724928 C T 0.038706 6.0158e-07
6:110727699 A G 1.730298 -7.7558e-06
6:110732209 A G 0.281173 4.7987e-05
6:110735958 G C 0.025048 1.0020e-05
6:110741922 T C 0.402943 -5.0713e-06
6:110743194 C T 0.858365 1.8536e-05
6:110745238 C A 0.762974 5.7996e-06
6:110746262 T C 0.043186 -5.5353e-06
6:110749091 A G 0.025759 1.3637e-05
6:110749662 G A 0.583379 7.4397e-06
6:110752337 A G 0.058908 -2.6670e-05
6:110753964 A C 0.164044 -1.6089e-05
6:110754248 G A 0.022344 2.9480e-06
6:110757755 A G 0.192205 5.8876e-05
6:110760008 G A 0.471836 -4.8453e-05
6:110763875 G A 0.180192 1.5751e-05
6:110763935 C T 0.038982 7.2927e-07
6:110778128 C T 0.447087 2.3807e-05
6:110786554 G A 0.020260 6.8110e-06
6:110790382 T C 0.025574 -1.3467e-05
6:110791762 T A 1.945009 1.3862e-05
6:110792082 G C 0.084288 2.5609e-05
6:110793092 T C 1.706052 1.1861e-05
6:110793763 G A 0.191027 -2.2447e-06
6:110794632 A G 0.146231 5.3057e-06
6:110797905 C G 1.792121 -3.6728e-06
6:110799201 G A 1.552962 6.1814e-05
6:110800049 T C 0.657608 2.1962e-05
6:110805752 T C 0.050060 -3.7421e-05
6:110806160 G T 0.039145 8.3517e-06
6:110810015 G T 0.166459 -1.3134e-06
6:110812262 A G 1.820522 -2.8843e-06
6:110815878 G A 0.054679 -1.5864e-05
6:110818117 T G 0.671883 -2.1578e-05
6:110818916 T C 0.034497 1.4001e-05
6:110821915 A G 0.399068 -9.0023e-06
6:110829975 T G 0.085550 -3.3810e-05
6:110830977 A G 0.226932 3.4222e-05
6:110844172 G A 0.050356 9.5128e-06
6:110846248 A G 1.004268 -2.7664e-05
6:110846524 A G 0.084164 -3.0479e-07
6:110849231 T A 0.141862 3.6873e-06
6:110851760 C T 0.099676 1.3271e-06
6:110851763 G A 1.517067 -1.5314e-05
6:110851806 G A 0.022789 -4.8178e-06
6:110855624 A G 0.033822 9.2088e-06
6:110857750 C T 0.055406 7.9268e-07
6:110862755 T A 0.082373 1.2636e-05
6:110863621 A G 0.035646 -2.0278e-05
6:110874763 G A 0.148607 1.5549e-05
6:110876961 G A 0.163762 -2.6044e-06
6:110878019 C T 0.312800 8.3321e-06
6:110881762 C T 0.166430 -8.9431e-06
6:110884249 G T 1.623832 -1.1037e-04
6:110896644 A G 0.540251 9.7085e-05
6:110902505 G A 0.066676 -8.4736e-06
6:110904133 A G 0.591195 -1.0187e-04
6:110909665 C A 1.180926 1.6089e-05
6:110917410 G A 0.186323 3.0171e-06
6:110928063 A G 0.225114 -8.7445e-05
6:110935430 T C 0.040888 1.1829e-05
6:110943023 T C 0.021345 1.5969e-05
6:110944589 A C 0.036256 -1.2282e-05
6:110946140 C T 0.025191 2.8314e-05
6:110946811 G A 0.259929 8.1513e-06
6:110954607 C A 0.044241 -3.9887e-06
6:110955078 A C 0.030624 -3.3719e-05
6:110964538 G C 0.022854 -1.6368e-05
6:110972494 C T 0.390918 4.1474e-05
6:110978107 G A 0.031186 -1.7984e-05
6:110985212 C T 0.328335 8.6833e-06
6:111017846 T C 0.026736 5.8140e-05
6:111053352 C A 0.099491 -5.7289e-06
6:111058650 G A 0.083697 1.8655e-06
6:111061814 T C 0.379914 2.7817e-05
6:111093764 A G 0.310567 -1.8883e-05
6:111112546 T C 0.038210 -5.6846e-05
6:111129426 C T 0.076735 -2.2216e-06
6:111129639 T C 0.041871 -2.2977e-05
6:111146220 G A 0.499585 -2.5763e-05
6:111149764 G A 0.046432 -3.0857e-05
6:111161183 C A 0.220956 1.2438e-05
6:111178005 G A 0.083950 4.1446e-06
6:111179618 C T 0.506806 -3.0407e-05
6:111192280 T C 0.043173 -2.8102e-06
6:111195049 C T 0.511802 1.5633e-05
6:111201474 A G 1.754109 3.2544e-05
6:111203960 T C 0.102685 -9.3233e-06
6:111208201 G A 0.054075 -1.5241e-05
6:111211974 A G 0.227747 2.0953e-05
6:111252675 T G 0.047574 1.4388e-05
6:111258468 T C 0.934600 -5.8580e-06
6:111260529 A G 0.051891 9.8924e-06
6:111260597 A G 0.094798 1.0153e-05
6:111283592 T C 0.359985 -4.7994e-05
6:111301455 G A 0.072087 3.8211e-06
6:111303620 A G 0.043478 3.2312e-06
6:111309591 A G 1.533062 -1.3850e-05
6:111321037 G A 0.538278 -3.5708e-05
6:111322849 G A 1.970677 3.3559e-06
6:111329827 G T 0.238526 1.0310e-05
6:111343428 G C 0.108602 -2.7092e-05
6:111346808 A G 0.400291 1.0946e-04
6:111349794 G T 0.175411 2.5714e-05
6:111351915 A G 0.491571 1.0682e-04
6:111352746 T G 0.431474 -4.0039e-05
6:111353736 A G 0.091721 8.4008e-06
6:111358976 A G 0.082791 1.2571e-05
6:111359363 A G 0.061528 -1.1885e-05
6:111375763 A G 1.656971 -3.8482e-05
6:111378849 C A 0.799567 -2.4423e-05
6:111379643 T C 0.292786 -8.7532e-06
6:111381063 C A 0.037691 1.0187e-05
6:111381468 C T 0.605911 -3.6346e-05
6:111387327 G A 0.604824 -1.8923e-06
6:111388109 A G 0.049541 -5.0640e-05
6:111388376 G C 1.264045 -1.9351e-05
6:111394511 A G 0.181315 7.7168e-05
6:111395505 G A 0.181276 -3.2186e-05
6:111401965 G A 0.597297 -3.2798e-06
6:111408397 A C 0.663960 1.4119e-05
6:111416198 G C 0.085732 2.0551e-05
6:111417355 T C 0.058438 -2.0283e-05
6:111417363 G A 0.104421 -1.3696e-05
6:111433581 A G 0.215338 1.3493e-05
6:111442097 A G 0.039210 4.0888e-06
6:111446502 A C 1.977896 -1.3629e-05
6:111489659 G A 0.049129 1.9271e-06
6:111499822 G A 0.193341 1.8426e-05
6:111502110 G A 0.089565 7.3043e-06
6:111503951 G T 0.043533 -3.7077e-05
6:111508109 A G 1.139642 -6.4477e-06
6:111510228 G A 0.044458 2.3037e-05
6:111515207 G A 1.731385 -9.5957e-06
6:111518750 G T 0.053777 5.9818e-05
6:111525383 C T 1.732658 -1.0342e-05
6:111526609 T C 0.034834 -2.5298e-05
6:111528384 A G 0.058678 -3.3847e-05
6:111528844 G A 0.069493 -1.0340e-04
6:111539925 G C 0.219285 1.5982e-05
6:111543412 C A 0.027106 6.2944e-06
6:111546307 A G 0.057484 -5.8807e-06
6:111558671 T C 0.050417 -1.5112e-05
6:111558989 C T 0.362581 2.3183e-05
6:111560946 A G 0.857430 -3.4634e-06
6:111563908 A G 1.956626 -2.5143e-05
6:111574737 G A 0.177829 -2.3441e-05
6:111581809 T C 0.038830 3.6225e-05
6:111583530 C G 0.034360 -1.0370e-06
6:111587204 G A 0.020744 -4.0809e-05
6:111587266 C T 1.425872 -9.8410e-06
6:111588188 T C 0.027651 -7.8416e-06
6:111600406 G A 0.288547 -8.0128e-06
6:111628626 T C 0.287402 -2.4117e-06
6:111635086 A G 0.038116 3.8897e-05
6:111645599 A G 0.064861 7.1833e-06
6:111647857 T C 0.063810 2.7698e-05
6:111655530 A G 0.160889 1.3292e-06
6:111673714 C T 1.475770 -1.4931e-07
6:111679223 C T 0.097342 -1.5253e-05
6:111682135 A G 0.079662 -6.8011e-05
6:111683322 T C 0.083242 7.2646e-05
6:111689082 T C 0.025321 3.7556e-05
6:111694124 G C 0.046000 -3.5789e-05
6:111696091 C T 0.123017 -3.6051e-05
6:111699789 G A 0.071476 -3.9593e-06
6:111710688 C T 0.053686 1.6510e-05
6:111721362 T G 0.051719 7.7078e-06
6:111724426 C A 0.068386 -1.5715e-05
6:111736134 C T 0.091146 -2.5720e-06
6:111739245 G A 0.042796 1.4014e-07
6:111740466 T G 0.083940 8.8649e-05
6:111750788 T C 0.038203 3.8863e-05
6:111772223 C T 0.313050 -8.6137e-06
6:111776335 T C 0.106869 -4.0065e-05
6:111777154 T C 0.051235 1.8783e-05
6:111779180 G A 0.041881 -6.1385e-06
6:111792897 A G 1.106713 -8.1936e-07
6:111795434 A C 0.037850 -1.5846e-05
6:111802742 C T 0.045545 -1.3963e-06
6:111806352 A G 0.099403 4.0272e-05
6:111809796 A G 0.331337 3.5937e-05
6:111824780 C T 0.054218 4.9526e-05
6:111850541 A G 1.712261 9.5386e-07
6:111852662 C T 1.272779 -3.1020e-05
6:111855985 G T 0.030413 -1.0824e-06
6:111858489 A G 0.121777 -4.7578e-05
6:111871080 C T 0.038547 1.2710e-05
6:111876985 C T 0.215004 8.8846e-06
6:111880831 G A 0.044880 -2.8001e-05
6:111901453 T G 1.539180 2.3057e-07
6:111909693 C T 1.614260 -2.9678e-05
6:111910850 A G 0.024483 4.2402e-06
6:111913070 A G 0.114445 -3.9797e-05
6:111913262 T C 0.146056 -3.8577e-05
6:111914421 A G 0.026645 -3.0640e-05
6:111921804 C T 0.925917 -1.5610e-05
6:111924422 G A 0.035763 4.7556e-06
6:111930906 A G 0.125678 -1.6879e-05
6:111931328 C A 0.296211 2.4903e-05
6:111940481 C T 0.201563 7.7714e-06
6:111944006 G A 1.002850 -1.4321e-05
6:111953950 T G 0.069159 6.4146e-06
6:111955402 G C 0.616967 -3.6386e-05
6:111964745 C T 0.116954 2.9903e-05
6:111966616 A G 0.691484 1.1524e-05
6:111969793 G A 0.048067 1.6258e-05
6:111971386 T C 1.267687 -1.1316e-05
6:111972258 A G 0.055134 -2.3527e-06
6:111972263 C T 0.039125 1.9841e-05
6:111985120 A G 0.085047 6.0196e-06
6:111985306 T G 0.030907 5.0097e-06
6:111989762 A G 0.043040 1.3766e-05
6:111991044 T G 0.043186 2.4765e-05
6:111992112 G C 1.821353 1.7527e-05
6:111995061 C T 0.087371 1.3654e-05
6:111995666 G A 0.260539 2.6670e-05
6:112000518 A C 0.022688 3.6695e-05
6:112004792 T C 0.022075 4.5434e-05
6:112031098 T C 0.254226 9.7510e-06
6:112032537 C T 0.037421 6.6809e-06
6:112035847 G C 0.044666 -2.9588e-05
6:112039767 T G 0.049126 1.5886e-05
6:112041359 C T 0.472703 3.3652e-05
6:112041632 C T 0.198167 3.6999e-05
6:112043599 C A 0.092266 2.4827e-06
6:112044056 A G 0.414927 2.8114e-05
6:112048574 G T 0.060340 -2.1094e-05
6:112048950 T C 0.077864 2.3954e-05
6:112054302 A G 0.057195 6.8311e-06
6:112081858 C T 0.847339 -1.0283e-05
6:112096345 C T 0.838374 -9.4562e-06
6:112125453 G C 0.187443 3.0504e-05
6:112138882 A G 0.194363 3.6771e-05
6:112139174 C T 0.038109 3.0249e-06
6:112152914 G A 0.043679 1.0109e-05
6:112168187 C T 0.117369 3.7859e-05
6:112179638 G T 0.294179 -5.6248e-06
6:112179932 A G 1.185437 -2.5949e-06
6:112182030 T C 0.123072 2.1646e-06
6:112184621 C T 0.366428 3.7290e-07
6:112192166 T C 0.108102 -1.0948e-05
6:112195611 C T 0.168731 3.2239e-06
6:112211802 T C 0.479603 -2.6361e-06
6:112212693 T C 0.055299 4.2082e-05
6:112234045 C T 0.193971 5.3157e-06
6:112240911 G A 0.110985 -5.1640e-06
6:112243625 T G 0.078221 -2.3006e-05
6:112244330 A G 0.126295 -2.1516e-05
6:112272725 C T 0.222174 -8.8518e-06
6:112275869 A G 0.080217 -3.4309e-05
6:112276029 A G 0.029946 2.6464e-06
6:112285867 T C 0.701355 -3.1975e-05
6:112298219 C T 0.058250 1.7341e-05
6:112301625 C A 0.148240 5.5733e-05
6:112315351 T C 0.078740 2.9590e-05
6:112325106 T C 0.030832 4.9353e-06
6:112328038 A G 0.222125 1.9212e-06
6:112333984 C T 0.188810 -2.6296e-05
6:112334250 C T 0.431597 -2.8761e-05
6:112343470 C T 0.051573 2.3203e-05
6:112343900 G A 0.120180 4.9641e-05
6:112345359 G A 0.088166 2.5005e-05
6:112345587 G A 0.087293 2.9164e-05
6:112346096 G A 0.616438 5.3812e-05
6:112350329 C A 0.644293 2.5825e-05
6:112351449 G A 0.064715 4.9463e-05
6:112351538 T G 1.087319 1.3190e-05
6:112352410 G T 0.161986 -1.8622e-07
6:112354221 A G 0.434103 -1.3769e-05
6:112357513 G A 0.194350 -6.2749e-06
6:112358450 T C 0.536801 1.7243e-05
6:112365966 A G 0.318419 1.2915e-05
6:112366386 T C 0.552894 -1.5220e-05
6:112371690 G C 0.513434 2.5161e-05
6:112378555 G A 1.357667 5.3434e-05
6:112382313 T G 0.559866 -4.2211e-06
6:112390565 G A 0.135241 -2.4413e-05
6:112395262 C T 0.058814 2.7067e-05
6:112398450 A G 0.560343 -9.0150e-06
6:112418460 A G 0.152109 -3.4173e-05
6:112420386 G A 0.079941 2.5563e-05
6:112420515 A G 0.024931 -1.0034e-05
6:112451367 T G 0.150444 1.6299e-07
6:112451601 A G 0.041956 6.3754e-06
6:112454991 T C 0.071359 -2.6083e-06
6:112457383 C G 0.530897 -5.6108e-06
6:112457390 T C 1.412989 -1.9318e-05
6:112458764 G A 1.953147 4.2374e-06
6:112460365 T C 0.026950 -4.3340e-06
6:112464812 A C 1.269517 2.2991e-06
6:112465118 A G 0.033101 6.6334e-07
6:112471688 C G 0.562336 -7.2466e-06
6:112471958 C T 0.069892 -3.1199e-05
6:112472024 T G 0.040287 -1.3252e-05
6:112480041 G A 0.167650 5.2025e-06
6:112480700 A G 0.560470 -4.2772e-06
6:112482321 T C 0.075339 -3.4220e-06
6:112483915 A G 1.277658 -2.3448e-05
6:112488001 C T 1.107963 -1.3699e-05
6:112492645 G A 0.130466 -5.4393e-05
6:112494475 T C 0.079571 1.1094e-05
6:112500067 G T 1.167520 9.6746e-05
6:112500650 G T 0.933311 7.3232e-05
6:112505657 A C 0.182938 3.4024e-06
6:112506583 T G 1.386214 1.1135e-05
6:112512905 A G 0.234388 1.0230e-05
6:112522852 A G 0.133426 -2.5032e-05
6:112523547 A C 0.814598 -1.3012e-04
6:112530084 G A 0.104759 4.2725e-05
6:112530500 C T 0.347755 1.8827e-05
6:112534215 C A 0.696340 1.7718e-04
6:112534733 G T 0.058733 8.1425e-05
6:112536990 G A 0.331733 9.0279e-05
6:112538321 C T 0.060346 2.4491e-05
6:112559237 T G 0.099390 -6.6456e-05
6:112569956 G A 0.780813 -5.4903e-05
6:112585598 A G 0.972053 -1.9653e-05
6:112591347 T C 0.054335 -1.5781e-05
6:112593932 A C 0.047675 3.1117e-05
6:112596456 G A 0.485692 8.7281e-05
6:112599492 C T 0.058827 1.5169e-05
6:112600151 A G 0.351552 -3.1455e-05
6:112600580 A G 0.098465 2.3875e-05
6:112601736 A G 0.028167 1.0422e-05
6:112605814 T G 0.266414 -1.3751e-05
6:112608146 G T 0.754216 -3.3179e-05
6:112610411 G T 0.373101 4.1399e-05
6:112617379 A G 0.064780 -3.8343e-05
6:112623051 C T 0.047181 1.3128e-05
6:112626176 G A 1.338037 -2.3585e-06
6:112630345 G T 0.057276 -2.7385e-05
6:112647039 G A 0.386367 9.9814e-05
6:112651206 A G 0.526194 -2.8985e-05
6:112655357 C T 0.353850 -4.1847e-05
6:112657066 G A 0.080091 -1.8182e-05
6:112661679 A G 0.216604 2.7859e-05
6:112662195 G T 0.543082 1.0351e-05
6:112663266 G T 0.404553 2.5681e-05
6:112664800 A C 0.094243 -4.8939e-05
6:112671611 A G 0.433941 5.5559e-05
6:112675738 A G 0.076984 5.6180e-06
6:112678176 T C 0.051336 -6.4255e-06
6:112680420 A G 0.128135 -9.3433e-07
6:112680651 T C 0.068704 -2.7046e-05
6:112692276 T C 0.052900 -2.8733e-06
6:112694090 T C 0.060239 4.2456e-05
6:112694302 C T 0.219213 -1.8467e-05
6:112695498 T C 0.560074 2.5005e-05
6:112695827 C T 0.050570 1.7451e-05
6:112712838 C G 0.082269 -4.4858e-06
6:112715227 G A 1.037772 8.4914e-05
6:112716390 T C 0.051420 2.0334e-05
6:112721784 A G 0.333204 7.1212e-06
6:112725481 A G 0.453286 2.7590e-05
6:112726063 A C 0.084086 -7.5538e-07
6:112739106 G A 0.993836 -2.4215e-06
6:112755991 T C 0.224160 3.9976e-05
6:112756916 T G 0.033977 9.7791e-07
6:112765550 C T 0.061804 2.6874e-05
6:112767155 A C 0.097083 -4.3826e-05
6:112779335 A G 0.022731 -2.5670e-05
6:112780803 A G 0.024081 -2.2221e-05
6:112788089 A G 1.095129 2.6874e-06
6:112789732 A G 0.095736 -2.3162e-06
6:112789745 C T 0.066718 -8.6489e-06
6:112793988 G C 0.127843 -2.1140e-05
6:112802418 T C 0.080727 -3.1039e-05
6:112810278 A G 1.427553 -5.5623e-05
6:112835181 A T 0.241772 -2.7670e-05
6:112835926 C G 0.113737 1.4757e-05
6:112838085 C A 0.049109 5.8158e-05
6:112838393 A G 0.320279 -9.6311e-06
6:112851462 A G 1.355272 -5.9626e-06
6:112859412 A G 1.118031 9.9680e-06
6:112862151 A G 0.057331 2.9008e-05
6:112884323 T C 0.179958 2.2659e-06
6:112887598 C A 0.037713 4.6949e-06
6:112890519 G A 1.657819 3.3411e-06
6:112893086 C T 0.248065 -1.9681e-05
6:112899462 C G 0.035211 -2.2126e-05
6:112919957 A G 0.046766 -1.7120e-05
6:112920882 C A 0.221852 -3.7815e-05
6:112920979 G A 0.084460 2.2460e-05
6:112921380 T G 0.095917 -2.7148e-05
6:112923086 A G 0.058347 5.2206e-06
6:112933290 A C 1.476903 -6.9759e-06
6:112933831 G A 0.108904 1.2685e-05
6:112947204 G C 0.058243 2.6240e-05
6:112957788 T C 0.514340 2.6426e-06
6:112958214 C A 1.410321 -2.3066e-05
6:112959819 A C 0.222112 4.0889e-06
6:112963741 G A 0.392508 -5.0856e-06
6:112967649 C T 0.033656 4.0617e-06
6:112972096 C T 0.613360 2.3836e-05
6:112972697 G T 0.316374 1.9624e-05
6:112980969 G A 1.755138 -5.9012e-05
6:112990257 T C 0.071557 9.7922e-06
6:113003651 C T 0.079484 -3.3067e-05
6:113013327 A G 0.227179 5.0740e-05
6:113019157 A G 0.355840 -3.3290e-05
6:113039362 A C 1.332980 -2.4160e-05
6:113042823 G T 1.561149 6.5191e-06
6:113044320 T C 0.471190 1.9067e-05
6:113046494 T G 0.154839 1.9351e-05
6:113046843 C T 0.033549 -1.9882e-05
6:113050683 T C 0.042683 -1.8991e-05
6:113072977 G A 0.031562 -4.0968e-05
6:113084254 C T 0.046432 7.2945e-06
6:113091543 T C 1.100783 -7.2412e-07
6:113108184 G A 0.283786 -4.0043e-05
6:113124141 A G 1.772675 -4.0868e-05
6:113127178 G T 0.048067 2.5802e-06
6:113145905 C T 0.032393 -9.3538e-06
6:113147782 G A 0.044124 -2.3663e-05
6:113149092 C A 1.586190 4.6420e-06
6:113155367 T C 0.158338 1.9291e-05
6:113156392 G A 0.302469 5.8400e-05
6:113160344 T G 0.124279 2.1900e-07
6:113161001 C A 0.077017 2.7776e-05
6:113162313 G A 0.286120 2.3516e-05
6:113166721 T C 0.051430 -1.3726e-05
6:113172601 A G 0.383056 7.8472e-06
6:113174737 G A 0.071574 -3.8704e-05
6:113178302 A G 0.361702 2.5893e-05
6:113179628 C T 0.073966 -4.7371e-06
6:113183370 A G 0.042154 -3.4804e-05
6:113189163 A G 0.085024 1.0118e-05
6:113196357 T C 0.046633 -2.4676e-05
6:113206750 T G 0.360105 2.0142e-05
6:113215572 A G 0.075780 -1.2699e-06
6:113250065 A G 0.267674 4.6178e-05
6:113253165 T C 0.326413 2.4866e-05
6:113256491 G A 0.339036 -4.0118e-06
6:113268515 G C 0.288009 1.2796e-06
6:113273239 C T 0.066004 2.5801e-05
6:113275187 G A 0.045435 -7.6384e-06
6:113281983 A C 0.042365 1.1112e-05
6:113303609 T C 0.022954 9.3518e-06
6:113304903 G A 1.233648 -5.2797e-05
6:113308186 C T 0.023299 -6.6525e-06
6:113318751 A G 0.021140 5.2966e-09
6:113323873 G A 0.027151 -6.2278e-06
6:113333373 T C 0.034172 3.2118e-05
6:113366797 A G 1.557266 -2.0394e-05
6:113366973 T G 0.030504 4.6528e-06
6:113398057 C T 0.778787 -3.2215e-05
6:113398891 A G 0.089478 -3.5459e-05
6:113425624 G T 0.056757 2.9145e-05
6:113428850 C T 0.097534 -3.1738e-05
6:113434358 G A 0.095560 1.5441e-05
6:113435293 C T 1.632423 -2.6465e-05
6:113450717 A G 0.037616 -1.1981e-05
6:113454261 G A 0.076066 2.5734e-06
6:113456584 C T 0.065511 1.2437e-05
6:113469869 A G 0.775506 2.1800e-05
6:113472020 T C 0.146072 3.6227e-05
6:113488464 G A 0.059713 -4.1737e-05
6:113490013 T C 0.414635 -8.8871e-06
6:113497519 A G 0.022286 -2.6685e-06
6:113503500 A G 0.090146 -1.0284e-05
6:113505015 C T 0.408088 2.0548e-05
6:113509081 C T 0.063514 -3.3109e-07
6:113519886 G A 0.050761 -1.2959e-05
6:113524939 T C 0.032053 -3.0378e-05
6:113526446 G A 0.068016 5.7334e-06
6:113528108 C A 1.322466 8.6438e-06
6:113538740 A G 1.701933 1.3028e-05
6:113542698 C T 0.201679 -1.0526e-07
6:113547561 C A 0.920367 -3.6077e-05
6:113557352 C T 1.299453 -8.6585e-06
6:113557624 A G 0.073122 5.1388e-06
6:113560960 G T 0.300239 2.1585e-05
6:113565144 G A 0.064206 -3.4133e-05
6:113582263 T C 0.117268 1.8841e-05
6:113584167 C T 0.212374 -2.8233e-05
6:113595727 C T 0.021332 -1.6182e-05
6:113604640 C A 0.078981 -1.2028e-05
6:113608616 A G 1.154800 1.9153e-05
6:113614992 G A 0.625669 2.9016e-05
6:113621155 C T 0.318636 1.1764e-05
6:113621794 C T 1.887659 -2.4544e-05
6:113627820 G T 0.030079 -2.8858e-05
6:113632054 T C 0.179575 -9.0491e-06
6:113641333 A G 0.530485 -9.8165e-06
6:113641373 A G 0.116181 -2.7545e-06
6:113649453 T C 0.181309 -5.7820e-06
6:113650170 T C 0.033377 -3.0515e-05
6:113654172 G A 0.280001 -3.9023e-05
6:113663540 G T 0.195360 -2.5118e-06
6:113667629 G A 0.097719 1.2103e-05
6:113669300 G T 0.444561 1.3170e-05
6:113672212 A G 1.101776 2.6984e-05
6:113676416 A G 1.881417 -4.0504e-05
6:113680263 C T 0.028719 -2.5542e-05
6:113688690 G A 0.321502 -2.2223e-05
6:113690311 G T 0.353295 -1.5423e-05
6:113692662 T C 1.258825 -6.2186e-06
6:113693095 T C 0.021043 -6.5104e-06
6:113694718 A G 0.029933 7.2819e-07
6:113696292 C T 0.030426 -3.1795e-06
6:113697329 C T 0.030569 -1.4418e-05
6:113697707 C T 0.022104 -9.7873e-06
6:113703567 A G 0.063242 3.7224e-05
6:113705576 A G 0.426829 -8.3294e-07
6:113707049 T C 0.616084 -7.6615e-06
6:113710675 A G 0.229428 6.7768e-05
6:113720073 T C 1.806068 1.5457e-05
6:113728692 G A 0.058198 -3.0650e-05
6:113736167 T G 0.166384 -6.0320e-05
6:113739806 C T 1.544646 -5.0304e-05
6:113743929 T C 0.033666 -1.3624e-05
6:113751048 C T 0.058616 2.7119e-05
6:113769138 T C 0.459288 -2.3808e-05
6:113771492 C T 0.053108 -8.2068e-07
6:113776370 C T 0.888094 -5.2960e-06
6:113778875 T A 0.050421 -1.3943e-05
6:113779057 T G 0.088936 -6.8502e-06
6:113789769 A G 0.662902 -3.3583e-05
6:113796286 C T 0.030430 2.5881e-05
6:113796536 C T 0.436606 -2.4750e-05
6:113798184 G A 0.044208 6.3968e-06
6:113801238 A G 0.409750 1.2416e-05
6:113813639 G A 1.491814 -1.3013e-05
6:113815289 T C 0.037934 -6.1438e-06
6:113820149 C A 0.103315 3.7877e-06
6:113830095 C T 0.099579 5.7673e-05
6:113832307 A G 0.078091 1.9529e-05
6:113887203 A G 0.314017 -2.0243e-05
6:113893183 G T 1.838446 -1.3843e-05
6:113895648 T C 0.325375 1.7978e-05
6:113897215 G A 0.417524 1.8044e-05
6:113901414 T C 0.071833 1.7682e-05
6:113918468 T G 0.050375 7.8459e-06
6:113920304 T G 0.597849 -4.6898e-06
6:113926484 A G 0.990055 -1.5049e-05
6:113936449 A C 0.461985 -1.1559e-05
6:113945411 T C 0.056740 -9.3595e-06
6:113957581 T C 1.086634 -2.2963e-05
6:113958205 T C 0.033484 -2.5680e-05
6:113960015 C A 0.051018 -7.2000e-06
6:113964094 C T 0.390330 -7.0174e-06
6:113969682 T G 0.387029 -2.4644e-05
6:113970388 G A 0.168488 4.1072e-05
6:113971591 A G 0.497030 2.0087e-06
6:113973889 A G 0.064582 1.7221e-05
6:113974269 T G 0.200245 1.2075e-05
6:113988689 T C 0.132508 1.4051e-05
6:113994317 T C 0.327553 -3.1866e-05
6:114006780 A C 0.548739 7.3878e-06
6:114008593 A C 0.054686 -1.5866e-05
6:114014536 A G 0.030384 -2.0531e-05
6:114016370 A G 0.042105 6.0574e-05
6:114017133 G A 0.067624 -7.8526e-06
6:114017589 G C 0.585547 -2.4069e-05
6:114022121 A C 0.156595 -1.2858e-05
6:114032236 T C 1.412616 -4.0349e-05
6:114035694 A G 0.029904 2.8718e-05
6:114036729 G T 0.432438 2.4074e-05
6:114039800 A G 0.308168 -2.2294e-05
6:114048364 A G 0.156183 5.2254e-05
6:114054883 A G 0.151561 -8.3959e-05
6:114071720 C A 0.633420 -9.6393e-06
6:114080512 G T 0.310165 -8.0485e-06
6:114080743 A G 0.309642 -4.7011e-06
6:114082542 C T 0.542098 -7.2502e-06
6:114087659 A G 0.366493 -7.0337e-05
6:114089467 A G 0.231502 1.5826e-06
6:114099625 C T 0.545808 4.2929e-05
6:114120524 G C 0.192744 -2.6602e-05
6:114127126 A G 0.125269 5.1236e-05
6:114130930 T C 0.190627 -1.0821e-06
6:114132074 T C 1.687248 -1.4620e-06
6:114132943 A G 0.059915 7.2772e-07
6:114142920 G A 0.136270 -5.0946e-07
6:114168573 T G 0.891232 -2.9215e-05
6:114175921 T G 0.044935 5.3678e-06
6:114180606 A G 0.028089 -4.2508e-05
6:114186008 A G 0.079906 2.3312e-05
6:114199568 A G 1.530004 -2.9230e-05
6:114200292 T C 1.198447 -3.2879e-05
6:114200705 G A 0.215802 -3.5443e-05
6:114202943 G A 0.044208 4.6322e-06
6:114203546 C T 0.630304 3.4880e-05
6:114204539 T C 0.297616 1.6560e-05
6:114205234 C A 0.220194 -7.6429e-05
6:114205848 G A 0.903336 4.9231e-06
6:114216946 T G 1.641206 4.6062e-05
6:114220361 C T 0.145806 -3.3965e-05
6:114220473 C G 0.885990 4.2573e-06
6:114226057 T C 0.183149 -5.4449e-05
6:114226445 T C 1.034889 -1.9854e-05
6:114228368 T C 0.658601 4.2026e-05
6:114240685 C T 1.657887 -8.3922e-06
6:114246507 A G 1.288242 4.5467e-06
6:114269542 G C 0.368008 -1.5259e-05
6:114270928 T C 0.394115 -9.8637e-06
6:114285254 A G 0.057299 -6.6673e-06
6:114287784 T C 0.108411 5.1278e-05
6:114289490 G A 0.039732 -3.1176e-05
6:114291582 C G 0.542868 -2.3984e-07
6:114293063 A G 0.192867 -5.0452e-05
6:114293989 T C 0.135922 -3.6075e-05
6:114301397 A C 0.035490 2.1064e-05
6:114315135 A G 0.030332 1.8141e-05
6:114316305 C T 0.701205 -5.7782e-06
6:114319903 C T 0.041748 -1.9079e-05
6:114327593 T C 1.757056 -1.6712e-05
6:114350687 T C 1.005846 8.6428e-06
6:114352352 T C 0.664180 -2.7115e-05
6:114355418 A G 0.275980 2.9116e-05
6:114359167 A G 0.022007 -9.5676e-06
6:114359294 A G 0.514476 7.3070e-06
6:114374961 T C 0.200654 -4.7697e-05
6:114376866 C T 0.050077 -1.3814e-05
6:114378722 T A 0.022042 3.2537e-05
6:114388426 G A 0.286019 1.4174e-05
6:114404959 G A 0.048097 -8.5324e-06
6:114414189 C T 1.798188 -3.2433e-06
6:114414242 A G 0.071752 -9.9958e-08
6:114417493 T C 0.628009 -4.0683e-05
6:114420171 A G 0.476529 -1.0240e-05
6:114426570 A G 0.033935 -3.1495e-05
6:114440686 A G 0.225491 -1.6228e-05
6:114444616 G C 0.033195 2.0946e-05
6:114447853 G A 0.087819 -3.6566e-05
6:114453801 G A 0.180384 2.9997e-05
6:114455998 A G 0.136828 3.8962e-05
6:114466148 A G 0.037879 1.1204e-05
6:114479520 G T 0.723069 -3.0501e-05
6:114484552 A G 0.161496 6.0543e-06
6:114492648 T C 0.871959 -1.0370e-05
6:114493211 G A 0.035574 2.5134e-05
6:114503082 G A 0.075414 -1.6656e-05
6:114512551 T C 0.959304 3.6944e-06
6:114522609 G C 0.089692 -2.3968e-05
6:114525076 C G 0.061327 2.7781e-05
6:114527295 T C 0.253678 2.8189e-05
6:114531648 A G 0.050103 2.0398e-05
6:114540339 G A 0.378239 -2.5924e-05
6:114543490 A G 0.044539 -1.4004e-05
6:114551035 A G 0.032319 6.2094e-06
6:114553302 T C 0.109560 2.0750e-05
6:114563098 G A 0.041962 2.4157e-05
6:114572043 G A 0.036740 2.0598e-05
6:114572279 G A 0.320483 -7.6971e-06
6:114582598 G A 0.031257 1.3588e-05
6:114584799 T C 0.074320 1.0754e-05
6:114584822 G A 0.162415 -1.7097e-05
6:114585103 C T 0.703887 -1.0851e-05
6:114589165 A G 0.045104 -2.5538e-05
6:114589598 A C 0.129119 1.3854e-05
6:114591986 G A 0.998007 -6.2421e-06
6:114594134 A G 0.042287 -3.1053e-05
6:114596401 T C 0.140823 -9.8783e-06
6:114602689 C A 1.957119 1.5133e-05
6:114607152 A C 0.605655 2.9681e-06
6:114611601 T C 0.058873 2.6043e-05
6:114614586 A G 0.097988 6.2935e-06
6:114632392 C T 0.818023 3.0406e-05
6:114636913 A G 0.054491 -1.4900e-05
6:114637926 T C 0.028489 7.3300e-06
6:114655699 C T 0.864711 2.7352e-05
6:114671420 T C 0.420234 2.7943e-05
6:114673221 G A 0.064368 -7.4167e-06
6:114679619 C A 0.164015 3.6020e-06
6:114682727 A G 0.721865 -5.4949e-05
6:114689178 T C 0.129882 -3.2960e-05
6:114712023 T C 0.329315 -1.7012e-05
6:114717839 G A 0.060434 2.1072e-05
6:114719509 A G 0.093175 1.6188e-05
6:114722990 T G 0.749539 5.1283e-06
6:114736654 T C 0.031845 -2.5116e-05
6:114742604 A G 0.060668 -1.3930e-05
6:114751747 T G 1.685807 -2.5614e-05
6:114752803 T C 1.875747 -2.6549e-05
6:114764034 A G 1.269829 -6.5125e-06
6:114766181 G T 0.095765 -8.8425e-06
6:114769265 A G 0.137870 -1.0996e-05
6:114802349 T C 0.041969 1.3595e-05
6:114811361 A G 0.314832 1.6455e-06
6:114811714 G A 1.712358 -1.6161e-05
6:114812852 G A 0.037437 3.1242e-05
6:114815558 G A 1.288671 -6.1495e-06
6:114819692 C T 0.028771 1.2792e-05
6:114837181 A G 0.694315 7.3449e-06
6:114841640 T C 0.135370 -5.5530e-06
6:114848525 C T 1.093081 2.5518e-06
6:114856133 C T 0.392644 -1.1119e-05
6:114856735 C G 0.169718 4.5720e-06
6:114860039 T G 0.060366 -1.2836e-07
6:114866092 C T 0.580519 7.9579e-05
6:114868294 C T 0.086991 1.6296e-05
6:114869103 G T 0.243122 2.9352e-05
6:114873308 A G 0.100397 -6.6606e-06
6:114884803 G A 0.148857 -7.3869e-06
6:114900190 T G 0.403700 -8.7069e-06
6:114928280 A G 0.050836 -7.2996e-06
6:114937555 T C 0.109556 5.0962e-05
6:114937920 A C 1.002301 -3.9576e-05
6:114942125 A G 0.081889 -3.1266e-05
6:114943403 G T 0.241564 -6.2301e-06
6:114959534 G T 0.025158 4.4909e-06
6:114973962 A G 0.775087 4.3921e-05
6:114979016 G T 0.202624 5.6731e-06
6:114987040 T G 0.358725 6.4127e-06
6:114996076 T G 0.088767 -1.2310e-05
6:115001010 G T 0.076446 -3.0552e-05
6:115026310 A C 0.876292 -1.1696e-05
6:115027552 T C 1.484005 -3.7418e-05
6:115028096 G T 0.159399 -6.4682e-05
6:115039368 A G 0.380593 2.8862e-05
6:115039522 T C 0.132368 5.2862e-05
6:115041783 A G 0.151233 3.9169e-06
6:115059475 C T 1.674320 -1.5281e-05
6:115061844 C T 0.426031 -3.2024e-05
6:115062343 C T 0.030884 -2.4022e-05
6:115067760 A G 0.111023 1.3358e-05
6:115068500 G A 1.509426 3.0182e-05
6:115069242 C T 0.396630 7.9407e-06
6:115070648 A G 0.132988 5.1510e-06
6:115073537 A G 0.042485 2.0113e-06
6:115074165 C T 0.160902 -8.8606e-07
6:115076348 A G 0.028703 1.3400e-06
6:115078656 C T 0.038349 5.3563e-06
6:115099897 A G 0.041053 -1.1505e-05
6:115113388 A G 0.086180 -2.3377e-05
6:115113848 T G 0.273873 -8.6205e-06
6:115116497 C G 0.665797 -5.7510e-05
6:115132866 A C 0.072067 -1.5065e-05
6:115134454 G A 1.400980 -2.2359e-05
6:115137430 T C 0.274756 -2.1515e-06
6:115175359 A G 0.076384 -4.0649e-06
6:115185422 A G 0.095849 6.0873e-05
6:115185999 A G 0.103584 1.9548e-06
6:115195868 T C 0.281017 -3.3583e-05
6:115197488 C T 0.046928 -1.6100e-05
6:115202356 G C 0.165540 4.1419e-05
6:115206191 A C 0.085576 -2.5126e-06
6:115211140 T C 0.130330 2.2238e-06
6:115212142 A G 0.755323 -3.4667e-05
6:115242384 A G 0.746352 -3.4653e-05
6:115259207 A G 0.106943 5.1104e-05
6:115272475 G A 1.427410 -3.7130e-05
6:115283885 A G 0.586397 5.7468e-05
6:115288076 A G 0.537944 4.6082e-05
6:115289816 C T 0.166245 3.2605e-05
6:115300308 T G 1.939579 5.6155e-05
6:115301869 C G 0.049184 1.7182e-05
6:115309495 G T 0.701816 1.0443e-05
6:115324463 G T 0.096398 3.5103e-05
6:115324507 A G 0.173902 -2.8075e-06
6:115339550 T C 0.203692 -5.8876e-06
6:115343609 T C 0.609141 4.3193e-05
6:115360297 C T 0.067867 -3.5194e-06
6:115381413 A G 0.105895 1.1871e-05
6:115398064 G A 0.672305 3.6052e-05
6:115408865 C T 0.651836 -1.7559e-05
6:115412914 T C 0.509637 -1.4331e-05
6:115417548 A G 0.741441 4.0382e-06
6:115446413 T G 1.412606 4.5076e-05
6:115502745 C T 0.203231 -1.6928e-05
6:115504715 T C 0.076783 3.8919e-05
6:115517243 T C 0.084654 -4.5038e-06
6:115525667 C T 0.246157 2.0437e-05
6:115534912 T C 0.628814 2.4573e-05
6:115582721 C T 0.063657 1.6474e-05
6:115586764 G T 0.054170 4.1075e-05
6:115591642 T C 0.575459 -3.9205e-05
6:115602922 T C 0.025571 -1.3622e-05
6:115604324 A G 0.028706 2.3286e-05
6:115610836 C T 0.631878 2.3667e-05
6:115612895 C T 0.471515 4.0205e-05
6:115648186 C T 0.046526 1.6767e-05
6:115653237 A G 0.511123 1.5470e-05
6:115656681 T C 1.142378 3.6575e-05
6:115666155 G A 0.060236 -4.5384e-06
6:115670485 A G 0.035925 -4.5064e-05
6:115680175 T C 0.078874 2.1605e-05
6:115683638 A G 0.204003 -2.0019e-05
6:115684087 T C 0.106749 1.9219e-06
6:115698837 C A 0.057227 5.5790e-05
6:115707553 A G 0.159149 5.2299e-05
6:115718628 G C 0.587741 -3.1669e-05
6:115719055 A G 0.038116 -6.2942e-06
6:115722119 G A 0.064267 1.2051e-05
6:115744794 C T 0.041660 -2.8522e-06
6:115749257 T G 1.796045 2.2314e-05
6:115751284 A C 0.046506 -3.1749e-05
6:115757632 C T 0.084093 -3.9120e-06
6:115768169 C T 0.062391 -3.0154e-05
6:115788227 T C 0.190037 -5.6492e-06
6:115816271 T C 0.737471 2.5180e-05
6:115817301 A C 0.389188 2.0705e-05
6:115820974 T C 0.055108 2.3452e-05
6:115835339 A C 1.922337 3.6790e-05
6:115846615 G A 0.079980 1.7258e-05
6:115861850 A G 0.081243 -2.8392e-05
6:115873056 C T 0.073817 1.1979e-05
6:115891711 C T 0.095207 7.2732e-06
6:115897729 G A 0.037135 2.5773e-05
6:115897868 T C 0.137169 1.9609e-05
6:115903442 A G 0.041245 -6.4479e-06
6:115905125 A G 0.856333 -3.3344e-05
6:115928704 T C 0.077913 -3.1268e-06
6:115929398 T C 0.041241 -2.1953e-06
6:115929813 A C 0.038038 1.0280e-06
6:115940656 G A 0.139648 3.1228e-05
6:115943183 C T 0.056964 -2.1172e-06
6:115945427 G T 0.079169 1.7660e-05
6:115951570 A C 0.617957 -1.5329e-05
6:115953784 G C 0.332246 -6.6910e-06
6:115954038 C T 1.716798 3.1002e-06
6:115971839 G T 0.052923 -3.5733e-05
6:115975295 T C 0.603649 1.5108e-05
6:115978386 A G 0.186226 1.1037e-05
6:115984603 C T 0.058224 1.4429e-05
6:115985889 G A 0.091360 3.7170e-05
6:115999417 A C 0.054345 -3.8782e-05
6:116004497 T C 0.524159 1.8291e-05
6:116030178 T C 0.359832 -1.3866e-05
6:116032524 G A 0.220317 -2.8499e-06
6:116034294 C A 0.285344 -9.2656e-07
6:116039311 T C 0.057717 3.0603e-05
6:116040363 T G 0.074787 3.1069e-06
6:116051559 A C 0.063044 2.2464e-05
6:116053949 C T 0.028154 2.0251e-05
6:116055945 A G 0.866548 -1.3317e-05
6:116060995 G A 0.045052 2.6767e-05
6:116062859 A G 0.075306 1.4232e-05
6:116069048 G A 0.092188 -1.4200e-05
6:116070400 C T 0.127486 -1.6127e-05
6:116073847 G A 0.074777 -8.8743e-06
6:116093839 T C 1.035295 1.3730e-05
6:116101810 G A 0.055231 3.2920e-05
6:116102720 C T 0.744732 -1.1867e-05
6:116108358 A G 0.030618 2.2847e-05
6:116112294 T G 0.177417 -4.2748e-07
6:116113159 G C 0.040871 -1.5891e-05
6:116118455 C T 0.382164 1.0611e-05
6:116118719 T C 0.075005 -1.5302e-06
6:116131731 C T 0.462602 -1.6638e-05
6:116133571 G T 0.181903 -3.3008e-05
6:116139969 G A 0.029164 2.1656e-05
6:116152328 A C 1.288116 -3.5763e-05
6:116159557 T C 0.655907 3.1041e-05
6:116161704 G A 0.583752 -8.2356e-05
6:116176840 A G 0.038525 -4.3243e-06
6:116183352 G A 0.596816 5.5032e-06
6:116192002 G A 0.049262 -1.2831e-05
6:116193229 T C 0.135643 6.6415e-07
6:116194053 A C 0.031202 -9.1999e-06
6:116214796 T C 0.284321 8.0964e-06
6:116217370 A G 0.037512 2.6567e-06
6:116231085 C T 0.032413 -2.8816e-06
6:116231398 A G 0.200352 8.6675e-05
6:116231605 A G 0.050664 -1.0547e-05
6:116234004 A G 0.067559 -5.1383e-07
6:116242077 C T 0.056425 1.7692e-05
6:116244114 C T 0.808470 3.8710e-05
6:116251543 A G 0.040193 1.4659e-05
6:116254103 T C 1.446145 4.9855e-05
6:116278118 A G 0.073972 -2.9296e-06
6:116292489 G A 0.189777 1.5288e-05
6:116299635 A G 0.045935 2.8872e-05
6:116305183 A G 0.747056 3.7347e-05
6:116306113 G A 0.223164 -6.9549e-07
6:116307349 C T 0.029086 2.8351e-06
6:116314563 G C 0.846976 1.8483e-05
6:116325108 A G 0.033601 1.4841e-05
6:116325142 T C 0.802144 -9.5508e-06
6:116334183 A G 0.034364 3.1173e-06
6:116340317 A G 0.025551 1.8243e-05
6:116370221 C T 0.035496 -2.6464e-06
6:116371630 T C 0.243534 -3.0767e-05
6:116387134 T C 0.608547 1.7160e-05
6:116406736 A G 0.033322 1.5795e-05
6:116409120 T C 0.100147 8.2056e-06
6:116421127 G A 0.800774 -9.1506e-06
6:116421190 C T 0.061976 3.6058e-05
6:116433265 T C 1.136396 -3.1534e-05
6:116435044 T C 0.037230 -5.1188e-06
6:116435593 T C 0.136704 -9.1633e-06
6:116435738 C T 1.138990 1.2697e-05
6:116446576 G A 0.795289 3.9570e-05
6:116449883 T C 0.052550 -6.8447e-06
6:116452386 G A 0.062547 -1.3386e-05
6:116460879 C T 0.033361 1.8242e-06
6:116467900 A G 0.031923 3.4185e-05
6:116489550 G A 0.562528 2.9182e-05
6:116490117 A G 0.035214 1.7574e-05
6:116491302 A G 0.161895 -4.5468e-05
6:116491455 T G 0.140324 -6.1557e-05
6:116499860 G A 0.049862 1.8966e-06
6:116509676 G A 0.048843 2.0452e-05
6:116516445 T C 0.104645 5.4255e-06
6:116532068 T G 0.067351 5.6519e-06
6:116540513 G A 0.070555 2.3120e-05
6:116543847 G A 0.498961 -2.4925e-05
6:116554640 A G 0.025749 1.9313e-05
6:116563547 G A 1.216474 -2.8846e-05
6:116571255 A G 0.706532 -2.4888e-06
6:116575083 A C 1.244894 -1.7718e-05
6:116575276 G T 0.037973 -1.7734e-05
6:116577801 T C 0.129710 4.8948e-05
6:116599665 C T 0.250123 3.2819e-05
6:116600616 A C 0.032672 6.5936e-06
6:116600774 G C 0.544517 1.9890e-05
6:116602857 T C 0.049229 4.2440e-07
6:116609222 C T 0.248958 -7.6961e-05
6:116631933 T C 0.297866 1.0021e-05
6:116641008 T C 0.100455 -4.4567e-05
6:116642985 T C 0.490759 1.2596e-05
6:116645051 T C 0.053430 2.4502e-05
6:116645466 T C 0.400467 -7.6315e-05
6:116647591 A G 0.506472 1.4476e-05
6:116648592 A G 0.324521 8.7927e-06
6:116658955 G A 1.242350 -2.0280e-05
6:116685854 G A 0.048782 1.8295e-05
6:116690849 T C 0.715435 -4.1476e-05
6:116704753 G A 0.200949 -2.1495e-05
6:116705531 A C 0.093493 4.6035e-05
6:116707299 T C 0.613844 3.1819e-05
6:116707335 C A 0.411843 -2.0032e-05
6:116712455 G A 0.273474 1.0177e-05
6:116713977 A T 0.140661 9.9560e-06
6:116720487 T C 0.666641 2.7571e-05
6:116720514 T C 0.135357 1.4234e-05
6:116729548 T C 0.021754 -2.6403e-05
6:116729556 T C 1.413297 5.0337e-05
6:116744949 A G 1.414690 5.3072e-05
6:116748924 G C 0.067533 2.9407e-06
6:116752290 G A 0.083879 -2.1869e-05
6:116756773 C T 0.141206 -3.7462e-05
6:116768917 G A 0.811151 -2.1225e-06
6:116772617 G A 0.020338 1.3367e-05
6:116775669 C T 0.421649 -2.8413e-05
6:116781993 T C 0.501477 -3.7386e-05
6:116782169 A G 0.173363 2.2917e-05
6:116784797 A G 0.173616 2.6797e-05
6:116787378 C T 0.817068 -2.0210e-05
6:116796219 T G 0.039781 1.3062e-05
6:116803829 C T 0.122244 3.4753e-05
6:116814837 T C 0.711910 4.2871e-06
6:116820671 A G 0.154261 1.6288e-05
6:116833053 C T 0.031433 -8.4704e-06
6:116848244 T G 0.092672 1.3369e-05
6:116853984 C T 0.049317 3.7157e-06
6:116864381 A G 0.026794 -1.3228e-05
6:116864852 G A 0.052725 1.4355e-05
6:116867332 A G 0.040420 -1.4534e-05
6:116867962 T C 0.114811 1.6920e-05
6:116871496 T C 1.271789 3.2262e-05
6:116875427 A G 1.209275 2.5878e-05
6:116875493 C T 0.296500 1.0946e-05
6:116875504 G A 0.108294 2.4705e-05
6:116899002 T C 0.104532 2.1852e-06
6:116931355 G A 0.480986 -4.9116e-05
6:116932077 A G 0.195477 1.5157e-05
6:116937342 T C 0.366373 9.5211e-06
6:116938232 G C 0.248575 -4.1380e-05
6:116950734 A G 0.384192 1.3747e-05
6:116950833 C T 1.187872 -1.9902e-06
6:116951678 C A 0.100669 1.8956e-05
6:116970581 T C 0.074248 7.4838e-06
6:116973182 C T 0.550239 3.2479e-05
6:116984064 C G 0.039807 -4.2593e-05
6:116990510 G A 0.624773 5.0729e-05
6:117001166 A G 0.123679 6.9685e-06
6:117004240 C T 0.375477 1.6345e-05
6:117009449 C T 0.101805 2.0731e-05
6:117021275 A G 0.075913 -7.2645e-07
6:117045491 C T 0.146510 -6.6912e-05
6:117045690 T C 0.058311 -2.5421e-05
6:117057557 T C 0.043851 -3.9972e-05
6:117071383 G C 0.393894 3.6822e-05
6:117075219 C T 0.651869 -2.0066e-04
6:117080407 C T 0.397601 6.9846e-06
6:117080851 T C 1.150707 -4.7577e-05
6:117081057 C T 0.685580 5.1184e-05
6:117081132 C T 1.013876 1.4682e-05
6:117081850 G A 0.043961 3.5943e-05
6:117083172 T C 0.038706 3.9594e-06
6:117085238 C T 0.088260 -1.2402e-05
6:117086378 A C 0.295773 5.5790e-05
6:117090358 T C 0.908354 1.3858e-04
6:117093645 A G 1.484569 9.9569e-05
6:117104668 G A 0.160873 5.8830e-06
6:117105519 G T 1.602328 7.3341e-05
6:117108764 T G 0.133355 4.2130e-05
6:117113315 A G 0.054157 2.0625e-05
6:117114025 A G 0.615006 5.8713e-05
6:117114290 G A 0.643988 -9.6449e-06
6:117119578 T C 0.157770 9.4672e-06
6:117130544 C A 0.697252 -1.3527e-05
6:117150008 A G 0.130472 4.8819e-05
6:117150057 C A 0.034000 -4.9058e-05
6:117157350 G C 1.971492 -2.2876e-05
6:117160872 T G 1.325147 -7.2422e-05
6:117167052 G A 0.026032 -9.2162e-06
6:117182678 T C 0.534256 -1.0311e-04
6:117184424 G A 0.046016 -2.3093e-05
6:117203069 A C 1.477977 -6.4240e-05
6:117204711 G T 0.107086 -1.7668e-07
6:117210052 C T 0.617337 -4.4429e-05
6:117210499 A G 0.081522 -3.6630e-05
6:117211108 T C 1.938060 -2.0183e-05
6:117224212 T C 0.158870 -1.7777e-04
6:117250182 T C 0.367840 1.2483e-05
6:117257543 C T 0.641508 -3.5926e-05
6:117259799 C T 0.106194 3.2617e-05
6:117269573 T G 0.134887 2.1628e-05
6:117294665 G A 0.023006 -1.2907e-07
6:117299226 T C 0.123507 2.8781e-05
6:117309277 C T 0.144566 1.8638e-05
6:117314216 A C 0.024448 -9.4138e-06
6:117317270 A G 0.099978 4.9948e-05
6:117319429 A T 0.066741 6.7119e-06
6:117327722 A G 0.564355 -2.0307e-05
6:117349944 C A 1.079724 -9.1041e-06
6:117366647 T C 0.032757 -4.2573e-05
6:117379224 A G 0.070178 2.3849e-05
6:117389059 G A 0.070064 5.5777e-06
6:117395715 T C 0.436641 -8.4647e-05
6:117398496 A G 0.580039 -4.3993e-05
6:117398531 T G 0.064517 -3.0985e-06
6:117403701 C T 0.119135 3.3003e-05
6:117405301 A G 1.264058 -6.9998e-06
6:117405389 A G 0.521689 2.3366e-05
6:117410561 C T 0.128908 -1.2492e-05
6:117430457 G A 0.744433 -2.8354e-05
6:117431432 T C 0.168033 6.6294e-06
6:117431772 T C 0.036379 3.9598e-05
6:117469295 T G 0.028748 -7.1628e-06
6:117487037 C T 0.147409 6.1845e-06
6:117489962 T C 0.062265 1.9215e-06
6:117490796 G A 0.022208 9.8315e-06
6:117510574 T C 0.055497 -1.6554e-05
6:117517870 G A 0.022208 5.9400e-06
6:117519964 G T 0.277716 1.7987e-06
6:117522156 G C 1.143157 4.8276e-05
6:117522685 T C 0.939632 5.6574e-05
6:117525169 C T 0.109900 8.3126e-06
6:117537941 C T 0.070029 -1.7259e-05
6:117538327 C T 0.325654 -3.5830e-05
6:117541690 A G 0.717759 -7.1484e-06
6:117542399 A C 0.074226 8.1120e-06
6:117552883 G A 0.485131 -9.7747e-06
6:117554630 G A 0.020108 9.7938e-07
6:117560865 G A 1.162665 -5.8166e-06
6:117561301 T C 0.083346 9.1781e-07
6:117562289 A G 0.035246 -3.5416e-05
6:117579940 G T 0.083285 -1.8579e-05
6:117581995 T C 0.042426 8.9305e-06
6:117585021 A G 0.036201 -5.9241e-05
6:117588831 G T 0.533896 -4.4379e-06
6:117591755 C T 0.213605 -9.8028e-06
6:117593269 G A 0.091594 9.7441e-05
6:117599715 A T 0.042053 9.4847e-06
6:117605991 C T 0.264373 -2.5261e-05
6:117608318 T C 1.172551 1.0280e-05
6:117611652 G T 0.044289 -4.1898e-06
6:117619612 T C 0.631946 -3.4662e-06
6:117621463 C T 0.097657 2.0189e-05
6:117622188 G T 0.536921 1.3251e-05
6:117622233 T C 0.528037 1.2902e-05
6:117622940 T C 0.093701 -2.8419e-07
6:117624252 A G 0.093791 1.2387e-05
6:117626789 C A 0.659169 1.6458e-05
6:117627289 G A 1.080594 3.0952e-05
6:117633847 T C 0.482021 4.7369e-05
6:117636702 T C 0.854740 2.7272e-06
6:117638777 C T 0.039021 1.2357e-05
6:117639262 A G 0.105577 1.7552e-05
6:117645041 T C 0.250928 -7.9364e-05
6:117649437 A G 0.035714 -5.1131e-05
6:117661551 C T 0.085764 -7.7555e-06
6:117663047 G A 0.193253 -1.1000e-06
6:117666413 T G 0.223813 2.0324e-06
6:117674087 A G 0.434928 1.4274e-05
6:117680303 T C 0.038184 -4.0465e-05
6:117684745 G A 0.291615 -2.5574e-05
6:117699148 C T 0.956142 -1.2932e-05
6:117704273 C T 0.182688 5.8863e-05
6:117707229 A G 0.053848 -6.3464e-06
6:117708971 T C 0.143751 -1.1460e-05
6:117710661 C T 0.048885 -2.1972e-05
6:117713151 G A 0.036464 -7.8268e-06
6:117720529 A G 0.075339 -1.6711e-05
6:117721461 C G 0.227357 -1.2482e-04
6:117722147 A G 0.053835 -3.8725e-05
6:117724379 T C 0.173606 -7.3734e-05
6:117724462 A C 0.902249 -4.8533e-05
6:117725448 G T 0.291728 7.1932e-06
6:117727491 G A 0.918721 -3.9317e-05
6:117735255 C A 0.920539 -4.1542e-05
6:117741831 T G 0.066117 6.2214e-06
6:117744792 G A 0.104879 -1.7572e-05
6:117746066 C A 0.091364 -5.4839e-06
6:117753765 A G 0.160315 -5.3802e-05
6:117754819 A G 0.234388 2.6948e-05
6:117760989 G A 0.030800 -1.5642e-05
6:117762218 C T 1.747598 -2.6851e-05
6:117767205 A T 0.099218 -3.3379e-05
6:117778381 T C 0.584385 -4.4681e-05
6:117780426 A G 0.088063 -2.6404e-05
6:117786180 A C 0.952225 -3.8974e-05
6:117788166 A G 0.129943 7.2763e-05
6:117788645 C A 0.174892 1.0474e-05
6:117803291 A G 0.124481 -8.0377e-06
6:117804797 G T 0.567435 -4.6871e-05
6:117813686 G A 0.078650 -2.7086e-06
6:117815985 T C 0.054605 -1.9338e-06
6:117817775 G A 0.139379 1.4428e-05
6:117841959 A G 1.347888 -2.2356e-05
6:117854155 C T 0.473511 -1.3154e-05
6:117854801 T C 0.037661 -1.4368e-08
6:117862048 A C 0.971979 -5.8118e-05
6:117869424 A G 0.250510 2.1543e-05
6:117877427 C T 0.021737 1.9560e-05
6:117877654 T G 0.030021 4.8806e-06
6:117896899 A G 0.127204 2.9443e-05
6:117901283 C T 1.468743 -7.2312e-06
6:117903294 G A 0.389645 -1.6749e-05
6:117908420 C T 0.130907 -5.0190e-06
6:117912896 T G 0.022864 3.9553e-05
6:117922337 G A 0.110426 4.6220e-06
6:117933789 T C 0.076111 1.2558e-05
6:117950727 C T 0.113705 1.8175e-05
6:117953691 T C 0.049385 -7.9804e-06
6:117965875 A G 0.258192 2.9890e-05
6:117968845 T C 0.119807 2.5174e-05
6:117994608 A G 0.313521 1.6119e-05
6:118002126 A G 0.061155 -1.1257e-05
6:118002895 G T 0.114344 2.3808e-05
6:118016513 C T 1.231560 -2.1168e-06
6:118016774 G A 1.687076 1.6899e-05
6:118023400 T C 0.032614 4.3793e-05
6:118049147 G A 0.092918 2.3572e-05
6:118059026 T C 0.065303 -1.9538e-06
6:118064059 G A 0.076387 -2.0463e-06
6:118076519 G C 1.050206 -1.7706e-05
6:118086178 T C 0.094983 -1.8994e-05
6:118089850 A G 0.156686 2.2278e-05
6:118103094 A G 0.090176 1.2086e-06
6:118107037 A G 0.090396 1.5017e-07
6:118108249 T C 1.254301 -4.1784e-05
6:118110038 T C 0.094369 -1.3144e-05
6:118115005 C G 0.040258 -1.4625e-05
6:118115715 C T 0.062008 3.3777e-05
6:118117328 G T 0.691864 8.2882e-07
6:118125511 T G 0.152797 -3.2745e-05
6:118157833 A C 0.041365 -7.3291e-06
6:118161124 T C 0.550411 1.0622e-05
6:118165095 C A 0.025749 -5.8052e-06
6:118169128 A G 0.419474 3.0389e-06
6:118190841 A G 0.039638 -7.0729e-06
6:118201160 G A 0.064930 7.8599e-06
6:118207041 G A 0.081847 -1.1662e-05
6:118210569 C A 0.029771 2.3868e-06
6:118213002 G T 0.175787 -2.7686e-05
6:118218870 G A 1.572937 -6.1695e-05
6:118220960 C T 0.081603 -1.4736e-05
6:118227725 G C 0.048723 2.5847e-05
6:118234005 A G 1.554037 -8.2797e-05
6:118235793 T C 0.023987 -4.1515e-06
6:118236760 G A 0.106856 -2.8101e-05
6:118237606 G A 0.941763 -5.2785e-05
6:118241973 C T 0.079042 -2.1976e-05
6:118242508 T C 0.041375 -9.9641e-06
6:118251908 T A 1.558207 -7.6314e-05
6:118258879 A C 0.040495 5.1165e-06
6:118289519 G T 0.811911 4.9106e-06
6:118289820 A C 0.050297 4.8628e-05
6:118296091 G A 0.083648 3.3625e-05
6:118296537 T C 0.037246 4.8909e-07
6:118308735 C G 0.168527 5.6297e-05
6:118324613 T C 1.279716 5.6470e-05
6:118330223 C T 0.473634 5.5920e-05
6:118335317 C T 0.025976 -1.2715e-05
6:118341151 G A 1.521377 -3.9891e-05
6:118347874 T C 1.968136 7.3526e-06
6:118350801 C G 0.048272 1.7229e-05
6:118363789 C T 0.478704 4.1842e-05
6:118385889 G T 0.685291 -7.0220e-06
6:118397902 G T 0.140940 -7.1479e-06
6:118399448 G C 0.438297 3.3568e-05
6:118410605 A G 0.023010 -1.9547e-05
6:118433613 G T 0.021812 3.4260e-05
6:118438467 A G 0.108443 -1.7692e-05
6:118440018 G A 0.173317 -5.8343e-05
6:118445740 A G 0.034964 -4.0011e-06
6:118450944 T C 0.437115 1.5652e-05
6:118457579 C A 0.295188 -1.2579e-05
6:118479108 A G 1.435171 -2.5163e-05
6:118486318 C T 0.242304 9.0378e-05
6:118490434 G A 0.248572 6.7593e-06
6:118492989 C T 0.226805 -3.5620e-05
6:118493230 G A 0.042618 -1.7553e-05
6:118494825 G A 0.027103 -2.7485e-07
6:118499129 A G 0.057873 -1.6155e-05
6:118506830 G A 0.365782 -5.2851e-06
6:118506888 C T 0.087154 2.5622e-06
6:118508677 A G 0.072677 5.4820e-05
6:118509103 C T 0.121300 -4.8707e-05
6:118518754 C T 0.111689 -3.1489e-05
6:118523960 A G 0.074219 -1.1160e-05
6:118533136 A G 0.122400 3.9338e-05
6:118544722 A G 0.072866 -1.5873e-05
6:118549189 G T 0.042848 9.4238e-06
6:118550365 A G 0.627230 -5.3654e-06
6:118567134 G C 0.052865 -6.4524e-05
6:118571519 T C 0.215461 -2.2912e-05
6:118578043 A G 0.995995 1.4569e-05
6:118583323 A G 0.065881 2.9701e-05
6:118600138 T C 0.038706 -9.8592e-06
6:118616593 G C 0.042095 2.0075e-05
6:118624587 C G 0.030537 6.9515e-06
6:118634453 G A 0.234495 -2.2482e-06
6:118642855 A G 0.025944 6.6115e-06
6:118643331 C T 0.026827 3.8969e-06
6:118653204 C G 0.109040 -1.9093e-05
6:118665981 A G 0.021364 8.9583e-06
6:118667042 T C 0.026622 -1.3134e-05
6:118667522 C T 0.986887 1.2768e-05
6:118669942 G A 1.427352 -1.0098e-05
6:118679412 G A 0.032991 7.4462e-06
6:118680374 T C 0.911684 2.5703e-05
6:118685825 C A 0.049966 -1.7223e-06
6:118686344 T C 1.094541 1.1196e-05
6:118687505 A G 0.040050 2.9848e-05
6:118689469 T C 0.075803 4.8583e-05
6:118693802 C G 0.058146 -2.1826e-05
6:118708886 G A 0.045984 2.2021e-05
6:118719554 T C 0.072995 2.5875e-05
6:118726706 C T 0.073563 2.1971e-05
6:118728734 A G 0.164333 -5.0229e-05
6:118733167 G A 1.487744 -3.5691e-05
6:118775139 C G 0.080879 -1.2936e-07
6:118789224 T C 0.065900 6.0971e-05
6:118791804 C T 0.044955 -4.8267e-06
6:118803091 G C 0.044231 -2.6460e-06
6:118807847 T C 0.356921 -6.7297e-05
6:118822260 A G 0.062093 -2.2460e-05
6:118825260 T G 0.053725 -9.9242e-06
6:118844580 T C 0.021565 1.8412e-05
6:118845831 C T 0.129651 1.0311e-05
6:118882226 T C 0.122669 3.5625e-05
6:118886547 A G 0.042822 1.8218e-05
6:118886961 T G 1.485832 -3.6548e-05
6:118888753 A G 0.122394 1.5480e-05
6:118893894 A G 0.073460 2.9124e-05
6:118898882 A G 0.026385 3.4736e-06
6:118902954 T C 0.045841 -1.6034e-05
6:118915754 A G 0.074842 2.5734e-05
6:118921892 C T 0.035571 -1.8807e-06
6:118925097 C G 1.083574 1.3946e-05
6:118931253 T C 0.048551 -5.1074e-06
6:118940920 A G 0.045046 -1.3668e-05
6:118951276 T G 0.090821 2.0912e-05
6:118959436 C T 0.358433 -8.2256e-05
6:118970778 T C 0.038804 3.7533e-06
6:118983924 C A 0.163349 -2.8336e-05
6:118999636 C T 0.875743 3.0853e-05
6:119010144 C A 0.627850 -1.3235e-04
6:119027554 C T 0.088092 -9.4525e-06
6:119030901 T C 0.673970 -1.7515e-06
6:119039866 G A 0.089672 -1.3184e-05
6:119040871 G C 0.473602 -1.8704e-05
6:119043898 G A 0.630547 -1.8945e-06
6:119049344 G A 1.281475 4.5539e-06
6:119050171 T C 0.212631 5.0375e-06
6:119050332 A G 1.779251 -3.0012e-07
6:119055242 T C 0.046360 -6.6430e-05
6:119061150 C T 0.673064 1.5173e-05
6:119068696 G A 0.550229 -9.9841e-06
6:119076380 T C 0.050476 -1.8616e-06
6:119078629 G A 0.033818 7.6833e-06
6:119088973 G A 0.146325 -1.3626e-05
6:119091596 G A 0.299197 -4.6665e-05
6:119095055 T C 0.044276 8.5990e-06
6:119101740 A G 0.194269 -1.1533e-05
6:119102271 G A 1.397795 2.9552e-05
6:119102991 A G 0.073797 -1.2072e-08
6:119110325 G T 0.271322 -6.2668e-06
6:119116904 T C 0.036279 -2.0379e-06
6:119121361 A G 0.083333 5.2074e-05
6:119124522 A G 0.098212 7.2999e-06
6:119128633 T C 1.537960 -6.9167e-06
6:119133482 G A 0.024545 1.2815e-05
6:119135410 T C 0.077773 8.5270e-06
6:119137011 A G 0.237172 3.3942e-06
6:119137147 C T 0.084895 -1.5854e-05
6:119137445 A C 0.027703 -4.4798e-05
6:119149149 G C 1.662304 -1.5501e-05
6:119234688 C T 0.364493 7.8368e-06
6:119241468 T C 0.026668 -6.1397e-05
6:119244433 C T 0.180711 6.0731e-06
6:119245705 A G 0.033536 2.9468e-05
6:119256979 T C 1.180130 1.0051e-06
6:119294577 T C 0.647539 -2.4112e-05
6:119296560 C T 0.046802 1.9259e-05
6:119312649 C T 0.044033 -1.5253e-05
6:119323060 T G 0.097433 1.4434e-05
6:119327632 T C 0.269959 3.1021e-07
6:119329509 T G 0.037512 -1.5084e-06
6:119335749 T C 0.061950 -4.6726e-05
6:119346128 C T 0.051534 2.9694e-06
6:119351720 T C 0.044724 -1.4426e-05
6:119363513 A G 0.039404 -5.6202e-06
6:119380885 C T 0.147088 -1.3585e-05
6:119382464 C T 0.043527 -1.8776e-06
6:119401139 C T 0.050025 2.9809e-06
6:119411720 G C 0.031267 -5.5376e-05
6:119417086 T C 0.039797 -1.1310e-05
6:119417459 A G 0.024824 9.3331e-06
6:119430311 A G 1.047016 -9.3318e-06
6:119443290 G T 1.785133 5.0253e-05
6:119446698 C T 0.479470 6.2342e-05
6:119447352 T C 1.728701 3.0369e-05
6:119457914 C T 1.708544 1.0499e-05
6:119463018 C T 0.644955 6.3550e-05
6:119466778 T C 0.051722 -6.9724e-06
6:119467446 C T 0.047856 1.8249e-05
6:119473811 C T 0.592694 1.1774e-05
6:119476194 G A 0.165901 -2.7174e-05
6:119476235 A G 0.128165 -4.0253e-05
6:119497523 C T 1.297792 -2.7037e-05
6:119507644 C T 0.051638 -1.8278e-05
6:119507997 T G 0.380716 -2.1642e-05
6:119508054 C T 1.487247 -9.2564e-06
6:119508838 C A 1.670081 2.0182e-05
6:119508871 T C 0.727808 -1.8021e-05
6:119510401 A G 0.043059 1.2555e-05
6:119510904 T C 0.030965 -4.0794e-06
6:119519079 A G 0.079743 -4.9601e-06
6:119522250 C G 0.050122 1.5329e-05
6:119524684 C T 1.160879 1.2301e-05
6:119527765 G A 0.042764 9.3817e-06
6:119528356 C T 0.313557 -8.3335e-06
6:119565535 T C 0.274084 1.2956e-05
6:119578310 C T 0.156114 -6.2878e-06
6:119591307 C A 0.915936 -2.1814e-05
6:119601170 C T 0.103052 -1.0020e-05
6:119609322 C T 0.835719 3.2514e-05
6:119614442 C T 0.046490 2.9350e-05
6:119621227 A G 0.748965 3.5300e-05
6:119658728 T C 0.210482 2.1655e-05
6:119660292 T C 0.075751 3.6038e-05
6:119665072 T C 0.101948 -8.0783e-07
6:119675632 T C 0.089049 -6.3777e-06
6:119676177 T G 1.058019 3.1542e-05
6:119678981 G A 0.755959 3.9740e-05
6:119683692 A G 0.169143 7.1403e-06
6:119699881 A G 1.066737 1.1650e-05
6:119717722 A G 0.102555 -1.0813e-05
6:119739543 T C 0.027580 -2.4295e-05
6:119747945 T C 0.166547 -6.1395e-05
6:119759273 C A 0.048967 3.9989e-05
6:119764250 T C 0.027875 5.4642e-07
6:119765799 G A 0.117509 -4.5249e-05
6:119768263 T C 0.765473 1.4709e-05
6:119776065 C T 0.069866 4.6462e-05
6:119787682 G T 1.875756 4.5929e-05
6:119790779 A G 0.471235 2.4833e-05
6:119792249 A G 0.091626 5.6990e-06
6:119795948 T C 0.187226 1.5801e-06
6:119802094 T G 0.032088 -4.5069e-05
6:119805068 A G 0.022179 1.7337e-05
6:119853245 T G 0.221735 -1.1098e-05
6:119856181 T C 0.115168 -3.9628e-05
6:119857069 T C 0.074995 3.4173e-05
6:119872600 C T 0.422077 -3.1423e-05
6:119880615 C G 0.113932 -1.8504e-05
6:119881511 C T 0.194220 -2.6919e-05
6:119894784 C T 0.023957 -3.2898e-05
6:119915533 G A 0.028158 -4.1267e-06
6:119918424 G A 0.561541 -3.4220e-05
6:119937934 A G 0.314757 4.1417e-05
6:119964816 A G 0.028716 -2.2912e-06
6:119965256 T C 1.473644 -1.4272e-05
6:119980179 A G 0.142599 -1.0498e-04
6:119994756 G A 0.020867 -1.2120e-05
6:119996730 T C 0.027012 -2.9710e-05
6:119997057 T C 1.138425 -5.5238e-05
6:119999104 T G 0.031410 -1.4202e-05
6:120001270 C T 0.050933 -2.2292e-05
6:120006567 C A 0.053929 -5.7184e-06
6:120020770 C T 0.098933 -8.7143e-05
6:120030299 A G 0.390080 1.6590e-05
6:120065608 C T 0.229600 -2.6744e-05
6:120091257 T C 0.494975 1.6509e-05
6:120095538 A G 0.710726 -9.8426e-05
6:120116857 T G 0.324586 -3.3401e-05
6:120122942 T C 0.858297 -8.5573e-06
6:120124197 T C 0.038934 1.1701e-05
6:120132839 G T 0.064628 7.0821e-06
6:120135808 G T 0.319853 -4.3818e-05
6:120138166 T C 0.144183 -7.5019e-05
6:120158341 A G 0.038551 5.9233e-06
6:120165636 A G 0.179494 -6.4743e-05
6:120172957 C T 0.598323 -2.0321e-06
6:120173058 G A 0.025759 1.8898e-05
6:120173458 A G 0.040722 -9.1260e-06
6:120182610 T C 1.537116 -8.1632e-06
6:120211195 T C 0.033296 -9.9901e-06
6:120215516 T C 0.026908 1.3843e-05
6:120223811 C T 0.325128 -6.6510e-06
6:120226902 A C 0.222544 -7.0351e-06
6:120244946 A G 0.058217 3.7056e-05
6:120247479 T C 0.055955 1.5474e-05
6:120248367 T C 0.170633 -3.3083e-05
6:120255079 C A 1.290936 -2.0655e-05
6:120265412 A G 0.079484 -1.2873e-07
6:120271624 T C 1.299947 1.2594e-05
6:120278662 T G 0.263305 5.2680e-06
6:120279285 C G 0.033101 -8.5350e-06
6:120283694 G A 0.140447 -8.4685e-06
6:120285711 A G 1.544792 -1.9394e-05
6:120300535 A G 0.512156 5.9769e-06
6:120310087 C T 0.491470 -2.9502e-06
6:120331962 T C 0.061288 -6.6629e-06
6:120338381 A G 1.401366 -2.9405e-05
6:120341113 G A 0.045688 -2.0103e-05
6:120346899 A G 0.077254 -1.1852e-05
6:120350551 G A 0.110907 7.4350e-06
6:120352741 C A 0.265070 -1.5720e-05
6:120357714 A G 0.439595 4.3137e-05
6:120360717 T C 0.493015 2.5477e-06
6:120374810 G A 0.960995 -3.4798e-05
6:120404795 T C 0.098102 7.2984e-06
6:120432517 G A 0.051307 1.3523e-05
6:120446667 G C 0.205630 -1.5063e-05
6:120449221 T C 0.069376 6.3086e-06
6:120458801 T C 0.039726 1.3567e-05
6:120461768 G T 0.145867 -1.1647e-05
6:120479006 C A 0.549278 4.7432e-06
6:120479211 C T 0.069350 -2.2959e-05
6:120484764 A G 0.112559 -1.2119e-05
6:120485010 A G 1.905144 -3.6311e-05
6:120487849 G A 0.086047 1.3036e-05
6:120500907 T C 0.035772 -6.1702e-05
6:120508275 T C 0.090815 -3.9435e-05
6:120508347 C T 0.968009 -5.7671e-05
6:120509764 T C 0.082590 1.2470e-05
6:120516461 T C 0.092600 3.4807e-05
6:120520276 T C 0.119849 -3.5406e-06
6:120521639 G A 0.054277 2.3611e-06
6:120533326 G T 0.041790 8.6537e-06
6:120542654 T C 1.952105 4.6232e-06
6:120551138 T C 0.106895 -4.8627e-06
6:120554225 C T 0.442516 1.0634e-05
6:120564643 A G 0.050197 -6.1253e-06
6:120568673 T G 0.062404 -3.2540e-05
6:120574930 G A 0.812891 -1.1565e-05
6:120577279 C T 0.204016 2.2395e-05
6:120593707 G A 0.046763 4.6737e-06
6:120594557 T C 0.176028 -2.6396e-06
6:120599909 G A 0.298976 1.3372e-05
6:120606358 C T 0.141177 -2.9638e-05
6:120618896 A G 0.072113 1.4664e-05
6:120623421 G A 0.056925 3.2449e-05
6:120627713 C T 0.085106 3.1978e-05
6:120635276 A G 0.180773 -4.5180e-06
6:120637027 C T 0.883303 7.1556e-06
6:120644352 G A 0.882738 6.7711e-06
6:120665709 G A 0.525421 3.2808e-05
6:120665919 A C 0.120959 -5.9846e-06
6:120675142 C T 1.236283 -1.4747e-05
6:120692504 T C 0.710274 -4.5658e-05
6:120708562 A G 0.050810 5.8137e-06
6:120731044 C T 0.091691 -1.5080e-06
6:120752983 T C 1.149694 -9.8339e-07
6:120765975 A G 0.035315 -7.1099e-05
6:120770929 G A 0.044711 1.6503e-05
6:120775103 A G 0.051972 -7.4473e-06
6:120791777 G A 0.069948 7.5895e-06
6:120793076 A G 0.043202 1.0525e-05
6:120793375 A G 0.083210 1.1866e-05
6:120797286 C A 0.110137 -4.8188e-05
6:120801349 G A 1.596096 -6.4194e-06
6:120809760 G A 0.038950 5.8566e-06
6:120809865 C T 0.124471 4.5364e-05
6:120848903 T G 1.008845 -8.4287e-06
6:120849751 T G 0.026509 2.4037e-05
6:120851816 A G 0.080188 -1.1178e-05
6:120855702 G A 0.035354 -1.9114e-05
6:120861789 G A 0.974144 -2.1761e-06
6:120866415 T C 0.072690 -9.7422e-06
6:120873861 C T 0.021575 -1.6599e-05
6:120892250 G A 0.485851 1.3209e-05
6:120892651 C T 0.038518 -1.3647e-05
6:120894903 C T 0.194451 -1.1375e-05
6:120899420 G A 0.278167 -1.2022e-05
6:120900732 G A 0.983514 -1.2156e-05
6:120903635 T G 0.047327 -5.8169e-06
6:120908835 G T 0.046321 -9.2876e-06
6:120909925 T G 0.156358 -6.4535e-06
6:120927823 T C 0.094811 -2.3432e-05
6:120934696 A G 0.023344 -2.4644e-06
6:120937415 C T 0.110673 -1.6218e-05
6:120956600 G A 1.917793 2.2534e-05
6:120957464 A G 0.140375 -9.4803e-06
6:120992849 G A 0.143836 -1.1224e-05
6:121001380 G A 0.026505 1.8434e-05
6:121006900 C G 1.481126 -9.8216e-06
6:121008466 A C 0.023045 -4.1061e-05
6:121019869 T C 0.038723 1.7301e-06
6:121026195 T C 0.035529 -2.0324e-05
6:121032548 A C 0.274938 -1.3976e-05
6:121035129 C T 0.046915 -2.0114e-05
6:121036764 T C 0.076378 1.6575e-05
6:121038307 T C 0.209710 3.4855e-05
6:121040917 T C 0.484021 1.3501e-05
6:121059833 G A 0.760487 3.9173e-06
6:121080772 C T 0.050875 -1.7275e-05
6:121081032 A G 0.213666 -1.6352e-05
6:121082413 T C 0.037668 2.3676e-06
6:121083793 C T 0.231992 3.4564e-06
6:121084577 T C 1.167738 3.8981e-05
6:121093213 G A 0.292066 2.0621e-05
6:121097398 T C 0.046480 9.1209e-06
6:121098457 T C 1.802462 1.3685e-05
6:121106523 A C 0.073904 -8.7905e-07
6:121110325 A G 0.058551 -1.6198e-05
6:121126551 T C 0.028122 6.9513e-06
6:121128641 C T 0.065945 -2.0416e-07
6:121129593 T G 0.049694 -1.2804e-05
6:121130958 T G 0.045549 -1.0055e-05
6:121158406 C T 0.255495 1.3168e-05
6:121163106 A G 0.594824 2.0953e-05
6:121164537 C T 0.067886 -8.7448e-06
6:121164787 T G 0.094570 -2.1129e-05
6:121165984 A C 0.093415 -1.8915e-05
6:121169546 C T 0.087826 1.2694e-05
6:121182024 T G 0.285084 1.9820e-05
6:121187812 G A 0.652937 1.7076e-05
6:121189734 G A 0.030131 -2.6165e-05
6:121194065 T C 0.237747 1.4398e-05
6:121194240 T C 0.033348 7.5428e-06
6:121197242 T C 0.037142 -4.2099e-06
6:121203319 C T 0.027817 -2.0079e-05
6:121220402 C T 1.360683 -1.9122e-05
6:121221289 C T 0.199336 1.5814e-05
6:121222952 T C 0.056919 -2.5654e-05
6:121226570 A G 0.505849 2.3545e-05
6:121234788 C T 0.070107 -3.8880e-06
6:121238620 T C 0.127545 1.1906e-05
6:121257156 G A 0.045516 -2.3905e-06
6:121261517 G C 0.021841 3.9712e-05
6:121268862 G A 0.074622 -7.6356e-06
6:121280029 G A 0.055461 -1.5556e-05
6:121309839 G A 1.208226 -1.4714e-05
6:121311867 G A 0.057545 -2.4192e-05
6:121313948 G A 0.161061 -1.0854e-05
6:121316023 A G 0.145676 5.2133e-06
6:121339179 G A 0.284967 -9.0171e-07
6:121346542 T C 0.032569 -2.4157e-05
6:121347455 C T 0.046503 -6.7002e-06
6:121358316 C A 0.065696 -1.5405e-05
6:121399178 A G 0.039752 -1.2874e-05
6:121400216 T C 0.059230 2.8561e-07
6:121401996 G T 0.034607 -2.8751e-06
6:121413914 T C 0.025314 1.5914e-06
6:121426900 G A 0.275613 1.7268e-05
6:121427283 C T 0.057295 -2.1423e-05
6:121438134 T A 0.028362 1.3506e-05
6:121443375 T G 1.698950 -1.1877e-05
6:121446728 T C 0.026317 -1.1216e-05
6:121454823 C T 0.038784 3.8476e-05
6:121479879 A G 0.034568 -2.6208e-06
6:121481728 T C 0.215682 2.9386e-05
6:121490824 G A 0.046522 3.9719e-05
6:121492893 T C 0.039674 -1.8710e-05
6:121495745 C G 0.034649 5.3392e-07
6:121501983 C T 1.874387 -1.2660e-06
6:121506291 G C 0.072314 -1.3788e-05
6:121513646 A G 0.130440 1.8574e-05
6:121528926 A G 0.363818 1.4608e-05
6:121531418 A G 0.230749 -1.9653e-06
6:121535031 T C 1.406968 -1.5486e-05
6:121542193 C A 1.722258 -7.3406e-06
6:121557105 G A 0.023743 -2.4764e-05
6:121559068 T C 0.064663 -1.8506e-05
6:121577370 C T 1.188255 6.9946e-06
6:121597303 A C 0.023724 -2.3126e-05
6:121602785 A T 0.022474 -1.6084e-05
6:121606673 T G 0.037509 8.1082e-08
6:121621147 C A 0.039524 1.8807e-05
6:121625945 G A 0.022435 -1.8127e-05
6:121638682 A G 0.023198 -1.7786e-05
6:121642851 T C 0.127548 1.5132e-06
6:121651596 G A 1.703549 -9.0948e-06
6:121653353 A G 0.034941 -7.6237e-07
6:121656844 G A 0.348215 5.1490e-06
6:121657697 G C 0.053537 -2.3766e-05
6:121669081 C T 0.025246 1.4337e-06
6:121672887 A G 0.162372 -4.1120e-05
6:121677150 G A 0.022737 -9.3936e-06
6:121680569 A G 0.072999 -6.5820e-06
6:121681930 C T 1.205983 9.7813e-06
6:121681947 T C 0.238954 -2.0280e-05
6:121707449 A G 0.255505 -1.6295e-05
6:121711498 A G 0.033260 -2.1059e-05
6:121711840 C T 0.060655 2.6512e-05
6:121713485 A G 0.102691 -2.0697e-06
6:121713976 C A 0.079890 3.3482e-06
6:121725709 C G 0.044030 -3.3351e-06
6:121726349 T G 0.025071 -2.9480e-06
6:121735015 A C 0.267657 2.1940e-05
6:121736928 A G 0.226971 -8.8430e-06
6:121748542 G A 1.381969 -3.4281e-05
6:121757071 G T 0.096914 -5.1665e-06
6:121764006 A G 0.496361 -4.1557e-06
6:121768710 A G 0.025681 2.2382e-05
6:121768751 T C 0.034870 -7.4038e-06
6:121773999 C T 0.616554 5.8661e-06
6:121774243 A G 0.538148 1.4696e-05
6:121778638 T G 0.515937 2.3993e-06
6:121780762 C T 1.059726 1.5440e-05
6:121788786 G C 0.046448 4.4010e-06
6:121793012 C T 0.313495 9.9720e-06
6:121794363 G A 0.403203 2.7722e-06
6:121794466 A C 1.904871 4.3392e-05
6:121824146 T C 0.888084 -8.2497e-06
6:121829612 A G 1.588264 1.1948e-05
6:121832089 C A 0.118758 -2.7898e-05
6:121832541 T G 1.283812 -4.2266e-06
6:121835632 A G 0.383300 -1.4590e-06
6:121837711 A C 0.035561 3.6759e-05
6:121843892 C T 0.074372 6.6395e-06
6:121847249 T G 0.309240 1.4051e-05
6:121850903 A G 0.552845 2.1958e-05
6:121857744 T C 0.071019 -6.5018e-07
6:121860207 T C 0.291884 1.9055e-05
6:121865645 C T 0.047464 -1.6755e-06
6:121867733 T G 0.176979 -1.5944e-05
6:121871307 G A 0.051641 1.3943e-05
6:121874915 T C 0.212988 5.0333e-06
6:121881615 C A 0.020325 -2.1759e-05
6:121884560 G T 0.860498 -3.9066e-06
6:121895061 G A 1.151126 7.3870e-06
6:121900245 C T 0.406231 -9.3570e-06
6:121900624 G T 0.606220 -1.5262e-05
6:121900805 T G 1.971722 3.1220e-06
6:121901033 A G 0.281598 2.1271e-05
6:121902723 T G 1.259384 5.8700e-06
6:121903851 G A 0.316117 5.9521e-06
6:121905065 A C 1.089143 6.2478e-06
6:121909554 G A 0.154407 6.9814e-05
6:121918636 T G 0.041832 4.7631e-05
6:121922047 C G 0.075975 5.7958e-06
6:121922307 A G 0.049301 9.5393e-05
6:121932858 G C 0.410474 -4.4263e-04
6:121938123 G A 0.038353 -3.2640e-06
6:121941373 A G 0.585115 4.1129e-05
6:121947984 G A 0.058522 -4.1822e-06
6:121959399 T C 0.070616 -3.2369e-05
6:121963787 T C 0.752905 9.3506e-06
6:121968480 A G 0.023893 3.2610e-05
6:121974402 C T 0.121193 8.0696e-06
6:121985425 G T 0.753785 7.4092e-06
6:121990895 G A 0.046925 1.2282e-05
6:122004963 A C 0.071402 9.6476e-06
6:122008574 C T 0.162515 3.0525e-07
6:122011369 T C 0.092934 1.4136e-05
6:122013096 T C 0.110082 -5.9590e-05
6:122013954 C T 0.957476 -2.8137e-05
6:122044868 A G 0.050998 -2.4610e-05
6:122046353 A G 0.399353 2.1823e-05
6:122048312 A G 0.075842 4.5983e-05
6:122062985 A G 0.049716 8.6862e-05
6:122074667 A G 0.156618 6.2824e-05
6:122106754 C T 0.049207 5.5309e-05
6:122111247 G A 0.120485 7.1813e-05
6:122111335 C G 0.030125 3.3240e-05
6:122139146 T A 0.132465 3.6691e-06
6:122140389 C T 0.075485 1.5121e-05
6:122143281 A G 0.065686 1.3654e-05
6:122149091 A G 1.524850 -8.6928e-06
6:122158270 A G 0.195983 7.9976e-05
6:122163145 C T 0.496897 -1.1943e-05
6:122198028 A G 1.261123 6.2517e-05
6:122203795 T G 0.061158 1.8562e-05
6:122233043 A G 0.077020 5.4094e-07
6:122234343 T C 0.187878 3.7759e-05
6:122248674 A G 1.901012 -4.2883e-05
6:122252222 T C 1.411834 -6.5686e-05
6:122259154 A G 0.414122 1.9921e-05
6:122279121 T C 0.160636 5.2163e-05
6:122280733 G T 1.672243 -1.3182e-05
6:122282977 G A 0.238175 4.3054e-05
6:122287349 A G 0.189384 3.9429e-05
6:122293846 G A 1.637668 -1.6358e-05
6:122297182 T C 0.484527 5.2122e-05
6:122298166 C A 1.949485 -1.5945e-05
6:122304453 A G 0.248922 4.2775e-05
6:122313701 A G 0.547097 4.0673e-05
6:122332598 T C 1.421681 -4.0712e-05
6:122334312 C T 0.053705 -2.2144e-05
6:122336568 T C 0.045000 -1.3868e-06
6:122339491 T C 0.177060 1.3061e-05
6:122341817 A G 0.091010 1.4540e-05
6:122344151 A C 0.107998 7.5827e-06
6:122344373 T C 0.026019 3.8506e-05
6:122344515 C T 0.030310 -7.4653e-05
6:122346667 A G 0.568584 -4.3295e-06
6:122348242 A G 0.035746 -2.8031e-05
6:122350496 C T 1.456142 -3.4070e-05
6:122350652 C T 0.061560 -2.5443e-05
6:122351503 T C 0.107018 -5.2288e-06
6:122363070 T C 0.037811 1.0884e-05
6:122370655 C G 0.038882 -2.8973e-06
6:122371683 G A 0.090727 2.7072e-05
6:122372431 C T 0.430088 -1.9151e-05
6:122384142 A G 0.032497 -2.0144e-05
6:122389955 G T 0.712124 3.0087e-05
6:122398296 A G 0.094885 -4.1367e-05
6:122398410 G A 1.619170 -2.2874e-06
6:122414227 A G 0.048016 -3.0465e-05
6:122425498 A G 1.641352 -1.3075e-05
6:122425985 A G 0.063673 3.2457e-06
6:122433229 C T 0.197301 2.6909e-05
6:122480322 G A 0.573333 -6.9137e-06
6:122507793 T C 0.188047 6.2462e-06
6:122518568 T C 0.021653 2.2648e-05
6:122518822 C T 0.199657 -1.1667e-04
6:122553431 G A 0.041443 2.2129e-06
6:122570110 A G 0.820178 -4.8314e-05
6:122570871 T C 0.022782 2.0200e-05
6:122572489 A C 0.046279 -1.3637e-05
6:122586074 C T 0.048928 -5.6689e-06
6:122595762 A G 0.180546 -4.4248e-05
6:122609876 G T 0.604636 5.7582e-05
6:122620512 G A 0.172649 2.0577e-05
6:122621895 G A 0.062573 -5.6796e-06
6:122631837 G A 0.096693 9.7640e-06
6:122636699 T A 0.081103 -1.2602e-05
6:122660303 T C 0.111452 -2.0156e-05
6:122665277 T C 0.403200 -7.9755e-05
6:122665844 A C 0.372413 1.7966e-05
6:122670967 A G 0.080681 -8.2233e-07
6:122672082 C T 0.044432 2.1524e-05
6:122672216 C T 0.051644 -2.5144e-05
6:122678383 C A 1.363068 1.4752e-05
6:122684056 C T 0.585732 5.8011e-05
6:122714812 G T 0.097988 4.3439e-05
6:122715699 C T 0.075414 -1.5302e-05
6:122745009 G A 1.410818 -3.1995e-05
6:122766138 A G 0.240464 -2.7330e-06
6:122770192 G C 0.083940 9.4429e-05
6:122773119 C T 0.110855 5.1452e-06
6:122778611 A G 0.031991 1.5863e-05
6:122779099 T C 1.087079 3.0263e-06
6:122793046 T G 0.025262 -1.4540e-05
6:122793089 G A 0.041956 -3.7836e-06
6:122793424 T C 0.040654 2.2800e-05
6:122813070 G T 1.104499 7.4493e-06
6:122852318 T C 0.324479 -4.5483e-05
6:122856273 G C 0.022860 2.4505e-05
6:122856496 C G 0.064284 1.0303e-05
6:122877603 C T 0.038713 4.3401e-05
6:122888154 T C 1.803485 4.0177e-05
6:122906639 A G 0.172830 6.9533e-05
6:122908085 T C 0.557276 4.1601e-05
6:122913123 A G 1.676466 -6.6735e-06
6:122913363 A G 0.078465 -3.1886e-05
6:122925324 G A 0.094171 6.0671e-05
6:122932661 A C 0.078224 -8.8658e-06
6:122934005 T C 0.309123 1.0161e-05
6:122937413 G A 0.298405 2.2548e-05
6:122941552 A G 0.065127 -2.4279e-05
6:122958444 G A 0.041190 -1.0556e-05
6:122960822 A G 0.643978 -3.0119e-05
6:122966252 C A 0.042270 1.4638e-06
6:122977119 A G 0.028080 -1.9391e-05
6:122977531 C T 0.257822 -5.2728e-05
6:122982796 C A 0.072885 1.7677e-06
6:122995410 G T 0.116902 -2.9663e-05
6:123001503 G T 0.101234 6.4552e-05
6:123003979 G A 1.430900 -2.5937e-05
6:123020759 A G 1.599777 -4.6638e-06
6:123021036 T C 1.138947 -1.7432e-05
6:123024209 G A 0.163333 -1.7043e-05
6:123027077 A G 0.619839 -1.7994e-05
6:123030618 A G 0.034230 -2.4072e-05
6:123033921 A G 0.050002 1.9572e-05
6:123034135 T G 0.042803 2.2656e-05
6:123037446 A C 0.587267 -6.1594e-05
6:123043920 T C 0.526726 1.4201e-05
6:123046572 G A 0.021143 5.1367e-05
6:123046784 G A 0.034308 -4.6221e-06
6:123047132 T G 0.049249 -1.2510e-05
6:123056035 T C 0.843697 2.0689e-05
6:123056560 C T 0.025045 -3.9464e-05
6:123074560 A C 0.098780 -2.2378e-05
6:123074723 A G 0.043598 -6.0728e-06
6:123076051 G A 1.934405 3.3433e-06
6:123076207 C A 0.233511 -9.6962e-06
6:123077625 C T 1.258459 4.2441e-05
6:123078005 C T 0.173340 -3.0718e-05
6:123079653 C T 0.753574 1.0606e-05
6:123079722 T C 0.045510 2.0996e-06
6:123080220 A G 0.032247 -5.7638e-06
6:123086143 A C 0.154018 -3.0773e-06
6:123087429 C T 0.905605 2.6225e-05
6:123090284 C T 0.173846 -1.9618e-05
6:123103815 G A 0.327202 -1.9985e-05
6:123103898 G A 0.345252 3.3138e-05
6:123104205 G A 0.852902 1.4663e-06
6:123107697 C T 0.397805 1.5085e-05
6:123108171 A G 0.085037 -9.3471e-06
6:123108823 A C 0.024616 1.6107e-05
6:123109106 C T 0.602818 -5.7563e-05
6:123109423 G C 0.210157 3.2975e-05
6:123109654 G A 1.234537 -4.2514e-05
6:123114736 G A 0.383936 1.1335e-05
6:123117805 T C 0.652804 -1.8831e-07
6:123118218 C T 0.076066 2.7528e-06
6:123122385 C A 0.355908 -2.3214e-05
6:123122391 C T 0.025077 -2.1374e-06
6:123122464 T C 0.275590 -1.0049e-05
6:123124504 G A 1.753496 -2.7515e-05
6:123124942 C A 0.041462 7.2883e-05
6:123129159 G A 0.729788 -3.8016e-05
6:123131515 C A 0.823453 3.6264e-05
6:123132543 T C 0.143504 1.0369e-05
6:123142390 T G 0.064017 8.2683e-05
6:123147316 T G 0.324365 -1.2286e-05
6:123157116 G A 0.431984 2.3068e-05
6:123159176 T G 1.768024 -4.9667e-05
6:123159848 T C 0.678556 -1.7885e-05
6:123161129 G T 0.323028 -2.9935e-05
6:123167378 G A 0.258017 -2.3788e-05
6:123176613 T C 0.296889 -8.9365e-06
6:123176725 A G 1.327205 1.9231e-05
6:123180855 T C 0.037613 1.3133e-05
6:123188088 T C 0.930302 4.2560e-06
6:123189568 C A 0.053124 1.3913e-05
6:123191160 C T 1.097044 3.1037e-05
6:123195789 T C 0.058870 3.3610e-05
6:123197550 C T 0.160905 1.1406e-05
6:123197558 G A 0.641761 -7.9500e-06
6:123209216 G A 0.480872 -9.9874e-06
6:123216980 T C 0.448683 -2.5296e-05
6:123219182 A G 0.506508 1.0661e-05
6:123220886 G C 1.926427 -2.3621e-05
6:123224427 T G 0.738779 -2.6142e-05
6:123236353 G A 0.281838 2.8703e-05
6:123240499 G A 0.091721 -3.8367e-05
6:123242956 A C 0.490782 -1.7975e-05
6:123244019 T G 0.086865 7.6919e-05
6:123253505 C T 0.044598 -2.8425e-05
6:123267984 T G 0.791634 -1.8423e-05
6:123269646 T C 0.264915 -8.5636e-07
6:123276914 C T 0.124701 -1.3317e-05
6:123282941 T G 0.490246 -1.0950e-05
6:123290101 T C 0.121488 -2.4653e-07
6:123293969 C T 0.042608 -1.0594e-05
6:123297248 A G 1.559736 -3.1062e-05
6:123303112 G A 0.816595 1.8743e-06
6:123318301 G C 0.789726 -5.6856e-05
6:123323015 G A 1.316257 2.3456e-05
6:123329138 G A 0.078909 2.9205e-05
6:123340357 G A 1.900003 3.5334e-06
6:123376806 A C 0.034068 -1.6612e-05
6:123385245 T C 0.139450 3.8324e-05
6:123393376 G A 0.364432 7.1755e-06
6:123394754 A G 0.048710 -1.7000e-05
6:123400798 G A 0.434295 3.6538e-06
6:123411661 T C 0.345973 -7.6009e-06
6:123415052 A C 0.169052 -4.4486e-06
6:123435362 A G 1.497179 6.5915e-05
6:123438726 T C 0.168374 -7.4781e-06
6:123449883 T C 0.110735 -1.0112e-05
6:123454280 T G 0.040790 -1.6483e-05
6:123454740 G A 0.030095 -1.6328e-05
6:123459610 T C 1.119008 3.5432e-05
6:123468847 T G 0.426294 -1.3480e-05
6:123473346 C T 1.042637 1.1017e-05
6:123482495 T C 0.029664 -9.4552e-06
6:123498292 A C 1.187813 -1.6889e-05
6:123500602 A G 0.586521 -5.7569e-07
6:123510126 A C 0.024499 9.6027e-06
6:123510935 G T 0.035590 -5.7846e-05
6:123512478 C T 1.938212 -2.1834e-05
6:123513912 C T 0.166131 -7.0530e-06
6:123522967 T C 0.061573 -1.8119e-05
6:123525441 C G 0.077449 1.4808e-05
6:123534498 C T 0.038976 -6.5069e-05
6:123539685 C T 0.942598 -2.4695e-05
6:123545640 T C 0.694233 1.6374e-05
6:123556993 C T 0.037733 -5.4282e-05
6:123563967 T C 0.053472 -1.8249e-05
6:123565644 T C 1.643391 -2.1978e-05
6:123589854 G A 0.151204 -8.9991e-07
6:123616096 C A 0.165118 4.8389e-06
6:123624739 C T 0.043290 -1.9494e-05
6:123626787 C A 0.217042 3.9786e-07
6:123627146 A G 0.241418 -2.5967e-05
6:123638659 T G 0.339202 1.3515e-05
6:123640015 T C 1.805082 -2.5702e-05
6:123644770 A G 0.052349 -2.6835e-06
6:123652831 G A 0.028745 -3.2922e-06
6:123658568 G A 0.041530 -5.5627e-05
6:123687288 C A 1.805039 -2.2128e-05
6:123696766 T G 0.245492 1.8702e-05
6:123698662 A G 0.051618 -8.1562e-06
6:123708594 G T 0.333015 -2.3133e-05
6:123714030 C T 0.028930 -8.8932e-06
6:123714764 T C 0.106794 -1.7309e-05
6:123723186 T C 1.678644 -2.6695e-05
6:123729881 T G 1.944084 -3.1628e-05
6:123733161 C A 0.826222 -5.9825e-06
6:123740112 C T 0.128090 8.5608e-06
6:123744861 C T 0.161727 3.5580e-05
6:123748417 T C 0.043517 -5.8346e-06
6:123756826 G A 0.111160 -1.3261e-06
6:123761102 C A 0.153657 -8.3622e-07
6:123764104 C T 0.162171 -5.2980e-06
6:123780383 T C 0.353123 2.3720e-05
6:123780446 G A 1.688216 -1.1567e-05
6:123788731 G A 0.484112 -1.3320e-06
6:123792825 A G 0.348816 4.4131e-06
6:123828994 C T 0.046324 -8.1914e-06
6:123833457 C G 1.743872 5.9484e-06
6:123849755 T C 1.326355 -1.9409e-05
6:123853983 G A 0.332811 1.6436e-05
6:123856181 G A 0.673327 1.9851e-05
6:123860956 C G 0.041835 -2.0487e-05
6:123861259 A C 0.189297 5.1366e-06
6:123862278 C T 1.067601 1.0439e-05
6:123862963 G T 0.055646 -2.3740e-05
6:123867219 G A 0.038638 4.5492e-05
6:123867315 A G 1.953322 -9.3842e-06
6:123868506 T C 0.029696 -1.4724e-06
6:123869607 C G 1.071431 -4.6175e-06
6:123873477 A G 1.574764 2.8781e-05
6:123885994 A G 0.860215 -5.4111e-06
6:123886445 T C 0.209051 -4.9889e-05
6:123888760 A G 0.751230 -6.7569e-06
6:123888803 C A 0.037080 8.3702e-05
6:123890282 G A 1.530176 1.8019e-05
6:123891882 A G 0.517005 1.9143e-06
6:123892044 G A 0.173123 7.1917e-06
6:123892432 A G 1.607216 3.0769e-05
6:123892504 A C 0.120443 1.1488e-05
6:123893843 C A 0.631553 -1.8307e-05
6:123895393 A G 0.404212 1.2707e-05
6:123897030 A G 1.761331 3.9483e-05
6:123902508 G C 0.224004 1.8210e-05
6:123902541 A C 0.963127 3.9570e-05
6:123902659 A C 0.491340 1.5557e-05
6:123913232 T C 0.300885 4.6010e-05
6:123913524 G A 0.050359 -6.6046e-06
6:123913748 A C 0.091980 -1.8197e-06
6:123917503 G A 0.102649 -1.1910e-05
6:123917565 A G 1.848952 6.1830e-06
6:123918251 C T 0.092749 -2.5532e-05
6:123919960 G A 1.125594 -5.0119e-06
6:123924867 C T 0.044779 3.8812e-06
6:123929200 G A 0.121566 -3.3590e-05
6:123930915 G A 0.026093 -5.0293e-06
6:123937973 A C 0.095220 1.8433e-05
6:123942031 C A 0.040524 1.6714e-05
6:123946146 C G 0.802683 -5.4186e-05
6:123951172 A G 0.035474 4.0524e-07
6:123951674 G A 0.136906 -6.9654e-06
6:123952435 C T 0.095677 -2.4647e-05
6:123952870 C T 0.585654 7.8887e-06
6:123954908 T C 0.053468 2.7866e-05
6:123955957 C T 0.062323 -1.1436e-04
6:123964958 C T 0.606820 1.1984e-05
6:123973288 T C 0.100056 1.1290e-05
6:123975313 G A 1.166391 1.0528e-05
6:123978191 T C 0.045818 -1.2118e-06
6:123980311 T G 0.764223 -1.2741e-05
6:123985508 C T 0.086164 -5.9198e-05
6:123994859 T C 0.048567 -4.4678e-06
6:124000805 G A 0.030511 -2.3496e-05
6:124002405 T C 0.065608 3.9786e-06
6:124007283 A C 0.047275 -3.1127e-06
6:124020179 G A 0.152937 5.4028e-06
6:124023667 C T 0.023143 -4.0011e-06
6:124026647 C T 1.856213 7.2918e-05
6:124029160 T C 0.024178 2.1494e-05
6:124032026 C A 0.029576 3.2972e-05
6:124036015 T G 0.031546 8.0625e-06
6:124036672 G A 1.933840 7.1016e-05
6:124049499 G T 1.944279 5.1300e-05
6:124055026 T C 1.895760 2.8315e-05
6:124059254 T C 0.145316 1.2660e-05
6:124060523 T C 0.186606 -3.1418e-06
6:124068147 A G 0.094697 6.9937e-05
6:124068211 A C 0.046435 -1.3894e-05
6:124078202 A G 0.035172 -9.1173e-06
6:124079267 G A 0.043712 2.5314e-06
6:124100260 G A 0.758923 1.6315e-05
6:124104773 C T 0.110550 3.2506e-06
6:124121145 G A 0.063936 -1.8555e-06
6:124122955 T C 1.672133 -1.1698e-05
6:124125235 T C 0.031556 8.8378e-06
6:124127783 G C 1.669010 -1.1854e-05
6:124133445 A C 0.232898 -3.3233e-06
6:124137081 A G 0.045068 7.1973e-06
6:124138325 A G 0.058357 3.3893e-05
6:124141739 T C 0.159773 -7.2509e-07
6:124142696 A G 0.210609 3.2166e-05
6:124142944 G A 0.608488 2.2956e-05
6:124144270 C A 0.049986 2.4988e-05
6:124144456 G A 1.824839 3.0987e-05
6:124149869 G A 0.974803 -3.9645e-05
6:124150058 C T 1.027297 -1.8849e-05
6:124150232 G A 0.979379 -2.8363e-05
6:124151008 T C 0.074531 -1.8080e-05
6:124153724 A G 0.061810 -2.6649e-05
6:124156824 G T 0.958729 -1.6068e-05
6:124158075 T C 0.031695 1.1194e-05
6:124158252 A G 0.463381 -7.7941e-06
6:124159157 A C 0.084223 -8.8100e-06
6:124159438 T C 1.528541 -1.9502e-05
6:124159890 A G 0.047418 -1.3803e-05
6:124160157 T C 0.985959 -9.2444e-07
6:124161141 G T 0.139389 -2.5887e-05
6:124162847 A G 1.875951 9.2922e-06
6:124165010 C T 0.685184 2.5315e-06
6:124165156 T C 0.069146 3.5963e-06
6:124168778 A G 0.668121 1.4926e-06
6:124170766 T C 0.056237 1.0457e-05
6:124180742 A C 0.756002 -2.6705e-05
6:124181547 A G 1.619317 -2.2672e-05
6:124182127 A G 1.729064 -3.6111e-07
6:124182624 A C 0.027262 2.9110e-05
6:124184073 T C 0.677530 -1.7531e-05
6:124194636 G T 0.480519 2.4211e-05
6:124198889 G A 0.663674 1.0111e-05
6:124203472 A G 0.066393 2.5556e-05
6:124206586 A G 1.048577 2.7017e-05
6:124217346 C T 0.244291 -8.3790e-06
6:124223375 A G 0.399078 -9.5870e-06
6:124229297 T C 0.062570 3.4232e-05
6:124230959 T C 0.087352 3.1164e-05
6:124231025 G A 0.664401 2.0668e-05
6:124240102 C T 0.677586 2.1370e-05
6:124241003 G A 0.751879 1.2560e-06
6:124253223 T C 1.336384 2.1551e-05
6:124264783 A G 0.064942 2.6066e-05
6:124265552 T C 0.576118 1.7963e-05
6:124266922 C T 0.030131 2.6776e-05
6:124267760 A G 0.048093 1.1410e-05
6:124288813 T C 0.054770 -8.3049e-06
6:124289027 A G 1.961047 9.9538e-06
6:124291589 T C 0.022425 -7.0385e-06
6:124292594 G A 1.220989 2.2146e-05
6:124293183 A G 0.538742 8.2381e-06
6:124293529 G A 0.658065 7.3665e-06
6:124296138 A C 0.623088 8.0218e-06
6:124300884 G A 0.070519 2.2586e-05
6:124301094 C G 0.041183 1.2325e-05
6:124303178 A G 0.653956 -2.7317e-05
6:124304700 G C 0.612861 4.8211e-05
6:124308457 A G 1.261208 3.0595e-05
6:124315643 T C 0.080925 -1.4227e-05
6:124316871 G A 0.045565 1.5041e-05
6:124318522 G A 0.711018 2.5091e-05
6:124319710 A G 0.086407 3.0083e-06
6:124320592 T C 0.103834 -2.1936e-05
6:124321504 A G 0.791709 1.5744e-05
6:124326922 A G 1.010724 3.5435e-05
6:124329017 G A 1.104048 -5.1026e-06
6:124330126 G A 0.045162 -3.4930e-06
6:124332646 T C 0.638366 4.5125e-05
6:124335514 C T 0.087043 6.8756e-07
6:124336951 G A 0.201371 -6.0064e-06
6:124337383 C T 0.401830 -1.8701e-05
6:124338294 A G 0.065634 1.3291e-05
6:124342291 T C 0.789706 1.7538e-05
6:124346434 T G 0.296896 -2.7910e-05
6:124349162 G C 0.387208 -1.9138e-05
6:124355206 G T 0.579623 1.1634e-05
6:124361146 G A 0.959924 1.7571e-05
6:124369245 C T 0.330772 1.1739e-05
6:124371122 T C 0.181098 2.3288e-05
6:124373532 T C 0.067588 -2.0427e-05
6:124373844 C T 0.143368 -3.3615e-06
6:124377682 T C 0.256839 6.7271e-06
6:124382752 T C 1.828429 -3.7050e-05
6:124389693 C T 0.076011 2.3729e-05
6:124395242 G A 0.112056 2.4903e-05
6:124395300 C T 0.076283 6.9149e-06
6:124395346 C T 0.095632 -7.5168e-05
6:124397232 C T 0.190608 1.3541e-05
6:124400791 T C 0.053017 -1.6135e-05
6:124401214 T C 0.832632 -2.0956e-05
6:124405409 A G 0.133748 -1.5989e-05
6:124413195 A G 0.058292 -5.1433e-06
6:124425353 T C 0.089098 -3.0789e-06
6:124436570 G A 0.042455 -3.8100e-05
6:124437412 T C 0.097076 -1.1332e-05
6:124442286 T C 0.860894 -1.8800e-05
6:124447120 T C 1.208278 -4.1908e-05
6:124454316 A G 0.163372 7.8941e-06
6:124461446 T C 1.656825 -4.6857e-05
6:124474052 T G 0.029534 2.3806e-05
6:124477289 G A 1.762879 -6.2321e-05
6:124485823 A G 0.142213 6.8838e-06
6:124485892 G T 1.756612 -5.7856e-05
6:124491375 C T 0.061388 3.6979e-05
6:124501118 G A 1.489006 -2.7017e-05
6:124508884 A G 1.706892 5.7376e-06
6:124516383 A G 0.031196 2.5351e-05
6:124519239 C T 0.035165 2.7235e-06
6:124521464 C A 1.458359 -1.0864e-05
6:124528751 T C 0.029738 2.4748e-05
6:124537726 A G 0.124945 -1.5246e-05
6:124547428 G A 0.158049 6.6144e-06
6:124553230 A G 0.240032 2.5870e-05
6:124560344 T C 0.044955 -3.5313e-05
6:124565667 A G 0.027573 1.9232e-05
6:124566675 T C 1.920003 -5.5168e-05
6:124570068 A G 0.613146 3.5876e-05
6:124571367 C T 0.975549 2.8686e-05
6:124580002 C T 0.034691 -9.4250e-06
6:124582683 G A 0.447801 3.5822e-05
6:124589013 C T 0.025360 -6.1681e-06
6:124591114 C A 0.029729 2.2405e-05
6:124596347 G A 0.508274 1.9193e-05
6:124596496 G A 0.089270 3.7238e-05
6:124600098 A C 0.330542 -4.6370e-06
6:124601652 G C 0.209674 -9.8971e-06
6:124603337 T C 0.095817 4.2038e-05
6:124603763 G A 0.031472 -2.3613e-05
6:124604731 T C 0.057594 3.9727e-05
6:124610320 C T 0.636412 2.2278e-05
6:124613890 T C 0.061164 4.0406e-06
6:124615074 G A 0.355668 1.2923e-05
6:124619270 G A 0.131651 7.5706e-05
6:124631456 C T 0.208927 9.6877e-05
6:124632004 A G 0.035506 2.9958e-05
6:124632800 A G 0.090783 3.0178e-05
6:124634588 G T 0.069724 -2.6132e-05
6:124635654 A G 0.057639 -8.0555e-06
6:124636352 G A 0.033705 2.5366e-05
6:124636637 T C 0.059850 -2.4261e-05
6:124638080 G A 0.674463 1.9902e-05
6:124640547 T G 0.044205 2.1622e-05
6:124640783 T C 0.156004 3.1631e-05
6:124643640 C G 0.477390 5.7563e-06
6:124644513 C T 0.045893 1.1466e-05
6:124646921 C T 0.125230 3.5411e-05
6:124650048 A G 0.554407 1.6627e-05
6:124650244 T C 0.037080 -5.8740e-06
6:124650870 T C 0.959544 2.5033e-05
6:124654327 A G 0.025983 -1.9942e-05
6:124656940 T C 0.066302 -6.9583e-06
6:124659693 A G 0.231343 -3.5586e-05
6:124662999 G A 1.612572 -2.5481e-05
6:124671676 A G 0.035626 1.6358e-05
6:124673700 T G 0.329685 9.2353e-06
6:124675870 G A 0.247994 -3.1238e-05
6:124677965 T C 0.063235 -1.3030e-05
6:124682647 T C 0.036717 -9.9278e-07
6:124691237 T C 0.614454 1.4707e-05
6:124693401 T C 0.028752 5.0495e-06
6:124697052 G A 0.413414 9.8533e-06
6:124698894 A G 0.027706 -3.4329e-06
6:124702843 G A 0.071434 -4.7133e-05
6:124711068 C G 0.130755 1.3289e-05
6:124716952 C T 0.922295 6.4484e-06
6:124717611 C T 0.036133 -1.9337e-07
6:124720917 T C 0.027379 -1.7338e-05
6:124724656 T C 1.518329 -3.1401e-05
6:124737336 A G 0.968593 1.0730e-05
6:124738091 G A 1.542352 -1.0098e-05
6:124739792 T C 0.569629 -2.1260e-05
6:124752844 A G 0.035980 1.0212e-05
6:124764731 G A 1.607119 2.3296e-05
6:124770790 A G 0.128496 9.3267e-06
6:124775549 A G 0.078809 -2.4535e-05
6:124788184 C T 0.038866 -8.5623e-06
6:124793748 A G 0.058142 8.5362e-06
6:124794887 G T 1.562177 -9.9620e-06
6:124798669 A C 0.024941 -3.4657e-05
6:124807814 G T 0.717506 -2.1536e-05
6:124807856 C T 0.485319 1.3632e-05
6:124811874 A G 0.354912 -1.2384e-05
6:124812785 A G 0.041822 9.0793e-06
6:124812889 T C 0.145137 4.3899e-05
6:124817933 C T 0.355054 -4.3522e-05
6:124820064 A G 0.085102 2.6824e-05
6:124831327 C T 0.043608 1.4849e-05
6:124833742 A G 0.043131 2.3316e-05
6:124834732 C T 0.710463 8.1855e-06
6:124837601 C T 1.102292 -4.4334e-05
6:124841303 A C 0.039057 4.2806e-06
6:124842351 T C 0.057045 2.1480e-05
6:124857779 T C 0.134173 -3.4958e-06
6:124863239 A G 0.377668 2.0769e-07
6:124863962 A G 0.824651 9.4225e-08
6:124867530 A G 1.609440 -2.1008e-05
6:124867958 A G 1.094395 -4.2552e-05
6:124871843 G C 1.566127 -3.4397e-06
6:124877461 C T 0.041099 1.0894e-05
6:124879601 C T 0.022286 2.8571e-05
6:124883270 G A 1.256303 -1.3616e-05
6:124889838 G A 0.231249 3.2334e-05
6:124895033 A G 0.042141 1.6518e-05
6:124904689 G A 1.871631 3.0332e-05
6:124914944 A G 0.190355 1.8241e-05
6:124915655 G A 0.178280 1.7598e-05
6:124916160 C G 0.060012 -1.8987e-05
6:124917005 G A 1.218494 -2.0922e-05
6:124921140 G T 0.335719 2.8643e-05
6:124923128 C T 0.165586 -2.4505e-06
6:124923560 T C 1.009588 1.9470e-06
6:124924955 T C 0.030413 -8.6763e-06
6:124932394 G T 0.052504 8.7729e-06
6:124934458 G A 0.327040 1.0887e-05
6:124935890 C T 0.190442 1.8035e-05
6:124938927 T C 0.153450 -3.4477e-05
6:124942850 G A 0.106690 1.5458e-05
6:124945201 A G 0.368456 1.3170e-05
6:124947642 A G 0.036600 2.1515e-05
6:124948080 C G 1.109118 -2.2416e-06
6:124949163 C A 0.237864 1.6523e-05
6:124951634 G T 0.792436 3.0172e-05
6:124952860 T C 0.094239 -5.0748e-05
6:124963281 T C 0.398912 -5.6929e-05
6:124963912 A G 0.045685 -4.7395e-06
6:124975861 C A 1.227416 -1.3720e-05
6:124976431 T C 0.021994 3.7714e-05
6:124979689 C T 1.771487 1.7566e-05
6:124982187 C A 0.448031 -2.1636e-05
6:124992843 T C 0.046068 -1.7720e-05
6:124994161 G A 0.023234 1.1970e-05
6:124996466 T C 0.308967 -2.5643e-05
6:125006197 C A 0.083856 1.3729e-05
6:125011789 C T 0.064186 8.9647e-06
6:125011951 T C 1.141021 1.2097e-05
6:125012263 T G 0.063810 6.9099e-06
6:125015543 A G 0.024610 -4.0683e-07
6:125024129 C T 0.023386 9.1605e-06
6:125027163 T G 0.746348 2.7667e-05
6:125034198 A C 0.324670 -2.9363e-05
6:125036784 A C 0.126597 -6.3575e-06
6:125063042 C T 1.050352 -1.6847e-05
6:125065572 T C 0.150892 -9.4404e-05
6:125072665 C T 0.160990 1.4426e-05
6:125080405 G A 0.444902 -2.8327e-05
6:125080890 C T 0.052803 -1.2898e-05
6:125081762 G A 0.388678 3.2034e-06
6:125085386 T C 0.492272 -1.8305e-05
6:125087008 C T 0.079416 2.8438e-05
6:125089675 A G 0.087667 -1.0603e-05
6:125093357 G A 0.033166 2.2824e-05
6:125108009 G A 0.215179 1.0971e-05
6:125116169 G A 0.063680 3.4765e-05
6:125116314 G T 0.977445 -2.3654e-05
6:125118228 T C 1.929397 1.9827e-05
6:125119802 A T 0.373247 3.1495e-05
6:125122128 G A 0.463144 -2.3019e-05
6:125122257 G A 0.098199 -5.3954e-06
6:125123069 G C 0.067880 2.2001e-05
6:125123795 T C 0.065566 -1.1236e-05
6:125132040 C A 0.028959 8.0524e-06
6:125133550 A G 0.072184 2.6087e-05
6:125134393 C A 0.212962 -4.3963e-05
6:125134509 T C 0.066708 -2.0107e-05
6:125146395 A G 0.075741 3.6296e-05
6:125149526 T C 0.035753 -1.6690e-05
6:125156449 T C 1.584742 -1.7070e-05
6:125156890 A G 1.585352 -1.7584e-05
6:125160247 T C 1.073791 9.6955e-06
6:125186585 G C 0.409156 4.3351e-05
6:125192550 G A 0.738208 1.1832e-05
6:125202994 G A 0.963887 1.3893e-05
6:125203319 A G 0.088410 2.3597e-06
6:125207760 G A 0.099176 2.5457e-06
6:125222341 T C 0.090292 -1.2310e-05
6:125222812 C T 0.084797 6.1433e-05
6:125237799 T C 0.058912 5.8045e-06
6:125238913 G C 0.020682 -2.4022e-05
6:125243427 A G 1.629625 1.8425e-05
6:125255208 T C 1.052057 -3.6251e-05
6:125256580 C T 0.837232 -1.8088e-05
6:125259300 C T 0.094415 -8.3832e-06
6:125260042 A C 0.183639 -5.1816e-06
6:125267012 T C 0.213861 -2.2729e-05
6:125281126 A G 1.687855 4.1229e-05
6:125288508 T C 0.057130 2.5922e-05
6:125293556 G A 0.039615 -5.6663e-06
6:125293734 T C 0.062609 3.2117e-05
6:125310452 T C 0.020945 -2.0482e-05
6:125311478 G A 0.073171 -2.0459e-05
6:125312650 C T 0.563703 5.7589e-05
6:125315908 T G 0.086151 -1.1499e-05
6:125319983 A G 0.416920 2.2316e-05
6:125326624 G A 0.059785 3.7069e-06
6:125330921 A G 0.623468 1.4512e-04
6:125332028 T C 1.742927 3.4390e-05
6:125340649 C T 1.959781 -9.8140e-05
6:125341339 A G 1.317825 -3.5339e-05
6:125344296 G T 1.967707 -6.1584e-05
6:125346184 T C 0.165037 -5.1963e-05
6:125347927 G A 0.024853 -3.4430e-05
6:125349180 G A 1.600121 -3.0334e-05
6:125350432 T G 1.397679 4.6625e-06
6:125358913 G C 0.077358 1.0620e-05
6:125359050 A C 0.055851 1.2135e-05
6:125359099 A G 0.044435 2.3684e-05
6:125359388 G T 1.691721 -1.8828e-05
6:125364858 A G 0.171681 -4.7633e-05
6:125365005 G A 0.978870 -3.3185e-05
6:125365295 T C 0.856898 -5.6000e-05
6:125367101 A G 0.721511 -1.3077e-05
6:125370911 G A 0.043504 9.8686e-06
6:125371333 G T 0.142849 7.5272e-05
6:125372131 G A 1.228824 3.1046e-05
6:125376840 A G 0.188722 6.5741e-05
6:125379934 T C 0.809824 -2.6360e-05
6:125384589 A G 0.043832 4.1919e-06
6:125385470 A G 0.969830 -1.2201e-05
6:125392602 G A 0.037655 5.9728e-06
6:125396910 T C 1.197534 7.3126e-06
6:125396993 A G 0.972540 -2.0414e-06
6:125399970 A G 0.224228 1.3337e-05
6:125402711 T C 1.057925 2.5272e-05
6:125403279 G A 0.897601 -1.6441e-05
6:125416400 T G 0.375870 3.5672e-05
6:125424132 T C 1.305309 3.0871e-05
6:125428115 A G 0.911944 -3.3926e-05
6:125432850 G A 0.040758 -1.5995e-05
6:125435033 T G 0.071463 -1.5826e-05
6:125443861 A C 0.949953 -4.6890e-05
6:125450476 C T 0.029157 -1.3907e-05
6:125450626 A G 0.064462 -5.7881e-05
6:125458093 G A 1.128781 -1.4662e-05
6:125471571 C A 0.338403 3.3858e-05
6:125471950 C T 0.256008 2.3558e-05
6:125472056 C T 0.945210 -4.1880e-06
6:125476064 A G 0.858609 -9.9499e-06
6:125476813 T C 0.786363 -1.4030e-05
6:125478428 A G 0.217289 -8.0321e-06
6:125495223 A G 0.135159 1.9463e-06
6:125500534 G A 0.870462 -4.5804e-06
6:125501314 G A 0.601049 6.0600e-06
6:125504823 G A 0.153933 -2.8480e-05
6:125521921 G A 0.561885 -9.0653e-06
6:125535917 T C 0.028940 2.4306e-05
6:125536016 A C 0.021653 3.3376e-05
6:125540929 G A 0.203890 8.9584e-06
6:125541944 G A 0.910870 -8.7438e-06
6:125548113 G C 1.970869 -4.8968e-05
6:125548302 A G 0.121163 -2.8917e-06
6:125551526 C G 1.830948 -1.4905e-05
6:125553317 T C 0.063758 -3.0244e-05
6:125556427 C G 0.061992 2.1563e-05
6:125567436 C T 0.212916 1.2861e-05
6:125572026 G A 0.261325 3.3756e-05
6:125574075 T C 0.026830 -1.5206e-05
6:125575236 G A 0.706730 -1.6996e-05
6:125576070 A G 0.034581 -6.9929e-06
6:125580047 C T 0.166605 1.4531e-05
6:125589149 C T 0.116223 3.0326e-06
6:125593050 A G 0.216740 1.6024e-05
6:125596957 T C 0.898789 -3.2713e-05
6:125598199 C T 0.526798 -2.3612e-06
6:125612350 A G 0.069545 -7.7067e-06
6:125613054 T C 0.048980 -3.1109e-06
6:125621618 G A 0.358320 7.4181e-06
6:125632456 T C 0.075293 1.2852e-07
6:125633369 G A 0.886653 -1.1252e-05
6:125635345 A G 0.062005 1.0424e-05
6:125637457 C G 0.736319 9.5894e-06
6:125645991 T C 0.819035 7.4636e-06
6:125647124 T C 0.294374 2.4074e-05
6:125651380 C T 0.125873 3.2941e-06
6:125651665 T C 0.074557 2.0512e-05
6:125658081 C T 0.051975 -7.7275e-05
6:125661224 C T 0.922376 -5.5106e-05
6:125664569 T C 0.074417 3.5454e-05
6:125669227 G A 0.908344 -1.1591e-04
6:125671951 G A 0.094869 -2.2067e-05
6:125677053 C T 0.377626 -7.6800e-06
6:125678114 A G 1.123328 8.2097e-06
6:125678402 A G 0.340111 2.1760e-05
6:125679481 T C 0.033253 -1.1369e-05
6:125683552 A G 0.348365 1.7202e-05
6:125686433 C T 0.209245 8.9525e-07
6:125690256 A C 0.098722 6.5569e-06
6:125690300 A G 0.211823 7.6758e-08
6:125693693 T C 0.165534 9.3307e-06
6:125694297 C T 0.052397 -3.4413e-05
6:125697350 C T 1.386954 1.1607e-05
6:125697977 T G 0.236637 -3.8317e-05
6:125703056 A G 0.087108 -4.0028e-05
6:125705005 T C 0.037515 4.5565e-05
6:125713969 G C 0.474855 -3.7602e-05
6:125714408 C G 0.040047 -9.9930e-06
6:125724702 A G 0.027684 5.6427e-07
6:125726086 G T 0.117879 -7.3551e-06
6:125729277 T C 0.140174 2.3499e-05
6:125734830 C T 1.758274 -4.3968e-05
6:125736394 A G 0.090919 -3.6572e-05
6:125741512 G A 0.032695 2.2434e-05
6:125748751 T C 0.058094 1.1442e-05
6:125749238 T G 0.135705 1.6517e-05
6:125758869 G A 0.484144 -1.6469e-06
6:125758889 G C 0.111381 -3.4240e-05
6:125766778 T C 0.041917 5.3467e-05
6:125774805 T C 1.962014 3.3462e-06
6:125776333 C T 1.429721 2.3456e-05
6:125776534 C A 0.107820 -3.8244e-05
6:125777988 C T 0.125789 3.7444e-05
6:125789349 G A 0.094999 -2.4236e-05
6:125790887 T G 0.357823 3.8210e-05
6:125797983 A G 1.086738 -3.8466e-05
6:125803862 T C 1.601357 -3.1792e-05
6:125805583 T C 0.076439 -1.9085e-05
6:125810798 C G 1.782582 2.0192e-05
6:125813407 A G 0.068253 -8.7935e-06
6:125822839 C T 1.181101 2.2240e-06
6:125822929 G A 0.267320 1.2264e-05
6:125848717 G T 1.574794 -3.0910e-06
6:125855179 G A 0.113179 -1.0175e-04
6:125856917 C T 0.811765 -1.8883e-05
6:125862820 G C 0.374361 -3.6611e-06
6:125862913 A G 0.230058 2.6110e-05
6:125866064 C T 1.276626 2.7647e-05
6:125867395 T G 1.374455 7.3477e-07
6:125873230 A G 0.095252 -3.7485e-05
6:125873364 G A 0.030326 -5.5947e-06
6:125885489 C A 0.093090 2.6434e-06
6:125890689 T C 0.048252 -2.1239e-05
6:125898483 C T 0.096888 -5.1884e-05
6:125913468 T C 0.047902 -2.5902e-05
6:125917552 A G 0.146299 6.7190e-05
6:125928290 C T 1.277469 -2.2234e-05
6:125933326 A G 0.048171 -6.6534e-06
6:125940878 G A 0.085949 -2.5728e-05
6:125944755 A G 1.539645 1.9765e-05
6:125948785 G A 0.047217 -1.6940e-05
6:125958332 G T 0.078315 3.5315e-05
6:125976418 C A 0.252369 2.8578e-05
6:125986036 A C 0.101893 8.5062e-06
6:125988575 T G 0.276554 -5.2971e-05
6:125991137 A G 0.092853 -5.3019e-06
6:126007959 T C 0.048489 -1.2167e-05
6:126016499 A G 0.855515 -3.6019e-05
6:126038312 T G 0.044958 9.1320e-06
6:126039077 C T 0.040469 -4.5159e-06
6:126049705 T C 0.043007 4.9522e-05
6:126065751 A C 0.138827 -3.9023e-05
6:126068783 C G 0.086342 4.3620e-07
6:126069702 A C 1.227698 9.2759e-05
6:126075698 C T 0.171016 7.3478e-06
6:126080522 C G 0.213501 -5.5720e-05
6:126090277 C T 1.055419 7.8875e-05
6:126098191 A G 0.112332 -3.0601e-05
6:126129256 A G 0.023344 -6.4820e-06
6:126135737 T C 0.042160 -7.0119e-06
6:126135893 G C 0.771942 1.3270e-05
6:126137924 A C 0.057893 2.3006e-06
6:126149427 T G 0.121968 2.2547e-06
6:126153253 C T 0.603139 -2.4873e-06
6:126163408 T C 0.088231 2.8804e-05
6:126164738 T C 0.092711 2.4612e-05
6:126174215 C T 1.181536 -1.0024e-05
6:126179111 A G 0.794578 2.1253e-05
6:126187585 G A 0.039025 -2.1443e-05
6:126194289 A G 0.167163 -2.3736e-05
6:126197704 G A 0.057169 -3.8415e-05
6:126199862 T C 0.380791 -5.1204e-05
6:126202882 A G 1.399068 -2.1096e-05
6:126207186 T C 0.193088 -3.3385e-06
6:126212698 G A 0.032526 1.0138e-05
6:126223073 A G 1.125915 -7.4181e-06
6:126223944 A G 0.956314 -3.7717e-06
6:126224716 G A 0.097050 -2.5263e-05
6:126225883 G A 0.049879 6.9818e-05
6:126230445 T C 1.392644 -1.6235e-05
6:126233456 T C 0.020666 5.5547e-06
6:126234319 G A 0.021809 3.2968e-05
6:126235427 T C 0.262928 -1.0653e-05
6:126238667 G A 0.160120 1.3026e-05
6:126241983 A G 0.045302 -3.2881e-05
6:126243402 A C 0.048129 -1.3559e-05
6:126248596 A G 1.290586 8.6694e-08
6:126249914 G T 0.266661 -6.8922e-06
6:126255034 T C 1.061268 1.1647e-05
6:126258892 G A 0.909818 5.6619e-06
6:126263895 G A 1.547090 5.4718e-05
6:126266135 G A 0.086057 1.4294e-05
6:126267049 C T 0.069363 -3.8460e-05
6:126275273 A C 1.008076 -2.7536e-05
6:126278230 C G 0.955396 -1.7903e-05
6:126284213 G A 1.844531 1.7195e-04
6:126287151 C T 1.969424 -7.8307e-06
6:126292187 C G 1.329481 5.1591e-05
6:126296251 G A 0.038820 -1.9307e-05
6:126300577 A G 0.071181 -8.8869e-06
6:126327934 A G 1.277518 5.2686e-05
6:126332554 G A 0.102594 1.5169e-05
6:126370839 C A 1.963773 7.3820e-06
6:126373765 A G 0.902249 -6.3898e-07
6:126377135 T C 0.118693 -1.1198e-05
6:126404478 C T 0.042504 -4.5715e-05
6:126411883 A G 0.031660 -1.8090e-05
6:126413772 T C 0.047246 6.3840e-06
6:126427641 T C 0.084265 1.8081e-05
6:126427669 A C 0.072570 -2.3548e-05
6:126431742 A G 0.041446 -2.0018e-05
6:126438156 C T 0.080860 8.6642e-05
6:126438497 C T 0.141346 -2.0125e-06
6:126442383 G A 0.625380 -3.2385e-05
6:126444684 G A 0.451576 -1.2031e-05
6:126446078 A T 0.049898 1.2258e-05
6:126454153 A G 0.651593 8.3158e-05
6:126459323 G T 0.089367 -1.8231e-05
6:126473631 T G 0.029459 5.8609e-06
6:126475225 G T 0.026363 -2.6865e-05
6:126478586 A G 0.077819 -2.9605e-05
6:126481408 G T 0.525045 3.8294e-05
6:126488927 T C 0.047571 -8.2027e-06
6:126491310 C T 0.639558 -8.5443e-06
6:126504799 G A 0.065598 1.5379e-05
6:126505045 T C 0.021043 -1.6546e-05
6:126572957 T C 0.080286 1.3724e-05
6:126573062 T G 0.109397 -1.1894e-04
6:126573224 A G 0.022919 -6.3431e-06
6:126584868 G A 0.356126 1.1590e-04
6:126588589 G A 0.065033 1.8826e-05
6:126589302 T C 0.030245 2.5952e-05
6:126597654 A G 0.235624 1.5128e-04
6:126607091 T C 0.033867 -2.2954e-05
6:126609468 T G 0.089403 -4.3716e-05
6:126611593 T C 0.724020 -5.9539e-06
6:126620864 G A 0.202202 -8.1204e-06
6:126622945 A G 0.068454 6.6914e-06
6:126661502 T G 0.174908 -3.5013e-05
6:126663956 G A 0.027323 1.0986e-05
6:126686407 G A 0.631011 -9.0670e-05
6:126698719 G A 0.901606 4.6300e-05
6:126759473 A G 0.031631 3.3479e-06
6:126759562 G A 0.040768 -1.2996e-06
6:126761146 C T 0.040420 -9.2705e-07
6:126769846 A G 0.039742 -2.2999e-05
6:126779780 G A 0.050424 -3.8138e-06
6:126785481 T G 0.027304 9.3729e-06
6:126807298 T C 0.031381 -1.3705e-05
6:126821193 A G 0.039106 -2.1817e-07
6:126835655 T C 0.908094 4.6027e-05
6:126851160 T C 0.997296 3.3755e-05
6:126854838 A G 0.071366 4.4693e-06
6:126856955 G C 0.025051 -2.0140e-05
6:126865371 A G 0.075401 8.7065e-06
6:126874973 G A 0.073495 -1.6184e-05
6:126892049 A C 0.066338 -7.2671e-07
6:126893786 G A 0.032543 1.3150e-05
6:126920830 T C 0.112406 6.6969e-05
6:126929796 C T 0.021744 -4.8720e-05
6:126946392 C A 0.042342 1.0863e-05
6:126964510 G A 0.532215 -3.1118e-05
6:126966308 C T 0.984985 3.5513e-05
6:126984985 G A 0.059866 1.1375e-05
6:127000881 G A 0.086836 4.5037e-05
6:127011064 G A 0.378973 1.1842e-05
6:127011266 C T 0.056834 1.8652e-05
6:127014862 T C 0.452017 1.7260e-04
6:127029267 A G 0.051527 4.0635e-06
6:127035424 C T 0.086917 -7.0644e-05
6:127056780 C T 0.052517 -5.8350e-05
6:127090469 G A 0.465257 1.6566e-04
6:127108305 C T 0.081399 -5.2859e-06
6:127108920 G A 0.871650 3.4031e-04
6:127110163 C G 0.183376 3.4684e-05
6:127116727 G A 0.986968 3.1909e-04
6:127118634 A G 0.049694 -6.1965e-06
6:127123987 T C 0.037947 -1.5679e-05
6:127130902 T C 0.072252 1.0721e-05
6:127141068 T C 0.986196 4.4261e-04
6:127152838 A G 0.039612 -9.5372e-06
6:127156377 G A 0.056399 2.5527e-05
6:127156464 T C 0.196084 -6.2748e-05
6:127164572 C T 0.539959 -5.3931e-05
6:127177012 C A 0.030683 -3.2823e-07
6:127178839 T G 0.049596 -1.3831e-05
6:127179525 T C 0.113114 -1.5479e-06
6:127181089 C T 0.871894 2.8741e-04
6:127195878 T C 0.084223 -1.4905e-05
6:127202364 T C 0.098180 -1.4543e-06
6:127222374 A G 0.050486 3.9782e-05
6:127227414 A C 0.770079 2.5773e-04
6:127245363 T C 0.155206 -2.0782e-05
6:127251021 A G 0.286275 -5.2633e-06
6:127287812 G A 0.902304 1.1205e-04
6:127290497 C T 0.109160 5.4759e-05
6:127291873 A G 0.044319 -2.7414e-05
6:127322538 T C 0.085713 -2.1825e-05
6:127332515 T G 0.030099 -5.1840e-06
6:127337699 T C 1.860751 5.5812e-06
6:127338815 G A 0.038739 -5.1353e-06
6:127340068 C T 0.546892 -7.0716e-05
6:127350731 T C 0.097430 9.5332e-07
6:127355083 C T 0.091841 -5.2325e-06
6:127355538 G A 0.043822 -2.7915e-05
6:127362092 G A 0.167043 1.9316e-05
6:127364239 G T 0.105502 -9.3562e-06
6:127375912 A G 0.074618 -6.1824e-06
6:127379919 T C 0.076322 2.2017e-05
6:127381956 C T 0.111488 1.2606e-05
6:127388731 G T 0.035233 -3.9411e-05
6:127391666 C G 0.077140 -2.7228e-05
6:127395191 T C 0.030806 -4.8561e-06
6:127396636 T G 0.181331 7.7192e-06
6:127399384 T C 0.076741 -2.5556e-05
6:127404939 C G 0.085674 -4.1648e-05
6:127406841 A G 0.502363 -2.2772e-05
6:127407241 A G 0.044916 -1.6250e-05
6:127417035 A G 0.585157 -5.4742e-05
6:127434138 T C 0.582928 1.3031e-05
6:127436313 G A 1.054971 -7.9854e-06
6:127444091 C T 0.062135 -4.6950e-06
6:127452639 G C 0.990058 -1.7748e-06
6:127452935 T C 1.039223 -5.6605e-06
6:127470044 G A 0.049132 -9.2356e-06
6:127472589 A C 0.053868 -5.4624e-06
6:127476361 A G 0.406777 -3.4547e-05
6:127483308 C T 0.224962 -7.4980e-06
6:127484628 A G 0.053851 1.5805e-05
6:127490524 A G 1.052417 -5.2862e-08
6:127493611 T A 1.095765 -4.7300e-06
6:127494711 T C 1.969885 -2.8415e-05
6:127507403 C T 0.093652 -3.8880e-05
6:127521045 C T 0.024155 1.5478e-05
6:127529209 T C 1.153651 -2.1022e-05
6:127529780 A G 0.134238 3.8838e-05
6:127530850 C A 0.073482 1.8408e-05
6:127536324 C T 0.213394 4.8373e-06
6:127537995 C T 0.068136 -8.8354e-06
6:127542927 A G 0.060632 1.7399e-06
6:127542953 T C 0.383741 -1.2664e-05
6:127543425 A G 0.038044 -3.9493e-06
6:127546605 A G 1.518079 -4.7138e-05
6:127547533 C T 0.131310 -2.5938e-05
6:127561931 T C 0.099322 3.3160e-05
6:127565668 A G 0.050252 -2.5759e-05
6:127571526 T G 0.050453 -2.7789e-05
6:127593564 G A 1.937891 1.3768e-05
6:127600630 A G 1.509903 -2.7629e-05
6:127610820 G A 0.043182 1.8322e-05
6:127612154 C G 0.030936 1.7456e-05
6:127617243 C T 0.355103 -5.9957e-05
6:127618198 G A 0.072252 7.3835e-06
6:127632289 G A 0.656043 1.2627e-04
6:127637254 C T 0.026444 -1.4874e-05
6:127641768 C T 0.135305 -1.9650e-05
6:127653443 T C 0.046944 5.4315e-06
6:127655444 C T 0.096580 -2.1708e-05
6:127657099 C T 0.234352 -8.1638e-05
6:127663703 T C 0.888720 2.9459e-05
6:127697992 C A 0.325417 2.7019e-05
6:127706725 C T 0.121741 -1.1006e-05
6:127709672 C A 0.156939 -2.0551e-05
6:127711173 A G 1.379171 -1.7591e-05
6:127723625 T G 1.357924 -1.4148e-05
6:127726366 C T 0.048983 7.6634e-06
6:127744342 T C 0.044283 6.9515e-06
6:127745119 G T 1.207486 1.3697e-05
6:127753798 C T 0.070522 -7.1857e-06
6:127764305 T C 0.683136 6.7117e-05
6:127768472 A G 0.137227 -1.4348e-05
6:127770174 G A 0.031848 -1.5670e-05
6:127771452 G T 1.216925 1.7030e-05
6:127771616 T G 0.098147 3.2214e-05
6:127774309 G A 0.138574 -1.5992e-05
6:127780592 T C 0.060424 -4.2906e-05
6:127781969 T C 0.189517 -8.7505e-06
6:127785001 A G 0.291608 -2.2377e-05
6:127786453 A G 0.099816 2.2276e-05
6:127789770 C T 0.026937 -1.0302e-05
6:127798130 T C 0.292050 -2.4061e-05
6:127798916 C T 0.778385 9.4879e-05
6:127809055 A C 0.088462 1.1573e-05
6:127809338 G A 0.193802 -2.3862e-05
6:127812809 A G 0.047113 4.4494e-05
6:127813331 T A 0.047558 1.9451e-05
6:127823775 T C 0.095463 -2.6566e-06
6:127828362 T C 1.638113 9.1381e-05
6:127830017 G C 0.044698 9.3700e-06
6:127835240 T A 0.171383 1.5164e-05
6:127838643 A G 0.054608 1.2673e-06
6:127843090 T C 0.108118 7.2402e-05
6:127860399 G A 1.087485 -6.7240e-05
6:127861239 G A 0.257611 -5.5804e-05
6:127863487 G A 0.236913 -6.5117e-05
6:127865638 A G 0.072914 1.0350e-05
6:127869277 A G 0.057354 4.4061e-06
6:127873865 C T 0.131995 -3.6496e-05
6:127883040 T C 0.333619 -6.0788e-05
6:127883177 A G 1.055299 -6.6286e-05
6:127887204 T C 0.031283 -1.5318e-06
6:127887455 T C 0.105869 1.9348e-05
6:127889999 G A 1.007495 -3.5393e-05
6:127891193 C A 0.037012 -6.1512e-06
6:127896807 A G 0.075475 -3.8203e-05
6:127908956 T C 0.104606 -4.0867e-05
6:127911856 T C 0.060307 -2.4391e-05
6:127920925 C T 0.739276 -5.8309e-05
6:127922536 G A 0.080918 5.9162e-05
6:127923526 T C 0.555633 -2.2245e-05
6:127932962 A C 0.236020 1.1650e-05
6:127949276 A G 1.874646 -8.4048e-06
6:127952182 G A 0.164122 -7.9777e-05
6:127956486 A G 0.076163 -1.0666e-05
6:127966048 T C 0.159760 -2.2803e-05
6:127969089 G C 0.065936 -2.1558e-05
6:128001107 A C 0.050898 -1.6228e-05
6:128008463 C A 0.098034 -7.5649e-05
6:128021803 C A 0.187369 1.1973e-05
6:128025366 G A 0.890548 5.4537e-05
6:128034773 C A 1.149697 -1.3671e-06
6:128035283 A G 0.046068 7.2393e-06
6:128035339 T C 0.988354 1.1902e-05
6:128045725 C T 0.259932 -7.7083e-05
6:128058670 T C 0.026087 2.3611e-05
6:128062272 T C 0.114795 4.7444e-06
6:128062827 C T 1.066890 4.4099e-05
6:128070433 G A 0.798726 2.0259e-04
6:128076144 T C 0.048671 -5.1147e-06
6:128096278 T G 0.152207 -9.7383e-05
6:128117602 T G 0.024078 5.2895e-05
6:128121143 C A 0.115211 2.0851e-06
6:128134516 T C 0.029469 2.2583e-06
6:128135437 T A 0.049077 -2.1970e-06
6:128139452 A C 0.030157 1.3020e-05
6:128149677 T C 0.047172 -7.6309e-06
6:128158459 T C 1.872228 -7.8470e-06
6:128170771 G A 0.057120 2.0253e-05
6:128177301 A G 0.830584 1.9103e-06
6:128181150 T C 0.164508 -9.2007e-05
6:128181556 G A 0.419422 5.4360e-06
6:128185084 C T 1.250669 3.3180e-06
6:128189682 C T 1.940390 2.1566e-05
6:128200476 C T 0.042955 3.2294e-05
6:128205176 C T 0.061135 -2.2370e-05
6:128207851 C A 0.862575 1.2496e-05
6:128211078 T G 0.448683 -1.0387e-05
6:128212901 G A 0.033575 3.8074e-05
6:128217951 T G 0.218470 1.5617e-05
6:128228522 T C 0.038989 7.6508e-06
6:128261368 C A 0.204941 1.0796e-05
6:128267288 G T 0.034390 2.4430e-06
6:128268564 T C 0.026476 4.5267e-05
6:128276700 C T 0.933584 4.6486e-05
6:128278798 G A 0.628028 -4.6458e-06
6:128280043 A C 0.126396 7.3476e-06
6:128281556 T C 0.851299 1.0094e-05
6:128289511 A G 1.819373 -5.1255e-05
6:128299370 A C 1.719113 -1.6622e-05
6:128306431 G T 0.047055 -1.0372e-05
6:128307495 C G 0.045649 -2.0755e-05
6:128313088 G A 0.563375 -2.5786e-04
6:128330249 C T 1.803959 -3.6686e-05
6:128337016 A G 1.728451 -1.9461e-05
6:128339840 G A 1.809249 -3.5448e-05
6:128342080 A G 0.157234 6.0732e-06
6:128343150 A G 0.025678 9.2998e-06
6:128343763 C T 0.490983 8.2152e-06
6:128343842 C T 1.350871 -1.0185e-05
6:128344691 G A 0.095223 -3.3566e-05
6:128345371 C T 0.083781 1.9406e-06
6:128354322 T C 0.044624 2.3082e-05
6:128355250 C G 0.204049 1.4176e-05
6:128358819 T C 0.096063 2.2891e-05
6:128363723 C G 0.313563 -2.3724e-05
6:128365434 G A 1.636422 -2.1556e-05
6:128369695 T C 0.036525 -2.3690e-06
6:128369930 A G 0.055448 4.1233e-07
6:128372664 T C 0.022815 -1.6196e-05
6:128387060 C G 0.051096 4.6971e-05
6:128397007 C T 1.515960 -1.8160e-05
6:128401428 A G 0.024655 9.9839e-06
6:128403745 G A 1.303968 3.6531e-05
6:128415339 A G 0.044153 1.2379e-05
6:128415684 A C 0.159630 4.4266e-06
6:128431523 T A 0.035198 1.4287e-05
6:128438560 A G 0.041495 -7.7762e-06
6:128452825 C T 0.066929 -1.2441e-05
6:128461361 A C 0.050726 3.9792e-05
6:128464559 C T 0.031829 -1.3949e-05
6:128471913 C A 0.131878 -4.6267e-05
6:128488854 C T 0.080681 -1.0337e-05
6:128494860 C A 0.026304 4.5737e-06
6:128496557 T C 1.788947 4.9689e-06
6:128506226 A C 0.116317 -2.3487e-05
6:128528009 C T 0.046529 -5.1536e-05
6:128529217 T C 0.111069 1.9579e-05
6:128530307 A G 0.507745 1.1064e-05
6:128547177 G A 0.079224 -2.6840e-05
6:128555380 T C 0.028615 -2.8706e-05
6:128564206 T C 0.037457 -2.4844e-05
6:128565540 A G 0.060067 2.9850e-06
6:128566554 A G 0.022847 -2.0085e-05
6:128571297 T C 0.114383 2.0106e-05
6:128572824 T C 0.224076 -1.0376e-05
6:128587289 C T 0.151638 3.5248e-06
6:128591818 G T 1.947479 -1.5890e-08
6:128593134 C A 0.405024 1.9266e-05
6:128600320 A G 0.042647 8.9943e-06
6:128615092 A G 0.136117 1.3655e-05
6:128633846 A G 0.140505 -2.1988e-05
6:128635259 C T 0.102760 3.1295e-05
6:128638365 T C 0.132391 -7.1655e-06
6:128640042 C T 0.070094 3.7278e-06
6:128644605 G A 0.035065 1.2976e-05
6:128675242 G T 0.126084 1.1171e-05
6:128680965 T C 0.047710 -6.6635e-05
6:128696703 G A 0.086638 3.2572e-05
6:128702489 G A 1.485838 -1.3538e-05
6:128706773 G A 0.178767 4.4363e-05
6:128708815 G T 0.040268 6.9113e-06
6:128709493 C T 1.836193 2.0572e-05
6:128725698 A G 1.652194 7.9389e-05
6:128728464 C T 0.122351 5.5131e-07
6:128740853 C A 0.105152 -6.7389e-06
6:128749746 C T 0.162045 9.5544e-07
6:128760481 G A 0.109878 3.4149e-06
6:128767225 A G 0.053699 3.1930e-05
6:128769900 T G 0.403667 -1.4464e-05
6:128771584 C T 0.044137 1.2073e-05
6:128776685 A G 0.085342 3.0323e-05
6:128778805 T C 0.063595 -2.0417e-05
6:128792878 C T 0.119070 -1.1917e-05
6:128798025 A G 0.275113 -3.6102e-06
6:128799950 G A 0.540053 -1.1510e-05
6:128813659 T C 0.112864 6.0391e-06
6:128832164 T C 0.321132 -5.4204e-06
6:128834776 G A 0.032173 7.0590e-06
6:128838075 A G 0.055283 1.0924e-05
6:128840452 A G 0.075375 -7.7677e-06
6:128848510 C T 0.197197 7.5730e-06
6:128849758 C T 0.264395 5.4111e-06
6:128856798 T C 0.066763 1.5703e-05
6:128859319 C T 0.170442 -3.8073e-05
6:128862708 C T 0.099868 7.2475e-06
6:128863598 A G 0.041962 1.7250e-05
6:128872604 C A 0.075819 6.7610e-06
6:128879393 G A 0.317146 -5.6090e-06
6:128901388 T C 0.076488 2.1337e-05
6:128903269 A C 0.103065 -3.0478e-05
6:128917843 G A 0.036249 2.1256e-05
6:128919783 T C 0.033870 1.7824e-06
6:128920534 A G 0.040190 8.4519e-06
6:128921037 A G 0.110735 2.2472e-07
6:128925006 A G 0.061872 1.0782e-05
6:128932622 G A 0.186508 1.6338e-05
6:128941517 A G 0.033718 1.7215e-05
6:128944019 T A 0.195944 6.1812e-06
6:128953255 A G 0.533263 -2.2160e-05
6:128958406 G T 0.426573 -2.2836e-05
6:128969636 T G 0.090899 -6.0746e-06
6:128972998 G A 0.071532 2.8381e-05
6:128978208 A G 0.031400 3.1401e-06
6:128989302 A C 1.008092 -9.0266e-06
6:128990824 G A 0.103513 -7.3006e-06
6:128994200 C T 0.239928 -1.2712e-05
6:129007556 A G 0.079938 -1.6800e-05
6:129008285 G T 0.039635 -1.6927e-06
6:129010685 A G 0.066429 -1.0461e-06
6:129013159 T C 0.192452 -6.3361e-06
6:129016712 G A 0.095921 8.0287e-06
6:129017232 A G 0.132342 -9.8272e-06
6:129021991 A G 0.503213 -3.2962e-05
6:129039559 C T 0.359702 8.9811e-06
6:129051797 C T 0.021358 1.8310e-06
6:129065281 T C 0.230230 2.6512e-05
6:129067220 A G 0.045766 -5.6155e-06
6:129067787 G A 0.061891 2.5715e-05
6:129068404 T C 0.063806 2.8536e-05
6:129076459 C T 0.135361 2.9033e-05
6:129085421 T C 0.155459 -1.0128e-05
6:129104303 T C 1.040706 -3.3569e-07
6:129105696 A G 0.185564 2.4788e-05
6:129114809 A G 0.086693 9.1474e-07
6:129125885 T G 0.100994 -4.3779e-06
6:129134320 C T 0.033107 1.8435e-05
6:129137454 T C 0.104055 1.0125e-05
6:129139128 G A 0.087170 4.1702e-05
6:129141597 C T 1.183548 -5.6644e-06
6:129169599 G C 0.032556 3.8149e-06
6:129173358 G A 0.053757 5.1439e-05
6:129182417 C T 0.044640 -2.8023e-06
6:129184688 A G 0.087813 -7.5817e-06
6:129185534 T G 0.044254 -2.6188e-05
6:129186166 A G 0.145926 -4.4363e-05
6:129186701 A G 0.035113 -2.4526e-05
6:129190200 A G 0.244109 -1.7884e-05
6:129191211 C T 0.043192 1.5283e-05
6:129199783 T C 0.642498 -4.8908e-05
6:129202650 A G 0.061706 1.3398e-06
6:129206326 A G 0.188553 8.4521e-06
6:129216384 T C 0.058477 -2.3709e-05
6:129218286 C T 0.046386 3.4470e-06
6:129221906 C T 0.190280 1.4220e-05
6:129250358 T C 0.100828 1.5747e-05
6:129260576 T C 0.253061 1.5476e-06
6:129269142 G A 0.033198 2.0158e-05
6:129283592 A G 0.096323 -9.7536e-05
6:129293043 A G 1.478477 -2.2727e-05
6:129293572 A G 0.188031 1.6115e-05
6:129298147 A G 0.026116 1.8122e-05
6:129298861 C A 0.039229 -1.8661e-05
6:129309434 C T 1.934431 -9.4766e-06
6:129311369 C T 0.054247 1.8689e-05
6:129329144 T A 0.208476 7.3771e-06
6:129332415 G C 1.814267 -2.7522e-05
6:129337036 G A 0.565945 4.1685e-05
6:129349539 C T 1.371277 -4.7045e-05
6:129359812 T C 0.032231 -1.5193e-05
6:129361251 A G 0.264717 1.2246e-05
6:129365906 A G 0.095109 -8.6970e-05
6:129370971 T C 0.032900 -2.8981e-05
6:129371106 T C 0.208746 -9.2960e-06
6:129379146 C A 0.475215 3.0995e-06
6:129385857 T C 0.044510 -7.8231e-05
6:129391940 T G 0.275733 -1.2225e-05
6:129392826 A G 0.044968 2.7319e-05
6:129397910 T C 0.046350 -9.0535e-06
6:129400516 T C 1.929809 4.1582e-06
6:129407198 A C 0.292387 4.1706e-05
6:129408564 G A 1.185058 -4.1299e-05
6:129420348 T C 0.184649 1.9411e-05
6:129422405 A C 0.118434 -2.0351e-05
6:129427076 G C 0.120956 9.0335e-06
6:129439995 G A 0.094272 4.0908e-06
6:129440026 C T 0.397380 1.1100e-05
6:129455490 A G 0.111806 -5.9269e-05
6:129459186 A G 0.037921 -8.2418e-05
6:129462285 G A 0.067046 -5.9129e-08
6:129462723 G C 0.745381 2.2211e-05
6:129463617 T C 0.032942 2.1938e-06
6:129473791 T C 0.081691 9.4754e-06
6:129511082 T C 0.040992 -8.3679e-05
6:129514782 T C 0.161827 9.3249e-06
6:129517251 A G 0.030871 -1.0872e-05
6:129525072 T C 0.021607 -4.3800e-05
6:129532837 T C 0.062898 1.1294e-05
6:129533619 G A 0.245703 1.7367e-05
6:129535469 A G 0.140330 -5.7102e-07
6:129550502 A G 0.034227 -3.5448e-05
6:129550615 C T 1.947635 4.6367e-07
6:129551074 A G 0.156118 4.9875e-05
6:129553377 C A 0.162097 2.2707e-06
6:129555903 A G 0.052378 -1.7343e-06
6:129560060 A G 0.038989 -1.3510e-05
6:129562489 A G 0.021585 7.8790e-06
6:129564944 A G 1.525626 -2.9971e-05
6:129571272 A G 0.044121 2.8234e-05
6:129571330 A G 0.270176 2.2736e-05
6:129580021 G A 0.284360 3.8160e-05
6:129582079 T G 0.036035 -1.9670e-05
6:129590067 C T 0.059840 -2.1408e-06
6:129592284 T C 0.221502 1.0518e-05
6:129612808 G A 0.452663 2.0074e-05
6:129613891 G T 0.040313 2.4643e-05
6:129618791 C T 0.034889 -1.2390e-06
6:129619317 A G 0.072823 -4.3450e-06
6:129619410 T C 0.166112 4.1452e-05
6:129623171 T G 0.283929 -2.7687e-05
6:129635800 A G 0.095171 2.2579e-05
6:129644548 T C 0.162097 3.6685e-05
6:129647450 T C 0.026217 -1.5073e-05
6:129653602 C T 1.508923 -3.2964e-05
6:129657298 C T 0.857658 -1.9233e-05
6:129665786 T C 0.160298 3.0254e-05
6:129673689 C T 0.093016 2.1128e-05
6:129679211 A G 1.762957 -9.0044e-06
6:129687396 A G 0.073687 -1.6028e-05
6:129688428 G A 0.104775 1.1206e-04
6:129692686 A G 0.054368 2.2734e-05
6:129711302 T C 0.073589 -1.4272e-05
6:129712349 A G 0.151064 9.6343e-05
6:129714775 T C 1.074028 -5.3450e-05
6:129715399 G A 1.439654 1.8778e-05
6:129715822 T C 0.391314 1.0271e-05
6:129717246 G T 0.944896 -2.6207e-05
6:129717442 T C 0.456337 6.8364e-05
6:129720241 C T 0.084998 -2.1333e-05
6:129720298 T C 0.020809 1.3130e-05
6:129720757 C T 0.123890 6.4494e-06
6:129722425 A G 0.911996 3.3608e-05
6:129732674 G A 0.135056 3.5866e-06
6:129742466 G A 0.049064 8.3063e-06
6:129747105 G A 0.024876 -3.7587e-07
6:129753452 G A 0.166514 -1.4074e-05
6:129758079 C T 1.921389 1.4549e-05
6:129761361 G A 0.185509 7.1424e-07
6:129780833 G A 1.163934 -4.7184e-06
6:129781192 A C 0.266041 -6.0655e-05
6:129783563 A T 0.068107 -3.7877e-05
6:129793012 T C 0.100965 -3.6325e-05
6:129793363 G A 0.029946 2.4354e-05
6:129797037 C T 0.794403 2.4415e-05
6:129802971 G A 0.469243 1.3385e-05
6:129803080 A G 0.080146 -2.9199e-05
6:129807629 T C 1.441685 7.7200e-05
6:129812605 C T 0.046458 2.6799e-05
6:129813053 G A 0.122439 -1.2696e-05
6:129814998 C T 0.373254 -7.5596e-05
6:129816855 T G 0.028956 2.0197e-05
6:129820038 G A 0.191682 -3.8208e-06
6:129821582 G A 0.029349 1.6312e-05
6:129835814 A G 1.734689 2.6259e-05
6:129837320 A C 0.078539 -8.4996e-06
6:129838734 G A 0.151918 2.4957e-05
6:129841230 A G 0.169319 3.9012e-05
6:129844740 C T 0.649107 -6.3484e-06
6:129847804 C A 1.030572 2.5414e-05
6:129849264 T C 0.079675 4.2469e-07
6:129853886 C T 0.126350 -8.3301e-06
6:129856375 G A 0.198622 5.8750e-05
6:129861191 G A 0.029070 -5.3865e-05
6:129861392 C T 0.568536 -2.6118e-05
6:129863730 T C 0.027297 -5.7922e-06
6:129872544 T C 0.042926 -1.5642e-05
6:129876647 A C 0.036019 -5.1732e-06
6:129877999 T C 0.627590 2.2448e-05
6:129879610 G A 0.030430 2.0970e-05
6:129896501 T G 0.425148 -1.9266e-05
6:129899151 A G 0.060590 1.1688e-05
6:129903503 C T 0.031845 4.9724e-05
6:129903771 C G 0.031637 4.6934e-05
6:129913087 A G 0.082833 -1.6996e-05
6:129915407 C T 0.973079 -5.0223e-06
6:129922335 A C 0.054981 -2.4934e-05
6:129925978 T C 0.281024 -3.3221e-06
6:129927604 T C 0.258884 2.1235e-05
6:129929888 G A 0.293591 1.0008e-05
6:129930774 A G 0.037275 2.6187e-05
6:129949705 T C 0.550820 2.7651e-06
6:129952479 A G 0.185648 -7.1660e-05
6:129953275 A C 0.470291 -1.3344e-05
6:129956520 G A 0.028557 -2.9354e-05
6:129965432 G A 0.059960 -2.1665e-06
6:129974846 A G 0.229639 5.2040e-06
6:129980436 C T 0.874750 2.4189e-05
6:129982285 G A 0.860449 1.7696e-05
6:129993162 T C 0.113396 -2.9260e-05
6:129993700 C A 0.106609 3.7402e-05
6:129993895 T G 0.172934 3.0314e-05
6:129997515 G A 0.784886 1.9485e-05
6:130001506 C T 0.031773 -5.1840e-05
6:130005699 C T 0.077669 -3.2809e-06
6:130007477 C T 0.987062 1.0238e-05
6:130012225 T C 0.609939 -8.9794e-06
6:130012270 G A 0.062982 4.9282e-05
6:130012645 T C 0.498124 1.0784e-05
6:130014226 A G 0.122358 4.3720e-05
6:130015764 A G 0.169023 -1.5445e-05
6:130020950 C T 1.675333 2.1630e-05
6:130023213 G A 0.204571 -2.7838e-05
6:130029790 G A 0.024191 -1.2270e-06
6:130029839 A G 0.120063 -1.0676e-06
6:130031215 C T 1.728412 1.2873e-05
6:130031493 C T 0.136370 3.3906e-06
6:130032745 C T 0.318695 2.0808e-06
6:130032765 A C 0.068308 -3.2567e-06
6:130035812 C T 0.074651 4.2384e-06
6:130035924 T C 0.418049 1.4327e-06
6:130037920 T C 0.732184 -1.8581e-07
6:130041037 C A 0.029793 1.3369e-05
6:130042832 T C 0.447534 2.0458e-05
6:130046452 G A 0.193416 -4.2219e-05
6:130046986 T C 0.444396 2.4645e-06
6:130049545 T G 0.166112 -2.6079e-05
6:130050610 C T 0.801450 -8.0196e-06
6:130051925 G T 0.149113 7.8543e-06
6:130052214 G C 0.071457 -1.4054e-05
6:130053669 A G 0.027817 7.8300e-06
6:130056536 G A 0.228130 2.9594e-05
6:130056581 C T 0.453172 1.7123e-05
6:130056718 T C 0.043763 2.9077e-05
6:130058210 T C 1.245764 3.3711e-06
6:130061044 A G 0.403437 -9.8371e-06
6:130064818 A G 0.119330 -5.8173e-05
6:130065289 G A 0.102071 -9.3983e-06
6:130067530 C T 0.118765 5.1412e-06
6:130067644 A G 0.074174 2.3246e-06
6:130071088 C G 0.100014 -6.8633e-07
6:130072008 C T 0.167319 -2.7879e-06
6:130072843 C G 1.902424 -1.2090e-05
6:130073291 C T 0.934944 3.4222e-05
6:130079059 G A 0.055893 5.8537e-05
6:130079515 A G 0.099660 3.8788e-05
6:130080159 G A 0.497173 -4.4854e-05
6:130080560 G T 0.071515 -3.4847e-05
6:130081673 G A 0.228516 -2.7626e-05
6:130084694 C T 0.152320 -1.7889e-05
6:130086164 G C 0.326072 2.4405e-05
6:130089137 C G 0.392690 3.7456e-06
6:130089444 A G 0.021166 2.0597e-05
6:130090425 C T 0.120991 -1.1887e-05
6:130093522 A G 0.277901 1.9580e-05
6:130094622 T C 0.029722 -5.4720e-06
6:130094750 A G 0.040628 3.9359e-05
6:130103056 T C 0.051985 -1.2960e-05
6:130106117 C T 1.108352 -4.7717e-05
6:130113532 A G 0.073914 -4.6657e-05
6:130119966 A C 1.644563 -1.7216e-05
6:130125973 A G 0.397162 -3.1641e-05
6:130133016 T C 0.189319 3.7206e-05
6:130142270 G A 1.297490 8.8215e-05
6:130144808 T C 0.275035 -3.2314e-05
6:130149758 C T 1.112575 5.9248e-05
6:130151064 C T 0.236462 -1.7957e-05
6:130152520 C A 0.974728 3.3311e-05
6:130155229 T C 0.679780 2.2243e-06
6:130164789 A G 0.048613 -1.5706e-06
6:130164821 A G 0.190127 3.4271e-05
6:130169545 C A 1.654388 5.3054e-05
6:130171525 G A 0.054864 5.8924e-06
6:130179361 T C 0.081217 -1.8084e-05
6:130183380 T C 0.044185 -2.9758e-05
6:130183688 T C 0.036652 2.6119e-05
6:130188065 C A 0.295023 -1.3695e-05
6:130196752 C G 0.928108 2.8424e-05
6:130211785 C T 0.143440 -1.3092e-05
6:130216510 G A 1.084787 1.9141e-05
6:130251874 C T 0.403628 4.0491e-06
6:130258638 T C 0.435879 3.2896e-06
6:130259198 C A 0.136773 1.1988e-05
6:130260363 G A 0.185019 -1.7583e-06
6:130261245 G A 0.067507 -1.9620e-05
6:130267413 A G 0.033335 -1.4445e-05
6:130269045 T C 0.035753 -1.1123e-05
6:130270748 T C 0.442679 -1.4049e-05
6:130272811 T C 0.387568 -1.1575e-05
6:130276574 C G 0.195869 1.5419e-05
6:130284346 T G 0.057915 -1.8292e-05
6:130289707 C G 0.212923 -2.0909e-06
6:130294438 C T 0.082915 -1.2744e-05
6:130294526 C T 0.858005 -4.4701e-05
6:130294821 C T 0.032676 -8.5935e-06
6:130299975 C T 0.590649 -5.2886e-06
6:130304725 A C 0.207830 -5.0352e-05
6:130310945 G C 0.345427 -3.6307e-05
6:130311455 C G 1.300090 3.7083e-05
6:130313725 A G 0.160276 4.0778e-06
6:130316559 G A 1.077088 -4.7567e-05
6:130316654 C T 0.049583 -2.8210e-05
6:130328399 A C 1.197697 -5.0061e-05
6:130334568 A C 0.182698 1.5506e-05
6:130341235 C T 0.527460 1.2336e-05
6:130348472 T C 0.057101 -3.6727e-05
6:130349119 T C 1.518388 -6.2227e-05
6:130349515 C A 0.107573 -1.2499e-05
6:130350703 G A 0.295743 2.4829e-05
6:130355340 G A 0.200394 -6.1301e-07
6:130364482 T C 1.144085 -3.2852e-05
6:130374102 A C 1.345258 -4.4767e-05
6:130382554 G A 0.022003 -2.4823e-05
6:130396545 G T 0.521977 3.2019e-05
6:130400442 A G 0.090150 1.9515e-06
6:130416291 T C 0.038577 -8.5169e-06
6:130418172 G A 0.286850 -2.9218e-05
6:130419638 A T 0.070753 -2.6909e-05
6:130425317 G T 0.034948 2.0604e-05
6:130428179 C T 0.451011 4.4864e-05
6:130434930 G A 0.195081 -2.3019e-05
6:130444124 T C 0.985290 -1.1897e-05
6:130445031 A G 0.119787 -1.1746e-06
6:130448853 T C 0.065913 -4.8686e-05
6:130452600 A C 0.094661 3.5198e-06
6:130455899 C G 0.724351 2.5021e-05
6:130461076 T C 0.118869 -9.1492e-06
6:130461810 C A 0.193247 4.1285e-05
6:130464889 C T 0.152518 1.4387e-05
6:130466094 G A 0.108080 1.0108e-05
6:130466676 G A 0.505602 5.3522e-05
6:130471063 G A 0.675404 5.4023e-04
6:130474104 G A 0.056101 5.2865e-06
6:130485558 T C 1.560512 -1.2496e-04
6:130487689 T C 1.858144 -8.3749e-05
6:130490969 A G 0.245329 6.6889e-06
6:130495888 G T 0.040469 4.5344e-06
6:130498028 A G 0.124361 1.2539e-05
6:130503306 T C 1.174921 -5.4976e-05
6:130504278 A G 0.068049 -3.1863e-05
6:130507130 A G 0.047087 -1.3964e-05
6:130507542 T G 0.416495 1.0892e-04
6:130508976 T C 0.948125 -6.5175e-05
6:130521070 C T 0.455191 3.2630e-05
6:130533734 T C 1.532698 -7.7675e-06
6:130534150 A G 0.605626 3.1830e-05
6:130541488 A G 0.748309 -1.3212e-05
6:130543839 A G 0.044789 -1.8511e-05
6:130549585 G A 0.149013 1.4532e-05
6:130556845 T C 0.125464 -3.9064e-05
6:130558871 A C 0.242979 -3.1040e-05
6:130566169 C T 0.044487 -1.7464e-05
6:130569831 T G 0.255765 -3.7615e-05
6:130570400 A C 0.074109 -3.4320e-05
6:130594120 C A 0.495858 -1.5682e-06
6:130596579 G A 0.061921 3.4173e-05
6:130599832 C T 0.059782 7.5069e-06
6:130600056 A G 0.574433 -2.7860e-06
6:130604402 G T 0.039505 -1.1525e-05
6:130613000 A G 0.574527 1.6761e-06
6:130615569 A G 0.224455 2.6928e-05
6:130619638 G A 0.034977 5.4627e-06
6:130649455 G A 0.071590 -2.4967e-05
6:130661178 C T 0.023331 1.1162e-05
6:130664561 A C 0.291112 3.1970e-05
6:130691526 C T 0.267742 -2.5745e-05
6:130693453 G A 0.022893 -5.2711e-06
6:130698483 A G 0.046831 -5.9505e-07
6:130710514 A G 0.070308 6.9251e-06
6:130754645 G A 0.204860 9.5037e-06
6:130756944 C A 0.635650 9.0625e-06
6:130759042 T G 0.103993 -2.8687e-05
6:130761798 C T 0.321041 -3.7793e-05
6:130761804 T C 0.318604 3.9444e-05
6:130761867 C T 0.087300 -2.6074e-05
6:130761957 G A 0.266278 -5.0630e-05
6:130762287 T G 0.053563 1.1564e-05
6:130763998 A G 0.026551 -2.1487e-06
6:130769297 G A 0.039586 -3.7840e-06
6:130772152 A G 0.590276 -7.8834e-06
6:130773815 G A 0.729266 -9.1965e-06
6:130777635 G C 0.043189 -8.4577e-06
6:130777672 G A 0.099949 1.0963e-05
6:130782474 C T 0.075014 -1.6155e-05
6:130782893 G A 0.180669 -1.0309e-05
6:130785590 G A 0.976156 -2.4678e-06
6:130787438 C T 1.116885 1.2085e-05
6:130789541 T C 0.927488 -7.5666e-06
6:130791713 G A 0.263519 -3.1876e-05
6:130795738 A G 0.103419 -2.4165e-05
6:130804595 C T 0.394543 -2.0422e-06
6:130805934 C T 0.092019 3.8662e-05
6:130806839 A G 0.041121 1.2199e-05
6:130810301 T C 0.053303 -1.2490e-05
6:130817076 T G 0.133384 1.6077e-05
6:130818014 T C 0.365168 -4.3534e-06
6:130820232 G A 0.107028 1.0990e-05
6:130826788 A G 0.093094 -6.5164e-06
6:130830735 C T 0.290414 -8.5906e-07
6:130832818 C A 0.363834 -2.7343e-06
6:130841206 T G 0.285542 1.0860e-05
6:130846891 T C 0.470106 -4.9372e-06
6:130849907 T A 0.079146 1.6184e-05
6:130868894 C A 0.420211 1.1983e-05
6:130868993 A G 0.649162 -2.3764e-06
6:130873275 T C 0.040391 1.0572e-05
6:130881550 A G 0.073229 -6.4422e-07
6:130883598 C T 0.051346 -7.9838e-06
6:130891047 A G 0.069233 2.9020e-06
6:130893999 T C 0.074813 4.2917e-05
6:130896104 G T 1.801310 -1.6911e-05
6:130896619 G A 1.188524 -7.9695e-06
6:130903951 A G 0.038973 4.9013e-06
6:130913854 G A 1.394851 -2.5196e-05
6:130914161 G A 0.222722 -8.6547e-06
6:130915036 A G 0.048934 -1.2935e-05
6:130918753 G A 0.149139 -2.9584e-06
6:130921428 C T 0.052651 -1.1631e-05
6:130922149 C T 1.829581 -1.0009e-05
6:130923487 A G 0.035724 1.3982e-05
6:130924497 G A 1.869612 -1.4441e-05
6:130925595 A G 0.022520 -1.7546e-05
6:130927407 T G 0.153810 4.7664e-06
6:130927624 C T 0.103909 -9.1062e-06
6:130941233 T C 0.062193 2.3943e-06
6:130943247 G T 0.221138 1.8116e-06
6:130956724 T C 0.053060 9.9114e-06
6:130962268 T C 0.141430 -4.0243e-06
6:130964437 G A 1.919513 -1.4579e-05
6:130967588 G A 0.263331 -5.6500e-06
6:130969493 G A 0.405537 -4.8725e-06
6:130979564 T C 0.111166 -1.2886e-05
6:130983313 C G 0.078319 1.2188e-05
6:130993977 A G 0.890216 -2.7277e-05
6:130996367 C T 0.035863 -2.7823e-05
6:131006728 C T 0.117804 -6.4011e-06
6:131020856 T C 0.522471 7.4640e-06
6:131034807 C T 1.273402 -3.0457e-06
6:131044101 G T 0.082366 2.7240e-05
6:131045693 A C 0.305981 1.7925e-05
6:131045721 T C 0.037876 -4.7906e-06
6:131046209 C A 0.407650 1.8629e-05
6:131047028 C A 0.060908 3.7367e-07
6:131047237 C T 0.212936 -1.3001e-05
6:131051390 T C 0.074673 1.4268e-05
6:131051544 T C 1.973955 -2.5584e-05
6:131059453 G A 0.120125 -3.0825e-05
6:131066354 T C 0.035220 4.4427e-05
6:131069462 T G 0.052384 9.6457e-06
6:131079572 G A 0.031037 -8.3198e-06
6:131090082 A G 0.100744 3.4208e-05
6:131092537 G A 0.245031 -2.3996e-05
6:131100459 A G 0.053770 -1.2361e-05
6:131100525 A G 0.641398 -5.4317e-06
6:131111501 C T 0.028174 -1.3080e-05
6:131112116 C A 0.815786 -2.7173e-05
6:131131650 T C 0.154076 -2.9307e-05
6:131131934 T C 0.308006 -1.6696e-05
6:131137002 C G 0.287726 3.4615e-07
6:131148737 A G 0.593775 -2.3668e-06
6:131150164 T C 0.299304 -1.2542e-05
6:131153681 A G 0.024347 4.5537e-06
6:131167937 C T 0.725877 -2.1157e-05
6:131179302 G C 0.095343 -2.5615e-05
6:131194481 T C 1.391177 -2.3586e-05
6:131210019 G A 0.045409 7.5538e-06
6:131215821 G A 0.155673 2.4436e-06
6:131246798 T C 0.022263 -8.8144e-06
6:131256364 G T 0.054251 -1.2431e-05
6:131258259 A G 0.072742 1.1967e-05
6:131268756 C T 0.068584 -1.9410e-05
6:131274857 A G 0.070314 1.1271e-05
6:131279281 C T 0.052196 -1.1520e-05
6:131297514 C T 0.056445 1.8361e-05
6:131307182 G T 0.749649 -4.1083e-05
6:131307552 T C 0.026372 4.8396e-06
6:131325448 A G 0.094548 2.1587e-05
6:131327956 A G 0.750902 1.8976e-05
6:131345517 C G 0.461355 3.4573e-05
6:131351103 C T 0.288181 -1.2172e-05
6:131356655 T C 1.526564 -2.9897e-05
6:131388024 T C 0.458999 2.8150e-05
6:131391212 A G 0.357044 2.4397e-05
6:131394204 G A 0.070947 3.6968e-05
6:131394493 T C 1.861468 5.7291e-06
6:131400203 C T 0.035860 5.3634e-05
6:131404919 C T 0.489678 -2.8743e-05
6:131405141 C T 0.547026 -2.2030e-05
6:131405604 G A 0.021056 2.3123e-07
6:131425441 T C 0.044315 -2.0184e-05
6:131426405 A G 0.050602 3.1619e-05
6:131437678 C G 0.108245 9.9595e-06
6:131438561 T C 0.493755 -3.0235e-06
6:131439716 A G 0.565491 -3.9647e-05
6:131443843 C A 0.935184 -5.8399e-06
6:131452054 C G 0.156855 3.5247e-06
6:131455518 A T 0.071840 5.3116e-05
6:131457657 G A 0.315962 7.1501e-06
6:131457785 G T 0.728302 8.9948e-06
6:131459186 C T 0.234339 -2.5323e-05
6:131467107 C G 1.289518 -6.7657e-06
6:131468158 G T 0.533455 1.2906e-05
6:131472148 G A 0.556964 -6.6053e-06
6:131476528 G A 0.205308 -1.6548e-05
6:131485761 G A 0.088841 3.9664e-05
6:131490472 C T 0.902486 -2.8783e-05
6:131493218 G A 0.049288 -2.5453e-05
6:131499639 G A 0.260218 1.0243e-05
6:131505745 G A 0.920857 -2.0139e-05
6:131520655 A G 0.703640 1.6336e-05
6:131520691 G A 0.047279 1.6689e-05
6:131538629 G A 0.023604 5.3248e-06
6:131539851 C T 0.080691 -6.7317e-07
6:131541438 A G 0.274116 -1.8035e-05
6:131549060 C T 0.690692 2.1391e-05
6:131550149 A G 0.166420 4.1740e-05
6:131584810 A G 0.289424 -4.7914e-05
6:131587157 G A 1.881089 -2.6284e-05
6:131590766 A G 0.020822 -5.7565e-06
6:131609166 A G 0.994206 -2.0596e-09
6:131624690 A G 0.039245 3.5467e-06
6:131626163 G T 0.289274 -1.3805e-05
6:131631440 A G 0.077033 -3.3683e-05
6:131638103 A G 0.026460 -4.4001e-06
6:131639635 A G 1.070223 -1.5186e-05
6:131650385 G C 0.759974 -8.7352e-06
6:131671255 T G 0.111890 -7.3265e-06
6:131675492 G T 0.245105 5.2524e-05
6:131684994 G A 0.113124 -3.4925e-06
6:131689859 T C 0.053459 8.0897e-06
6:131690212 A C 0.035357 1.4092e-05
6:131691964 A C 0.217181 -1.0035e-05
6:131697244 T C 0.104606 4.8822e-06
6:131699334 C T 0.110303 -1.5457e-05
6:131708393 C T 1.881794 -2.5165e-05
6:131708697 C T 0.748679 -6.3064e-06
6:131730467 C T 0.205925 3.9896e-06
6:131730507 C T 1.258079 2.1828e-05
6:131730900 T G 0.034594 6.0730e-06
6:131731067 T C 0.029232 1.8281e-05
6:131737654 A G 1.765895 -3.0488e-05
6:131738064 T C 0.133491 -2.8416e-05
6:131741303 T C 0.043848 -5.4064e-05
6:131753677 C A 0.193639 -3.0301e-05
6:131760040 T C 1.899525 1.6211e-05
6:131763378 T C 1.217675 -4.1760e-05
6:131770904 G A 0.041621 1.0220e-05
6:131772874 C G 0.030498 -3.7208e-06
6:131780927 A G 0.066750 1.5124e-06
6:131783628 G A 0.191137 3.1349e-06
6:131791871 C A 1.652758 3.9267e-05
6:131805384 G A 0.644884 -2.2226e-05
6:131809920 C T 0.559483 6.7469e-06
6:131811469 T C 0.801631 -1.7078e-05
6:131812366 C T 1.927972 -1.7805e-07
6:131816346 C T 0.469723 -3.1111e-05
6:131819408 T C 0.073255 -8.4172e-07
6:131823710 T C 0.024574 -7.2703e-06
6:131824481 T C 0.176859 -5.8920e-06
6:131831213 T C 0.107067 2.1066e-05
6:131844438 T C 0.090182 1.2801e-05
6:131853921 T C 0.062930 -1.1496e-05
6:131857907 C T 0.249468 1.4997e-05
6:131869385 T C 0.028356 -4.8068e-06
6:131869783 C T 0.436236 -2.1495e-05
6:131882313 T C 0.019959 -1.5227e-06
6:131889124 T C 0.061736 2.2158e-05
6:131891820 G A 0.618658 2.2185e-05
6:131898208 C T 0.336602 -7.6872e-06
6:131898555 C T 0.043634 -5.5566e-07
6:131899608 C T 0.078461 -6.8804e-06
6:131904719 T C 0.239724 1.8548e-05
6:131918737 A G 0.057516 -1.5171e-05
6:131924746 C A 0.020815 1.1502e-05
6:131940484 C T 0.377957 -6.1904e-06
6:131940896 T C 0.073580 4.4251e-06
6:131945474 C T 0.087608 -1.1831e-05
6:131958485 C A 1.466084 4.0796e-05
6:131969391 T C 0.345041 2.2636e-06
6:131973579 G A 0.031884 3.9534e-06
6:131974983 C T 0.210446 -1.6448e-05
6:131978117 T G 0.032893 -8.0007e-06
6:131979652 T C 0.196928 -1.6530e-05
6:131991532 T G 0.160639 -1.7606e-05
6:131996046 A G 0.030170 7.2378e-07
6:131999582 A G 1.270001 -1.2392e-05
6:132000015 T C 0.026905 -1.1338e-05
6:132003445 A G 0.036194 -3.4933e-06
6:132005180 T C 0.060032 -1.2216e-05
6:132010683 T C 0.052618 -2.1245e-05
6:132011439 G A 0.118661 -6.8175e-06
6:132011859 T C 0.036292 -3.7475e-06
6:132038868 C A 0.110287 7.7286e-06
6:132039779 C T 0.049388 -2.1934e-05
6:132040362 T C 0.035821 -1.6088e-05
6:132047523 G A 0.026746 3.4307e-06
6:132049507 A G 0.135286 6.9292e-07
6:132052798 T C 0.122926 -1.9270e-05
6:132055621 C T 1.058324 -1.6584e-06
6:132061420 A G 0.314608 8.8176e-06
6:132065058 T C 0.340789 1.0250e-05
6:132067478 A G 0.057136 1.2953e-05
6:132071193 A G 0.425664 1.1309e-05
6:132075060 A C 0.265788 -2.7906e-05
6:132077640 C A 0.024120 -1.0544e-05
6:132087027 C T 0.064920 -2.3202e-05
6:132090061 G A 0.027667 -1.8657e-05
6:132093502 T C 0.152771 9.5795e-06
6:132093691 A C 0.445123 2.8168e-05
6:132097906 C T 0.128385 2.8779e-06
6:132101233 A G 0.073304 6.0908e-06
6:132110882 A G 0.076378 -2.2929e-05
6:132113403 C T 0.555799 2.1475e-05
6:132124599 T C 0.997153 2.3394e-06
6:132126687 T C 0.165557 -3.3775e-05
6:132131601 G A 1.193045 -1.5418e-06
6:132132739 C A 0.842672 -1.6891e-05
6:132134751 T C 1.185236 8.7686e-07
6:132136025 A G 0.202186 4.5868e-05
6:132138138 T C 0.119063 -1.0004e-05
6:132138991 G A 0.078510 2.9394e-05
6:132147405 C T 0.552475 -3.6955e-06
6:132149076 T C 0.043150 9.0325e-06
6:132151046 G A 0.207983 -2.8232e-05
6:132153305 C T 0.196755 3.4951e-05
6:132154988 G A 0.046759 -9.3427e-06
6:132157149 T C 0.279427 -4.3903e-05
6:132163617 C T 0.779255 -2.8220e-05
6:132165007 G A 0.184243 -3.7658e-05
6:132167676 G T 0.505820 1.3515e-06
6:132172368 C A 0.277872 -5.0980e-05
6:132174630 T C 0.276992 -4.8079e-05
6:132193395 C A 0.133689 -3.9506e-05
6:132206079 T C 0.068539 -1.7808e-05
6:132209701 C T 0.062593 4.0467e-09
6:132209893 C T 0.047918 7.3949e-06
6:132212752 T G 0.100845 -2.7250e-05
6:132212808 T C 0.461547 -5.7118e-05
6:132213727 T C 0.039791 3.2731e-06
6:132217687 T C 0.186554 1.1978e-05
6:132233105 G A 0.038768 -2.5510e-05
6:132234103 G A 0.172499 -3.8791e-05
6:132234745 C T 0.468863 2.3742e-05
6:132244672 G A 0.604470 -3.1510e-06
6:132247604 T G 0.052735 -2.2092e-05
6:132253980 A G 1.562125 5.7044e-06
6:132255318 A G 0.287483 1.9548e-05
6:132257023 A C 0.094668 4.4920e-05
6:132258024 C T 0.353776 -2.8295e-05
6:132259721 A G 0.171253 1.1229e-05
6:132261012 C T 0.021487 2.7479e-05
6:132264494 T A 0.185509 -3.8038e-06
6:132267318 C T 0.053874 -1.3801e-05
6:132268993 A C 0.097018 -1.8773e-06
6:132269042 C A 0.268543 4.5153e-05
6:132271689 A G 0.030751 2.7457e-05
6:132273991 C G 0.574703 2.6230e-05
6:132276904 G A 0.384335 2.1589e-06
6:132279840 A G 0.858511 -5.2992e-07
6:132282311 C A 0.485442 -2.5546e-05
6:132292374 T G 0.045244 1.9741e-05
6:132301180 A G 0.041167 1.7461e-05
6:132314204 A G 0.838971 -1.6519e-05
6:132315883 G A 0.062294 -8.9344e-06
6:132338996 A G 0.485653 -5.0217e-06
6:132339226 T C 0.054647 2.8913e-05
6:132370154 A C 0.104665 1.2505e-05
6:132385732 T C 0.311479 4.5020e-05
6:132387419 C T 0.248861 -2.3249e-05
6:132389920 T C 0.043082 2.4466e-05
6:132397756 T C 0.242119 -1.9924e-05
6:132409570 C T 0.468425 2.4852e-05
6:132410126 T C 0.149863 -8.7311e-06
6:132425242 C T 1.222128 9.3780e-06
6:132441519 T C 0.039683 1.4972e-06
6:132445009 T C 0.032091 -4.1892e-06
6:132447160 T G 0.030579 1.2557e-05
6:132447995 C T 0.182613 -6.5339e-05
6:132452724 C G 0.126152 -3.4961e-05
6:132459667 A G 0.695957 2.1543e-05
6:132461660 C T 0.149970 -1.3649e-05
6:132466782 A C 1.080019 4.7657e-05
6:132482287 A G 0.679095 1.2539e-04
6:132486893 T C 0.036279 7.0236e-05
6:132488665 A G 0.140148 1.6508e-05
6:132497424 A G 0.113802 -1.0255e-05
6:132518355 G A 0.957911 -2.4991e-05
6:132534652 A G 0.287755 1.9418e-05
6:132537834 T G 0.718314 1.1207e-05
6:132541955 C T 0.542205 1.6236e-05
6:132547110 A C 0.044724 1.0638e-05
6:132555904 A G 0.308973 2.5097e-05
6:132558888 T C 0.377603 1.0703e-05
6:132569582 A G 0.026168 -1.0895e-05
6:132579403 A G 0.193880 7.8463e-06
6:132588250 C T 0.130041 -1.9055e-05
6:132590308 A C 0.056107 4.1695e-05
6:132602513 T C 0.060087 2.7101e-05
6:132606778 A G 0.101348 9.6417e-05
6:132618101 G A 0.116301 6.3976e-06
6:132636820 G C 0.109190 -1.3391e-05
6:132640030 A G 0.428754 -6.7174e-06
6:132644516 T G 0.022192 -1.9277e-06
6:132645195 T C 0.022107 -4.0379e-05
6:132654831 T C 0.409211 1.2086e-05
6:132655724 T C 0.256907 2.1164e-05
6:132664918 T C 0.048028 7.4362e-06
6:132668135 T C 0.035448 2.6671e-05
6:132689495 T C 0.375019 2.4115e-05
6:132694751 G A 0.561252 4.9348e-05
6:132697582 A G 0.412908 1.1001e-04
6:132705804 G A 0.182766 6.0585e-05
6:132713938 T C 0.456233 -5.4756e-05
6:132716758 G A 0.126308 5.6144e-05
6:132724240 T C 0.037204 6.3501e-05
6:132724799 G A 0.077361 1.9910e-05
6:132725224 A G 0.344583 6.0675e-05
6:132735020 T G 0.249669 -3.5465e-05
6:132735474 A C 0.073385 3.4273e-06
6:132742756 A G 0.092902 -2.2807e-05
6:132750292 G T 0.764470 -4.4804e-05
6:132752173 T C 0.075115 2.2993e-05
6:132759583 A G 0.069594 -1.1987e-05
6:132762317 C T 0.367502 -5.9004e-06
6:132765640 T C 0.448937 1.2640e-05
6:132765669 C A 0.366171 -5.9760e-05
6:132766737 A G 0.327075 -3.2725e-05
6:132773984 T C 0.205149 -3.7691e-06
6:132774168 C G 0.033127 -5.9538e-06
6:132776049 C A 0.049726 7.8649e-07
6:132777512 A C 0.025223 -4.1296e-07
6:132784791 A G 0.089806 -1.0582e-05
6:132788323 A C 1.156936 -1.2479e-05
6:132792409 C A 0.078627 -3.5953e-05
6:132793059 C T 0.406945 1.8623e-05
6:132799096 C T 1.145189 -1.2024e-05
6:132802001 C T 0.153781 1.6719e-05
6:132806055 A G 0.050658 5.3545e-06
6:132811325 T C 0.032205 7.0333e-06
6:132817897 T C 1.549207 -3.8892e-05
6:132817967 T G 1.739422 -3.1980e-05
6:132819991 A C 0.191809 -8.6050e-05
6:132820448 T C 0.167426 -3.0091e-05
6:132827638 C T 0.033656 -6.1888e-05
6:132835568 G T 1.810268 -2.8185e-05
6:132836237 G A 0.370294 1.6818e-05
6:132836473 T C 0.526901 1.4601e-05
6:132840339 A G 0.248971 1.3982e-06
6:132846989 G A 0.634127 -8.1786e-06
6:132854027 A C 0.405323 2.0226e-08
6:132857085 C G 0.046487 1.6924e-05
6:132859437 T C 0.192633 -1.4832e-05
6:132859770 T C 0.031799 -6.9244e-05
6:132860260 A G 0.094918 -8.6179e-06
6:132869107 T C 0.028440 2.6482e-05
6:132869220 G A 0.274282 2.9344e-05
6:132869459 G A 0.042572 -1.5291e-05
6:132870318 G C 0.044935 -2.7354e-06
6:132874814 C A 0.147695 -4.3933e-06
6:132875673 T C 0.107226 8.4802e-06
6:132879437 C A 0.053566 -7.0298e-06
6:132883329 G A 0.155099 1.2010e-05
6:132883749 T C 0.316926 3.3811e-05
6:132887224 A G 0.074589 9.1933e-06
6:132887345 G A 0.912561 1.5215e-05
6:132889069 G T 0.056847 -1.0476e-05
6:132889668 C A 0.029196 7.2135e-06
6:132892253 A G 0.159808 -3.0038e-05
6:132892332 A G 0.141706 3.9468e-06
6:132892506 G T 0.315468 1.7526e-05
6:132893004 C T 0.055082 8.3785e-06
6:132897858 A G 1.447677 2.6293e-06
6:132899017 T C 0.304270 -2.0115e-05
6:132905187 A C 0.228120 -3.0838e-06
6:132907913 A G 0.548321 -2.9509e-05
6:132910612 A G 1.302741 1.1351e-05
6:132911719 T C 0.169831 -1.7596e-05
6:132915398 A C 0.160217 -2.8393e-05
6:132916741 T C 0.056539 -3.0967e-05
6:132926287 G C 0.080698 -4.2016e-05
6:132926598 T C 0.034149 -1.7666e-05
6:132929276 C T 1.094028 -3.4429e-05
6:132930379 C A 0.035396 7.5667e-06
6:132930849 G C 0.029810 -3.6868e-05
6:132932753 A G 0.110793 -1.4759e-06
6:132933795 A C 0.021559 -9.0084e-06
6:132933801 A C 1.587410 8.2927e-07
6:132934168 T G 0.029797 1.3300e-05
6:132936503 C T 0.027583 2.6803e-05
6:132938817 A G 0.040128 -3.1970e-05
6:132938842 T C 0.041712 2.1256e-05
6:132940293 T C 0.558259 -3.1288e-05
6:132942026 C A 0.271166 -3.2754e-05
6:132943233 G A 0.120177 -3.7805e-05
6:132943436 T C 1.056523 -6.7793e-05
6:132952134 C G 0.064806 -4.0465e-06
6:132952247 A G 0.196285 6.7308e-06
6:132962853 T C 0.037324 -3.5817e-05
6:132963041 T G 1.191114 -4.5119e-05
6:132963630 G T 0.056435 3.6249e-05
6:132965208 G T 0.465838 -4.5289e-05
6:132965886 T C 0.033516 6.2287e-06
6:132967300 A G 0.030641 -1.3296e-05
6:132971656 C T 0.093587 7.5119e-05
6:132980526 A G 0.663788 -2.7552e-05
6:132983195 A G 0.036256 -3.7955e-05
6:132993780 G A 0.111770 -3.6371e-05
6:132998348 C G 0.160117 1.7223e-05
6:133002808 C A 0.054121 -1.4777e-05
6:133003705 G C 0.111293 1.1935e-05
6:133010979 G A 0.027963 1.1131e-05
6:133013544 C T 0.070480 -5.8354e-06
6:133014413 T C 0.033633 -2.0375e-05
6:133017042 G A 0.653489 -2.6233e-05
6:133018545 A G 0.112750 -1.6589e-05
6:133019682 G A 0.517083 4.9898e-06
6:133029662 G A 0.048645 1.6367e-05
6:133034582 T C 0.025610 2.7334e-05
6:133035098 A G 0.730447 -1.4433e-05
6:133037861 T G 1.033146 2.3007e-05
6:133045040 T C 0.107154 1.0997e-06
6:133045902 G A 0.618336 3.3930e-05
6:133052616 T C 1.054699 1.7076e-05
6:133055170 A C 0.957567 1.9284e-05
6:133055471 C T 0.097524 9.0796e-07
6:133062916 A G 0.057594 -3.4327e-05
6:133065049 C T 0.174726 -9.0851e-06
6:133069286 A G 0.046393 2.5873e-06
6:133069465 A G 0.295208 -2.3354e-05
6:133072571 T C 0.034097 -2.2819e-05
6:133073173 T C 0.287609 -1.3085e-05
6:133073844 T C 0.063612 6.6123e-06
6:133075997 A C 0.655459 3.8475e-05
6:133076919 T C 0.034808 -2.6981e-05
6:133077621 G A 0.064082 2.2347e-05
6:133084359 T G 0.173476 3.0807e-05
6:133085417 C T 0.223511 4.8101e-05
6:133086367 G A 0.091428 3.3642e-05
6:133087081 A G 0.519413 2.1213e-06
6:133096583 C T 0.104016 -4.9736e-05
6:133101624 C T 0.233712 6.6301e-05
6:133105120 T C 0.101601 4.7432e-05
6:133111999 A G 0.048626 1.8653e-05
6:133112970 A G 0.070603 -5.1467e-05
6:133113066 G C 0.097774 3.5223e-05
6:133114454 C A 0.121420 2.6035e-06
6:133119564 A C 0.048743 3.7779e-05
6:133132145 C T 0.097534 6.7730e-06
6:133135807 T C 0.848462 3.7728e-05
6:133136029 C T 0.140226 3.2354e-05
6:133138249 C T 0.750360 1.5714e-05
6:133146796 A C 0.238039 6.3815e-05
6:133147365 C T 0.054478 4.1524e-06
6:133150656 G A 0.105713 -6.4768e-05
6:133156682 C T 0.095275 -6.8774e-05
6:133161888 C T 0.818013 4.2906e-05
6:133174752 A G 0.020867 2.3691e-05
6:133177955 T C 0.047090 6.2317e-05
6:133186584 A C 0.025162 5.1243e-07
6:133210008 A G 0.111786 1.7235e-05
6:133210387 T C 0.120125 2.1409e-05
6:133212579 G C 0.317416 -8.3051e-06
6:133223799 C T 0.145299 2.2425e-05
6:133227669 A G 0.505719 -1.0809e-05
6:133228716 A G 0.242398 2.4499e-05
6:133228839 A G 1.252292 -6.9452e-06
6:133233661 T C 0.163285 3.7498e-05
6:133238787 G T 0.227244 -1.5986e-05
6:133245634 T C 0.065338 3.3649e-05
6:133253270 G A 0.334622 1.4219e-05
6:133256560 T G 0.100552 -5.1989e-06
6:133270770 C T 0.026324 8.3606e-06
6:133273268 C T 0.850838 -2.9735e-05
6:133279136 A G 0.029949 5.5532e-05
6:133297183 A G 1.022146 6.9439e-06
6:133313831 T A 0.143530 -3.7095e-06
6:133316674 T C 0.081162 -2.3043e-05
6:133321775 G A 1.936901 -1.2602e-05
6:133326830 T C 0.084820 8.2790e-06
6:133328902 C G 0.041349 7.2082e-07
6:133340139 A G 1.349439 -1.7093e-05
6:133350867 C T 0.353000 2.5721e-05
6:133356413 C A 0.047639 3.6794e-05
6:133358040 T C 0.058285 1.7739e-05
6:133369016 A G 0.082545 1.1261e-05
6:133370646 C T 0.072009 1.3352e-05
6:133375779 A G 1.889353 1.4544e-05
6:133383469 G A 1.741025 4.0561e-06
6:133387672 T C 0.060778 4.6523e-05
6:133388049 A G 0.020419 1.8697e-05
6:133406341 T C 0.035230 1.7324e-05
6:133417504 A G 0.084460 1.5313e-05
6:133418773 A G 0.385620 1.6138e-05
6:133427627 T C 0.034195 6.9677e-06
6:133430029 T C 0.023581 -6.8079e-06
6:133452425 G A 0.277440 1.2665e-05
6:133459372 G A 0.432704 -4.4968e-06
6:133471799 C A 0.077780 7.8575e-05
6:133481191 A G 1.029375 -1.9386e-05
6:133481877 A G 0.032711 -1.5710e-05
6:133490073 T C 0.433074 1.2217e-06
6:133503584 C T 0.021445 -1.1568e-05
6:133514893 T G 0.171393 -6.8058e-06
6:133518764 C T 0.188586 -1.0841e-04
6:133535509 C T 0.455915 3.0966e-06
6:133549172 A G 0.903803 1.5572e-05
6:133552230 T C 0.041972 1.6052e-05
6:133575653 T G 0.382732 5.9575e-06
6:133594060 T C 0.029836 2.8744e-05
6:133598239 A G 0.201397 -2.0643e-04
6:133600272 T C 0.346284 4.5533e-05
6:133610598 A G 0.688005 -1.3786e-04
6:133615365 T C 0.294981 -2.9851e-05
6:133622107 A C 0.378642 -1.6047e-05
6:133631190 A G 0.244956 2.4926e-04
6:133631233 A G 0.025869 -1.0862e-05
6:133636902 G A 1.060567 1.5698e-05
6:133642693 T C 0.107677 1.2397e-05
6:133643144 G A 0.023548 -1.6971e-05
6:133646494 A G 0.091312 6.8075e-05
6:133662884 T C 0.212722 -1.7544e-04
6:133663589 T C 0.639895 1.5590e-05
6:133664767 T C 1.103457 4.8569e-05
6:133667302 T C 0.044023 -3.0866e-05
6:133671586 G A 0.326254 8.7041e-07
6:133682788 A G 0.093937 4.4415e-05
6:133699222 C T 0.384507 2.3501e-05
6:133704826 A G 0.326997 1.2659e-05
6:133711721 A G 0.257868 -3.7431e-05
6:133714427 T C 1.512503 7.8575e-06
6:133715888 A G 0.227110 -8.4669e-06
6:133718114 A G 0.035269 -1.3129e-05
6:133723789 A G 0.084245 2.4140e-05
6:133727249 G A 0.172172 2.2570e-05
6:133746648 A C 1.076761 -4.3112e-05
6:133748106 T G 0.028073 5.7821e-06
6:133763529 A C 0.031692 -4.7894e-05
6:133765016 C T 1.824349 3.4447e-05
6:133773294 G A 0.034506 4.0479e-05
6:133778909 T C 0.417371 1.1641e-04
6:133785281 A G 0.137091 -3.0477e-05
6:133788110 A C 0.104538 -3.2144e-05
6:133790493 A G 1.521098 3.5734e-05
6:133796586 T C 0.639191 2.8221e-05
6:133801500 C T 0.047262 -1.4646e-05
6:133826229 T G 0.071541 5.7509e-05
6:133827354 G A 1.114253 -1.3045e-05
6:133829957 G A 0.150340 -6.3278e-05
6:133834776 G A 0.026343 2.6892e-06
6:133839213 G A 0.055582 -3.2201e-05
6:133847686 C T 0.295516 1.6602e-05
6:133851377 G A 1.421195 3.3799e-06
6:133860345 G A 0.179166 1.7969e-05
6:133863172 T C 0.592577 -1.5636e-05
6:133864250 C T 0.842986 -3.5515e-06
6:133865078 T C 0.334862 2.4109e-05
6:133865411 T C 0.188787 -2.6085e-05
6:133867802 A G 0.461284 -1.8484e-05
6:133869760 T C 0.040401 4.4396e-06
6:133870528 G A 0.118544 -1.1518e-06
6:133874968 C T 0.044828 2.7837e-05
6:133886684 G A 0.270215 6.5632e-05
6:133895031 C G 0.275259 2.3369e-05
6:133897107 C T 0.670419 -1.7481e-05
6:133899091 A G 0.365379 -1.5616e-05
6:133899447 C T 0.736293 -5.0006e-05
6:133901864 G T 0.027382 9.2773e-06
6:133920967 A C 0.058415 -2.8321e-05
6:133931770 T C 1.226052 2.6615e-05
6:133946317 G A 0.310700 -1.0011e-05
6:133949368 G A 0.048853 4.9393e-05
6:133956851 G A 0.700332 1.5280e-05
6:133958425 G T 0.064878 1.1580e-05
6:133958661 A G 0.059885 2.0008e-05
6:133959308 A C 0.063053 -2.5105e-05
6:133968126 G A 0.029092 1.0289e-05
6:133968448 C T 0.031218 1.6290e-05
6:133969370 A C 0.036665 3.5570e-06
6:133969969 T C 0.438235 -1.4019e-05
6:133980619 T C 0.164950 3.9131e-06
6:133983882 T C 0.118492 4.4649e-06
6:134002849 A G 0.024409 -1.3715e-05
6:134011483 T C 0.035133 -4.4234e-06
6:134013272 G A 0.484988 -3.1752e-05
6:134022512 T C 0.042410 1.4670e-05
6:134041479 G A 0.039401 2.7245e-05
6:134052042 A G 0.031734 2.2257e-05
6:134062451 C A 0.057269 -2.6740e-05
6:134062884 A G 0.380859 -9.2306e-06
6:134063360 A G 0.033507 5.1622e-06
6:134069785 G A 0.303777 -3.9840e-06
6:134086126 T C 0.135338 -3.0567e-05
6:134091966 T G 1.626243 -3.3146e-06
6:134098282 A C 0.083625 -1.1539e-05
6:134101494 T G 0.662418 4.2749e-06
6:134107112 C T 0.023464 4.8983e-05
6:134126507 G A 0.047139 3.5666e-06
6:134126682 A G 0.060882 -1.2276e-05
6:134129836 C T 0.031475 -1.5961e-05
6:134132238 T C 0.241545 1.7040e-06
6:134133046 G T 0.636244 3.3245e-06
6:134152592 A G 0.035490 1.3391e-05
6:134158800 C T 0.779102 5.7414e-05
6:134170048 T C 0.173210 -1.2701e-05
6:134174616 T C 0.083911 1.9725e-05
6:134196674 A C 0.581334 -6.1170e-05
6:134202815 T G 0.037437 7.7602e-06
6:134203517 A G 0.759952 8.8238e-05
6:134210598 G C 0.023078 -2.3099e-05
6:134211457 T C 0.145332 1.5069e-05
6:134214525 G C 0.746988 -1.1227e-04
6:134217445 A C 0.043945 -5.1198e-06
6:134218111 A G 0.070561 -2.3641e-05
6:134225561 G A 0.042897 -1.2150e-05
6:134226321 T C 0.138581 8.3486e-06
6:134229247 A G 0.033649 2.3115e-05
6:134229319 G A 1.520663 4.1899e-06
6:134234093 G A 0.030624 2.9520e-06
6:134250693 G C 0.859271 -6.5499e-05
6:134251493 A G 0.059366 1.5798e-05
6:134263065 G A 0.049898 -2.0629e-05
6:134268822 A G 1.330698 1.7768e-06
6:134279955 T G 0.037580 6.6481e-05
6:134281641 A G 0.079477 7.7663e-06
6:134283215 T C 0.038797 -8.7119e-06
6:134286600 T C 0.020445 -5.9206e-07
6:134288661 G A 1.168095 1.0440e-05
6:134304023 T C 1.130830 -7.2119e-06
6:134304936 G A 0.158101 1.4518e-05
6:134308187 G T 0.179124 5.2775e-06
6:134310874 G A 1.185619 -1.2128e-05
6:134314963 C T 0.150369 8.8395e-05
6:134317317 A G 1.120274 2.7989e-05
6:134317921 G A 0.136266 -1.3205e-05
6:134319447 A G 1.469187 1.0827e-05
6:134320488 G A 1.288973 8.9065e-06
6:134323740 A G 0.084865 2.3597e-06
6:134325029 A G 0.382365 -7.6470e-05
6:134331058 G A 0.827893 -7.8271e-05
6:134331555 T C 0.022399 3.1263e-07
6:134331737 T G 0.419065 -8.6080e-06
6:134340736 A C 0.386383 -8.5169e-05
6:134341363 A G 0.033013 7.9133e-06
6:134345361 C A 0.359099 -6.1034e-05
6:134357523 G A 1.018323 -2.8825e-05
6:134358890 A G 0.047947 -3.3592e-05
6:134362930 A G 0.041261 4.4661e-05
6:134363477 C A 0.028651 2.5525e-05
6:134364428 T C 0.992677 -1.2749e-05
6:134369786 C T 0.052936 7.1170e-06
6:134373918 G A 0.030069 -2.3404e-05
6:134374673 A G 1.164112 5.3816e-06
6:134375588 A G 0.501104 3.2360e-06
6:134378252 T G 0.042102 3.7854e-05
6:134390443 C T 0.044497 1.5994e-05
6:134390650 A T 0.302826 -8.8274e-06
6:134400890 G A 0.119937 5.6282e-06
6:134405747 C T 0.194626 -6.9529e-06
6:134409616 T C 0.066968 -1.7378e-05
6:134413537 G A 0.357950 -2.6086e-05
6:134415132 T C 0.052225 2.0587e-05
6:134418468 C A 0.629609 1.9984e-05
6:134418727 T C 0.136847 -4.8210e-05
6:134420487 G A 0.733790 -1.2407e-05
6:134427482 G A 0.083363 3.5508e-07
6:134427657 C T 0.539310 2.4745e-05
6:134428278 A G 0.079805 -2.5150e-05
6:134430223 G A 0.566017 -9.7699e-05
6:134434529 T C 0.034237 -7.0884e-07
6:134435705 G A 0.201050 -2.8379e-05
6:134436451 T G 0.079432 -8.3716e-06
6:134438949 A G 0.189757 -1.6440e-05
6:134447959 G A 0.374283 9.0310e-06
6:134451654 G A 0.578494 -5.4701e-06
6:134462070 T C 0.036782 3.1146e-05
6:134462566 C G 0.078325 -1.0308e-05
6:134464514 C T 0.058386 -6.3422e-06
6:134464929 G A 0.381225 1.3339e-05
6:134466478 C T 0.044163 3.0739e-06
6:134467621 G A 0.024503 -3.0179e-05
6:134468877 C G 1.175255 -1.7209e-05
6:134469171 T C 0.657874 5.7778e-06
6:134469853 C T 0.287418 1.3656e-05
6:134477529 G A 0.020997 9.4910e-06
6:134478897 T C 1.604684 -1.9709e-05
6:134483116 C A 1.622231 -2.5319e-05
6:134485676 A G 0.033500 6.6923e-05
6:134486904 C T 0.243336 -6.1992e-06
6:134487125 G A 0.380313 3.4113e-05
6:134487694 T C 0.226955 -9.5233e-05
6:134489246 G A 1.934860 -4.0732e-06
6:134489307 T C 0.031955 2.7091e-06
6:134492635 C T 0.051190 -2.1115e-05
6:134493397 A G 0.193669 -6.1716e-05
6:134498520 A G 0.203572 2.1348e-05
6:134504801 C T 0.028391 -2.0542e-07
6:134506513 C T 1.341376 -2.6474e-05
6:134510806 A G 1.148750 1.0675e-05
6:134516019 A C 0.618525 1.3742e-05
6:134517687 T C 1.213332 -1.0042e-05
6:134527431 T C 0.047675 1.4440e-05
6:134531405 C T 0.042504 4.2338e-05
6:134534382 A G 0.172616 2.7839e-05
6:134538114 A G 0.051479 4.5164e-05
6:134538725 G C 0.027736 -1.3700e-05
6:134540527 G T 0.089429 -3.9461e-05
6:134543944 C A 1.721008 -6.6018e-05
6:134545386 G A 0.154258 -8.4732e-05
6:134548927 C A 0.165712 3.7799e-05
6:134549716 C T 0.091714 -3.4285e-05
6:134550654 A G 0.168069 -3.5685e-05
6:134557207 C T 1.220934 3.6596e-05
6:134557250 T C 0.052216 1.0938e-05
6:134559412 G A 0.149577 -6.0037e-05
6:134560518 T C 1.772364 -2.5974e-05
6:134570331 G C 0.364704 -4.0534e-05
6:134571178 A C 0.203562 -3.8440e-05
6:134572840 C A 0.210187 -2.9126e-05
6:134576511 C T 0.036032 3.2419e-06
6:134578136 A C 1.257365 2.2463e-05
6:134581016 A G 0.174346 4.9676e-05
6:134582371 A G 0.044325 -2.0244e-05
6:134582426 T C 0.799298 -4.9862e-05
6:134583160 C G 0.040755 8.6357e-06
6:134583262 C T 0.021896 -4.4029e-05
6:134589331 G A 0.199699 1.1913e-05
6:134599247 C T 0.133900 -1.1732e-05
6:134601375 G C 0.171230 -6.2955e-06
6:134607381 T C 0.039161 -3.1309e-05
6:134609291 C A 0.448313 -1.3407e-05
6:134613932 G A 0.170740 2.4752e-05
6:134616949 G A 0.935466 1.2740e-06
6:134627600 C T 0.442614 -2.6661e-05
6:134630459 T C 0.034782 3.6488e-05
6:134635553 A G 0.047545 -9.6349e-06
6:134644725 A G 0.228246 -5.0275e-05
6:134650016 G A 0.859784 -1.3336e-05
6:134655786 A G 0.038187 6.0789e-06
6:134657104 T C 0.351445 2.0092e-06
6:134665752 T C 0.069438 -3.2678e-05
6:134666311 G A 0.202682 -4.8046e-05
6:134684539 G A 0.284406 -3.3028e-06
6:134685715 C G 0.146134 -4.0126e-05
6:134689772 T G 0.060634 2.0326e-05
6:134690787 C T 0.049749 1.4244e-05
6:134692578 A G 0.967110 2.8601e-05
6:134697996 C T 0.595258 3.5861e-05
6:134705986 G A 0.080273 2.6621e-05
6:134706885 A G 0.198401 -1.4549e-06
6:134707457 A C 0.163856 8.6503e-05
6:134715654 C T 0.830152 6.2175e-05
6:134718414 G A 0.063547 -7.5040e-06
6:134718528 T C 0.077809 3.0993e-05
6:134718883 A G 1.441896 7.2039e-06
6:134721958 A G 1.641064 4.5388e-05
6:134724422 C T 0.365584 1.1748e-04
6:134727620 A G 0.865441 2.8147e-05
6:134731217 T G 0.027216 -5.5841e-05
6:134731278 G A 0.058801 -1.1753e-05
6:134732879 A G 0.048077 -2.7559e-05
6:134736314 G A 0.259303 1.8580e-04
6:134737409 A G 1.367363 -3.1657e-05
6:134737675 G A 0.630047 6.2883e-05
6:134737993 C T 0.028482 -3.2033e-05
6:134738088 A G 0.807545 2.5498e-05
6:134738772 C T 0.101724 -1.4523e-05
6:134738903 T C 0.063157 -5.4188e-07
6:134742161 A G 0.253476 -1.5619e-05
6:134743910 C T 0.029780 -5.8619e-06
6:134749096 G A 0.264930 9.7122e-06
6:134749220 T C 0.220395 2.2122e-05
6:134754453 T C 0.415398 3.8381e-05
6:134757976 C T 0.035143 -2.6924e-05
6:134759714 A G 0.112517 -2.8244e-05
6:134769976 G A 0.092263 -3.5295e-05
6:134775479 A G 0.977795 -6.7645e-04
6:134775632 G A 1.394774 -6.7160e-05
6:134777308 A G 0.056844 -3.1884e-05
6:134780275 C T 0.415264 4.3900e-05
6:134787204 C T 0.241113 -3.1729e-05
6:134789810 C T 0.187151 -5.7542e-06
6:134799650 T C 0.694578 2.1669e-05
6:134800145 G A 0.055588 6.1954e-05
6:134809080 C A 1.223524 -1.6212e-05
6:134812488 A C 0.446730 -2.2816e-05
6:134822264 T C 1.553916 -3.4075e-05
6:134823156 T C 0.059194 1.8118e-05
6:134834538 A G 0.874847 1.2132e-05
6:134834750 T C 0.419322 -6.4195e-05
6:134840631 A G 0.058097 -3.4430e-05
6:134844761 C T 0.024347 1.4524e-05
6:134848078 G A 0.088017 2.2727e-06
6:134848355 T C 0.031868 -2.4015e-06
6:134854571 C A 0.046156 6.6989e-05
6:134855708 G T 0.195847 -2.8791e-05
6:134855889 T C 0.082454 4.1101e-05
6:134859579 G A 1.944951 -2.9264e-05
6:134862110 T C 1.010500 1.0332e-06
6:134866218 C T 0.055533 1.7233e-05
6:134872726 T C 0.070915 8.9038e-06
6:134877551 T C 0.059970 6.0629e-05
6:134881331 C A 0.020546 2.1365e-05
6:134884553 G A 1.372975 1.2242e-05
6:134887380 C T 0.196058 5.0548e-05
6:134888114 A G 0.096628 1.0992e-08
6:134888225 G A 0.042981 -2.3280e-05
6:134898361 C T 0.061791 1.1652e-05
6:134903308 T C 1.586715 3.0734e-05
6:134911038 G A 1.329643 1.5925e-05
6:134911612 G T 0.053264 -3.8451e-06
6:134913281 T C 0.114948 -1.1876e-05
6:134919354 G A 0.231002 3.0648e-05
6:134929492 T C 0.055630 -3.8010e-05
6:134944611 C T 0.048535 -2.0810e-06
6:134944719 T C 0.022753 2.4020e-05
6:134950868 C T 0.028268 -4.5916e-06
6:134951776 A G 0.096151 3.9310e-06
6:134969128 A C 0.288979 -3.4414e-05
6:134971901 A G 0.179900 -7.0554e-05
6:134974702 A G 0.180734 4.7760e-06
6:134995150 C T 0.034315 -1.3524e-05
6:134995651 C A 0.256193 -3.0887e-05
6:134997346 C T 0.773883 -4.5598e-05
6:134999783 T C 0.047009 3.5090e-05
6:135010546 C T 0.092328 -4.7804e-06
6:135014966 A G 0.316767 -2.2615e-05
6:135016648 T G 0.128687 -1.9585e-05
6:135025753 G A 0.763603 3.0003e-05
6:135026108 A G 0.089448 -3.2412e-05
6:135034167 G A 0.042491 4.9916e-06
6:135045825 A G 1.462170 7.8068e-06
6:135047306 T C 0.032513 7.6308e-07
6:135048564 G A 0.418303 2.9743e-05
6:135050804 G A 0.051226 -1.3236e-05
6:135052032 A G 0.996368 3.0080e-05
6:135059558 C T 0.539274 1.0113e-05
6:135062455 C T 0.056711 -5.0357e-06
6:135062846 G A 0.934717 1.2886e-05
6:135064993 G T 0.024519 6.8605e-07
6:135071826 A G 1.603078 -1.9683e-06
6:135073902 G A 0.400087 1.9269e-06
6:135080028 G A 0.035490 2.2290e-05
6:135080608 T C 0.046951 -4.7955e-05
6:135087658 A G 1.242152 5.2544e-06
6:135092828 A G 0.211608 3.2070e-06
6:135097111 T C 0.021935 9.7992e-06
6:135099531 C T 0.180237 -5.3894e-06
6:135108517 T C 0.049200 1.7940e-05
6:135120835 T C 0.134793 3.4441e-05
6:135128858 A G 0.791952 -3.9711e-07
6:135131878 C T 0.069149 7.0367e-06
6:135134270 G A 0.369472 1.1994e-05
6:135138990 A C 1.432961 5.2506e-06
6:135140649 C T 0.399003 9.6844e-06
6:135142385 C T 0.611299 1.2927e-06
6:135143748 G A 1.269637 1.5575e-05
6:135150679 G T 0.161152 -2.5024e-05
6:135150995 C T 0.023435 1.9993e-05
6:135161585 A G 0.022305 -2.5505e-05
6:135168723 T C 1.527330 5.0782e-07
6:135171723 G T 0.020796 -2.0360e-05
6:135177189 G C 0.035577 -1.8221e-05
6:135178202 T C 0.062213 2.0214e-05
6:135181210 C G 0.074440 5.3389e-06
6:135183233 C A 0.175258 -1.3342e-05
6:135185868 A C 0.499601 4.2717e-05
6:135199710 C T 0.174979 -5.5953e-06
6:135205646 T C 0.146182 -3.9784e-05
6:135207781 G T 0.105405 7.5783e-06
6:135210375 T G 0.853454 1.0504e-05
6:135216600 A G 0.107349 1.3252e-05
6:135218451 G C 0.137412 -2.0223e-05
6:135219215 A G 0.060947 4.4548e-05
6:135231513 A G 1.072207 -2.8995e-05
6:135233686 G A 0.063161 -4.5838e-05
6:135233909 G A 1.202166 -4.2867e-05
6:135237359 A G 0.129827 -9.2505e-06
6:135239758 C G 0.037087 -4.9008e-05
6:135240768 T C 0.135487 -1.7176e-05
6:135253523 A G 0.027807 5.9363e-06
6:135254292 C T 0.041436 -1.2844e-06
6:135281795 T C 0.869946 4.1052e-06
6:135282656 C T 0.872196 5.0618e-06
6:135286230 C T 0.233972 2.4890e-05
6:135292118 C T 0.706938 -2.0061e-05
6:135296684 C T 0.023561 7.0646e-06
6:135302256 G A 0.040794 4.8224e-06
6:135327455 A G 0.117590 -1.1779e-05
6:135333467 T C 0.042397 -4.8536e-06
6:135337655 A G 0.127801 1.3922e-05
6:135346351 A G 0.124120 -6.1486e-05
6:135348611 C T 0.058762 1.1129e-05
6:135352088 T C 0.988903 3.2295e-05
6:135354100 G T 0.083161 3.9515e-06
6:135357790 T C 0.025145 -3.0842e-06
6:135366132 T C 0.757439 1.4923e-05
6:135371329 C T 0.989107 3.6585e-05
6:135388458 A G 0.057957 1.2506e-05
6:135388494 G A 0.044776 -5.7193e-06
6:135394443 T G 0.047688 -3.0210e-05
6:135395122 G A 0.181516 4.0759e-07
6:135399119 G A 0.061531 -1.1265e-05
6:135409038 C T 1.948473 -3.1062e-07
6:135411228 C T 0.518569 -4.7368e-06
6:135414793 G A 0.307224 1.6575e-05
6:135417460 T G 0.197349 4.0006e-05
6:135418635 T C 0.524925 -1.1673e-05
6:135422296 T A 0.547418 -1.2476e-05
6:135427144 A C 0.547048 -1.1955e-05
6:135427817 A G 0.544562 -1.1802e-05
6:135430093 A G 0.146685 -2.7058e-05
6:135432552 C T 0.480369 -1.1916e-05
6:135435501 C T 0.520579 -1.1231e-05
6:135441748 T C 0.109423 -1.1128e-05
6:135444492 G T 0.113958 2.3626e-06
6:135445179 C A 0.467185 5.5810e-05
6:135447369 C A 0.086722 3.8441e-07
6:135452152 A G 0.390200 1.1981e-05
6:135470667 A C 0.055033 3.8409e-05
6:135482819 C A 0.791884 1.5765e-04
6:135494875 C T 0.473092 2.2673e-04
6:135495020 A C 0.028579 2.8294e-05
6:135498086 T C 0.035798 -5.0433e-05
6:135506442 A G 0.148782 2.9578e-05
6:135507394 C T 0.236114 1.8768e-05
6:135509578 G A 0.027820 -1.2408e-05
6:135521082 T C 0.124416 -4.6209e-06
6:135525396 T G 0.810496 4.5002e-05
6:135526239 A G 0.104116 1.4899e-06
6:135532832 G A 0.114003 6.9131e-05
6:135538592 A G 1.129963 -1.7244e-05
6:135539103 A G 0.064050 4.0221e-05
6:135540380 A G 1.033666 -1.5093e-05
6:135541194 T C 0.401684 -1.4823e-05
6:135541395 A G 0.456019 8.3283e-06
6:135542497 C T 0.031864 3.6882e-06
6:135543837 C T 0.044763 -2.3974e-05
6:135545995 G A 0.021952 -5.7822e-06
6:135546838 A G 0.041423 -2.2501e-05
6:135550343 T C 0.339582 -2.2820e-05
6:135556261 T C 0.041342 -1.4367e-05
6:135559215 C T 0.040985 -4.1456e-05
6:135560962 A C 0.341987 4.1046e-05
6:135568672 A G 0.135169 2.0897e-05
6:135571184 G A 0.068240 2.7951e-05
6:135572094 C T 0.040521 -4.7236e-05
6:135575744 C G 0.402479 -2.9553e-05
6:135577682 C T 0.045315 2.6162e-05
6:135578882 T C 0.030907 5.5943e-06
6:135581241 T C 0.243047 2.1284e-05
6:135583623 C A 0.718934 -2.3594e-05
6:135585359 C T 0.062823 -2.0571e-05
6:135585488 T C 0.146883 -4.2075e-06
6:135588826 A G 0.249864 -3.5728e-06
6:135590247 G A 0.068484 -4.2287e-05
6:135597263 T C 0.073317 -5.0716e-05
6:135602883 G A 0.080753 -5.6751e-06
6:135603740 C T 0.046506 -3.3432e-06
6:135606565 A G 0.147945 -9.1670e-06
6:135617601 G A 0.136549 -2.9475e-05
6:135623584 T C 1.857034 -9.6767e-06
6:135623833 T C 0.388720 -1.1847e-04
6:135642089 T G 0.037080 -3.0394e-06
6:135646692 C T 1.833453 5.8321e-06
6:135662372 C T 1.136740 2.3851e-05
6:135664650 A G 0.077322 2.6883e-05
6:135666526 C A 0.047165 1.1931e-05
6:135668989 G A 0.039966 2.8222e-05
6:135680371 C T 0.021789 -5.5374e-06
6:135692847 T G 1.111400 4.3753e-05
6:135697074 C A 0.038268 3.3938e-06
6:135704848 C T 0.029868 8.2231e-05
6:135716008 C T 0.050667 1.1660e-05
6:135727060 C T 0.091376 6.8902e-06
6:135731737 C G 0.050807 1.9234e-05
6:135737654 T C 0.093853 1.6517e-05
6:135739355 A C 0.739016 -4.7202e-05
6:135740033 C T 0.085222 -7.2649e-06
6:135751024 A G 0.056516 -6.8090e-05
6:135754208 G A 0.037327 8.8071e-05
6:135761233 C A 1.089004 2.1734e-05
6:135773148 A G 0.081090 -5.0806e-05
6:135783556 C T 0.026885 -2.6368e-05
6:135784705 T G 0.058960 6.1901e-06
6:135796882 A G 0.049278 -4.1054e-05
6:135809811 C T 1.866522 2.7822e-06
6:135828782 C T 0.046185 -1.0012e-07
6:135836962 C T 1.261750 3.9851e-05
6:135860303 G A 0.126733 3.3339e-05
6:135860414 A G 1.091951 1.8027e-05
6:135899086 C T 0.091364 -3.9247e-05
6:135908614 A G 0.060359 1.3854e-05
6:135912103 T C 0.082379 1.7621e-05
6:135923448 C T 0.045458 9.2640e-06
6:135933837 T C 0.035188 -3.1481e-05
6:135945108 T G 0.784510 -3.6715e-05
6:135949564 A G 0.062859 3.2265e-05
6:135952009 A G 0.827971 -1.5862e-05
6:135953052 A G 0.035714 -1.0657e-05
6:135955178 C A 1.902405 2.2846e-05
6:135955739 G T 0.044419 -4.8745e-05
6:135955786 A G 0.083551 6.3685e-06
6:135960479 G A 0.916946 -2.8776e-05
6:135961927 C T 0.031507 -1.4066e-05
6:135964063 G T 0.056318 -1.3547e-05
6:135977877 C A 0.657773 -4.4358e-05
6:135987692 C T 0.044604 4.2569e-06
6:136001003 A C 0.057386 2.3680e-05
6:136001034 G A 0.719661 -1.9889e-05
6:136011482 G A 0.032030 -5.1077e-06
6:136019320 C T 0.203062 1.7586e-05
6:136036989 C T 0.021000 4.1550e-05
6:136050022 T C 0.020465 -1.8944e-05
6:136051149 G T 0.040248 3.4637e-06
6:136053695 A G 0.189654 -2.0832e-05
6:136062937 A T 0.059843 -2.6977e-05
6:136064543 G T 0.110579 8.0927e-06
6:136065858 A G 0.053300 1.3053e-05
6:136065927 T C 0.169630 -7.5725e-05
6:136075548 T C 0.083817 -4.1290e-06
6:136077929 T G 0.031043 -1.1683e-05
6:136097900 G T 0.684522 2.3649e-05
6:136099601 G T 0.044091 -4.9837e-05
6:136099892 C A 0.085404 1.1054e-05
6:136100939 C T 0.025399 -5.4857e-06
6:136112825 G A 0.125983 3.2675e-05
6:136121559 C A 0.194409 1.4739e-05
6:136125776 C T 0.058243 -5.7224e-06
6:136128354 T G 0.035814 -2.7501e-06
6:136133659 C T 0.553725 5.0890e-07
6:136140996 T C 0.129171 -1.6904e-05
6:136142578 C A 0.062317 1.0943e-05
6:136144488 G A 0.166693 4.1857e-06
6:136145710 A G 0.062687 6.0935e-06
6:136146508 G A 0.149548 -1.8277e-06
6:136147101 A G 0.020965 2.4287e-05
6:136161857 C G 0.052576 -1.6154e-05
6:136164800 T C 0.234813 1.4750e-05
6:136167435 G A 0.061573 -4.0276e-05
6:136171077 A G 0.375623 -1.3260e-05
6:136185497 G A 0.130070 -5.1786e-06
6:136191942 T A 0.049755 -1.8356e-05
6:136198824 T C 0.059223 -2.5542e-06
6:136199714 T C 0.055111 1.2366e-06
6:136201372 T G 0.043760 -1.5877e-05
6:136201954 A C 0.118310 -2.9942e-05
6:136202662 G A 0.055082 -5.9658e-06
6:136204505 G A 1.095723 6.6945e-05
6:136205255 A C 0.736890 3.6188e-05
6:136207302 A G 0.050567 -1.6416e-05
6:136213506 G A 1.278644 5.4008e-05
6:136213915 T G 0.185139 -1.0257e-05
6:136219886 A G 0.045302 3.0868e-06
6:136220416 T C 0.740035 4.5268e-05
6:136224420 C T 0.039281 2.2744e-05
6:136225316 C T 0.972401 2.1441e-06
6:136228219 A G 0.290982 -6.2151e-05
6:136232680 G A 0.385779 7.4303e-05
6:136233226 T C 0.361053 5.9728e-05
6:136235568 G A 0.758043 -1.3889e-05
6:136241577 C T 1.264545 -2.2213e-05
6:136242215 T C 0.272455 4.1432e-05
6:136244220 C A 0.263000 -5.7669e-05
6:136248286 G A 0.185217 8.8798e-06
6:136255480 T C 0.044224 -3.0209e-05
6:136258623 C A 1.401502 -1.9831e-05
6:136260580 G A 0.465052 -4.8384e-05
6:136264826 T C 0.056143 -3.0311e-06
6:136275745 G A 0.067263 3.7546e-06
6:136276416 A G 0.089981 5.0303e-07
6:136276813 T C 1.704594 -5.3104e-06
6:136280015 A G 0.736890 -2.0195e-06
6:136281434 A G 0.026525 -2.3690e-05
6:136296146 G A 0.163005 1.9088e-05
6:136298343 G T 0.196717 -2.3543e-05
6:136303107 T C 0.716360 4.6942e-05
6:136309108 T C 0.022150 -5.8539e-05
6:136312829 T C 0.033357 -1.3400e-06
6:136315839 C T 0.046315 -2.3769e-05
6:136337623 A G 0.059623 4.2561e-06
6:136338310 T A 0.048811 1.9116e-05
6:136340592 A G 1.703711 3.0017e-05
6:136344578 T G 0.275989 -5.4429e-06
6:136346028 C A 0.068289 1.5623e-06
6:136348362 T C 0.090325 1.3333e-05
6:136350619 A G 0.736949 -2.1321e-05
6:136358126 A G 0.311229 -1.7424e-05
6:136359446 C A 0.574313 -1.2490e-05
6:136366975 T C 0.071918 9.3433e-06
6:136367577 A G 0.547792 -3.4422e-06
6:136369126 A G 0.020686 1.5408e-05
6:136372462 C T 0.023071 1.5258e-05
6:136372622 C T 0.873741 -1.4365e-05
6:136387286 T C 0.744566 2.5450e-06
6:136392700 A C 1.957512 3.6143e-06
6:136393805 G A 0.783380 -7.7946e-07
6:136404872 C G 0.193610 2.8326e-06
6:136410269 C G 0.083473 -2.2856e-05
6:136410563 T C 0.022883 2.2557e-06
6:136418925 A G 0.050129 2.9320e-08
6:136419645 C T 0.021289 -2.2445e-05
6:136424959 A C 0.084619 2.1550e-05
6:136438039 G A 0.046350 -6.5653e-06
6:136465572 C A 0.756229 8.8975e-06
6:136475578 T C 0.672133 2.5090e-05
6:136475960 A G 0.054114 1.2937e-05
6:136479795 T C 0.105596 1.4198e-05
6:136481405 C T 0.085550 -3.3056e-05
6:136491026 C T 0.048431 4.0806e-05
6:136498497 C A 0.150116 -3.0316e-05
6:136500778 C A 0.025022 -9.2654e-07
6:136501828 A G 1.269546 2.3324e-05
6:136511472 G A 0.029144 1.0797e-05
6:136516257 C T 0.028924 1.2658e-05
6:136517455 G C 0.023828 4.4606e-06
6:136523909 A G 0.021224 -1.5695e-06
6:136524637 T G 0.031446 -4.4227e-06
6:136526525 A G 0.040079 1.1684e-05
6:136553778 G T 0.047697 -9.4035e-06
6:136573195 A G 0.149136 -2.8329e-05
6:136587019 C G 0.296535 4.0474e-05
6:136592669 G T 0.045039 2.1447e-05
6:136594187 T C 0.085664 9.5325e-06
6:136595752 G T 1.512636 -7.4931e-06
6:136604793 A G 0.028359 2.1782e-05
6:136618144 G T 0.024759 2.5430e-05
6:136626597 T C 0.022769 -1.6903e-05
6:136634432 T C 0.056464 1.8992e-06
6:136638515 C T 0.023357 -1.9834e-05
6:136648978 G A 0.048201 7.9581e-06
6:136666703 C T 0.023006 -2.1365e-05
6:136670956 A G 0.040018 2.0800e-05
6:136686366 T C 0.151544 2.5599e-06
6:136687065 T C 0.062141 -3.9305e-05
6:136706699 C G 0.033383 4.0256e-05
6:136718850 C G 0.044938 2.4015e-05
6:136735606 A T 0.038190 -1.7268e-05
6:136736714 T C 0.039210 2.3801e-05
6:136741690 T C 1.665034 -2.4515e-05
6:136743135 A G 1.409000 -3.4968e-05
6:136744590 G A 0.027664 -2.4345e-05
6:136745873 C T 1.682182 -2.9866e-05
6:136750613 T C 0.022825 1.6664e-05
6:136753218 C T 0.789771 4.7838e-06
6:136788134 A G 0.059989 -1.5386e-05
6:136790177 C T 0.146173 -9.9159e-06
6:136791053 A G 0.040855 -7.3325e-07
6:136794348 C T 0.023987 1.6141e-05
6:136810255 T C 0.049064 -5.7661e-06
6:136826297 G A 0.046227 -2.5379e-05
6:136840679 C T 0.026191 2.3859e-05
6:136844133 G A 0.024259 -5.7312e-06
6:136844323 T C 0.297996 2.2113e-05
6:136846617 A G 0.038953 2.9247e-05
6:136851114 C T 0.084898 1.0792e-06
6:136859415 C T 0.069561 -4.4300e-06
6:136860731 C T 0.218155 -7.5465e-06
6:136865580 T C 0.201306 2.1598e-05
6:136874014 C T 0.287178 1.1400e-05
6:136882518 C T 0.063005 -4.6941e-05
6:136882616 T C 0.066624 4.5613e-06
6:136882717 A G 0.037077 -3.2525e-06
6:136883011 A C 0.023763 2.2291e-05
6:136888192 G A 0.140895 -4.0336e-06
6:136888889 G A 0.044776 6.6301e-06
6:136891074 T C 0.282436 7.5785e-06
6:136892486 T C 0.036503 -1.0657e-05
6:136892633 T C 0.055932 -3.1348e-05
6:136913664 T C 0.044925 1.4063e-07
6:136918854 C T 0.022630 -7.3297e-06
6:136918990 T C 0.039537 -1.3702e-05
6:136927833 A G 0.088621 -2.1041e-05
6:136934086 G A 0.035889 1.4883e-05
6:136934980 T C 0.026830 3.0216e-06
6:136939818 G A 0.360313 5.0067e-05
6:136940576 T C 0.023902 3.2273e-06
6:136946053 A G 0.050103 1.4486e-05
6:136957575 T C 1.232693 8.5237e-06
6:136961927 A G 0.073560 -3.1836e-05
6:136962550 A C 0.044069 7.0466e-06
6:136962608 C T 1.288453 8.5295e-06
6:136963562 T C 0.088309 1.3068e-06
6:136971568 T C 0.261854 2.7568e-06
6:136973316 A C 1.167488 -5.0361e-06
6:136975466 C T 0.051362 -2.9931e-06
6:136977568 C T 0.340562 7.3917e-06
6:136985212 A G 0.068990 1.0821e-05
6:136989243 A C 1.100851 6.8113e-06
6:136990283 C T 1.021117 1.3312e-04
6:136996982 C T 0.153823 1.0195e-04
6:137001334 T C 0.066033 2.3535e-05
6:137004636 A G 0.062300 2.9051e-05
6:137007284 A C 0.130278 5.5298e-06
6:137015857 T C 0.044799 -5.6996e-06
6:137026266 G T 0.964926 -1.7575e-05
6:137029821 C T 1.026716 1.4630e-05
6:137037524 C T 0.025434 -3.1578e-06
6:137050896 C T 0.975507 1.8976e-06
6:137058722 A G 0.050641 -2.0462e-05
6:137061563 A G 0.125412 -9.6147e-06
6:137063780 T C 0.039167 -1.6837e-05
6:137068600 T A 0.031127 4.9644e-06
6:137076468 G A 0.981668 -5.9520e-06
6:137078065 A G 0.036989 2.0262e-05
6:137087967 C T 0.237770 2.9443e-05
6:137091343 A G 0.050998 3.8479e-05
6:137116019 C T 1.243129 -4.5369e-07
6:137117268 A G 0.157715 -2.7692e-05
6:137134513 A G 1.181257 -1.2599e-05
6:137141771 C T 0.032406 -1.5627e-06
6:137147715 T C 0.111010 6.2808e-06
6:137177603 G A 0.062719 3.0073e-05
6:137179387 A G 1.257384 9.6596e-06
6:137201999 A G 0.268982 1.3836e-05
6:137209279 T C 0.068669 3.1772e-05
6:137209591 G A 0.276616 -4.9687e-05
6:137211488 G C 0.253382 7.4267e-06
6:137222387 A T 0.105941 2.4799e-05
6:137228094 A G 1.110449 1.6011e-06
6:137240904 G A 0.158286 -2.9735e-05
6:137245534 C G 0.063943 -3.4098e-05
6:137247843 T G 0.029122 6.3229e-06
6:137255569 C T 0.034834 1.9786e-05
6:137256310 C T 1.166394 4.4887e-07
6:137258842 T C 0.053056 -2.4189e-05
6:137259725 A G 0.379297 -2.7450e-05
6:137265770 C T 0.121540 -5.7498e-05
6:137266179 G A 0.089494 -1.4668e-05
6:137268106 T C 0.980830 7.5047e-06
6:137269297 C T 0.103591 -3.8284e-05
6:137271663 A G 0.167248 -5.5217e-05
6:137276242 G A 1.009884 -3.1225e-05
6:137277890 C T 0.043397 -2.4230e-05
6:137282117 C T 1.203929 5.9984e-05
6:137284578 T C 0.271211 2.5768e-05
6:137286377 C T 0.118210 -2.9951e-05
6:137288483 G T 1.413706 6.3856e-05
6:137301298 T C 0.923973 2.6785e-05
6:137306056 C G 0.468895 1.4343e-05
6:137306519 C T 1.325404 3.6110e-06
6:137312797 A G 0.039274 -4.6031e-05
6:137316259 T C 0.037243 -8.6037e-06
6:137321336 A C 0.064125 1.5836e-05
6:137321372 C T 0.050463 -1.8985e-06
6:137323213 A G 0.533640 4.7126e-05
6:137323710 A G 0.149168 -4.0448e-05
6:137326103 A G 1.460644 -5.2592e-05
6:137326635 A G 0.561057 1.9280e-05
6:137327201 T C 0.118606 -1.8484e-05
6:137327814 T C 0.853146 -9.1345e-05
6:137328326 T C 0.108602 3.5486e-05
6:137340604 T C 1.448417 -6.5548e-05
6:137341012 T C 0.633783 -1.1262e-04
6:137346672 C G 0.476643 5.0013e-05
6:137347788 C T 0.050184 -1.5974e-05
6:137347852 A G 0.110400 -9.1955e-06
6:137363918 A C 0.104538 -9.6768e-06
6:137367655 G A 0.746764 2.0626e-04
6:137374351 C T 0.809282 3.4458e-06
6:137378880 T C 0.103178 3.0532e-05
6:137381415 G A 0.040443 2.3168e-05
6:137388849 T G 0.089289 1.9364e-05
6:137401347 A G 0.052401 5.6122e-06
6:137403527 G A 0.901207 -2.6718e-05
6:137404957 C G 0.227409 -7.9656e-05
6:137406548 T C 0.050223 1.2353e-05
6:137406985 T G 0.033117 -7.2480e-06
6:137416785 G A 0.023974 -1.7124e-05
6:137420820 C G 0.219687 4.4368e-05
6:137422752 C T 1.284915 1.2376e-07
6:137424287 G A 0.048003 1.2393e-05
6:137439066 T C 0.163359 4.3513e-05
6:137439849 C A 0.039453 1.9308e-05
6:137447327 C T 0.907942 1.6381e-05
6:137448533 T C 0.047318 -4.6030e-06
6:137452908 G A 0.482901 -2.3614e-05
6:137459905 T C 1.877684 3.7482e-05
6:137466087 T C 1.612169 4.0667e-05
6:137470201 A C 0.024603 1.4123e-05
6:137475858 C T 0.933149 2.9823e-05
6:137476538 A G 0.142979 -1.3583e-06
6:137477313 A G 0.038719 4.5189e-06
6:137478021 A G 0.032984 1.4752e-05
6:137481612 A C 0.288554 1.5692e-05
6:137482840 G A 0.069042 5.5560e-06
6:137484893 A G 0.322489 1.2030e-05
6:137486982 T C 0.169796 3.9274e-06
6:137488325 G A 0.038580 7.9272e-06
6:137495548 G A 0.038866 4.0264e-05
6:137496408 C T 0.042819 -3.1141e-05
6:137497742 A G 0.085800 1.3848e-05
6:137504592 G A 0.061710 -9.3578e-06
6:137512277 T C 0.035779 8.8539e-06
6:137514790 T C 1.013490 4.5324e-05
6:137519780 C T 0.234459 7.2305e-06
6:137521772 T C 0.081198 -1.6349e-05
6:137531031 T C 0.471466 2.0801e-05
6:137534020 C T 0.099627 6.4201e-06
6:137536455 A G 0.316095 8.0435e-05
6:137541075 T C 1.055679 7.1544e-05
6:137546106 G A 0.382813 5.9522e-05
6:137547038 A G 1.379064 1.0528e-05
6:137548611 T C 0.049061 -1.4133e-05
6:137552949 C T 1.684438 2.7676e-05
6:137554245 T C 0.230596 4.5864e-05
6:137561408 C T 0.040576 -5.2842e-06
6:137564065 C A 0.196596 -5.6843e-05
6:137564801 T C 1.493564 4.1390e-05
6:137570062 G A 0.148266 6.3211e-05
6:137580222 C A 0.171464 5.0937e-06
6:137581311 A G 1.300671 1.5561e-05
6:137582042 T C 0.110511 5.3626e-05
6:137585334 C A 0.064949 -2.4873e-05
6:137587469 C T 0.206282 1.2960e-05
6:137588259 G A 0.155628 1.9560e-05
6:137590186 T G 1.679062 4.0081e-05
6:137599336 A G 0.343470 4.0215e-05
6:137600964 T C 0.094067 2.4794e-05
6:137604329 G T 0.069513 7.7416e-06
6:137605627 C T 0.493463 6.3209e-05
6:137607358 T C 1.259974 5.1277e-06
6:137610609 A G 0.068201 6.7931e-06
6:137611236 A G 0.052819 -2.5012e-05
6:137612554 C T 0.738435 -5.7890e-06
6:137614546 T C 0.297373 2.5264e-05
6:137617942 A G 1.131089 1.0812e-05
6:137621553 T G 0.271049 1.2529e-05
6:137623319 C T 0.054134 -1.0340e-05
6:137623819 T C 0.099553 2.1682e-05
6:137635497 T C 1.236202 4.4156e-05
6:137637919 G A 0.471933 -6.5783e-05
6:137646068 A G 1.688787 -1.1514e-05
6:137646339 T C 1.956360 1.3328e-05
6:137646372 G T 0.168338 -3.0220e-05
6:137650094 T C 0.525577 3.9974e-05
6:137654309 A C 0.066176 -2.0070e-05
6:137659276 T C 0.029287 -2.2806e-05
6:137660612 A G 0.102091 1.3462e-05
6:137661261 A G 0.029703 -6.8887e-06
6:137664631 T G 0.786136 6.0602e-06
6:137670137 T C 0.032893 9.3082e-06
6:137670808 T C 0.779521 -2.8671e-05
6:137679234 G A 1.968279 1.4148e-05
6:137679580 A G 1.936443 1.5487e-05
6:137680900 C T 0.075358 8.7992e-07
6:137681707 G A 1.162330 -4.7473e-06
6:137684841 C A 0.041517 7.2226e-06
6:137687230 A C 0.100802 -2.2821e-05
6:137688658 T C 0.122595 5.3496e-06
6:137689061 C T 0.066650 -5.1316e-06
6:137689267 T C 0.058857 2.7507e-05
6:137690979 A G 0.458418 -1.8588e-05
6:137703813 T C 0.073482 -1.6295e-05
6:137705354 T C 0.063962 -1.0338e-06
6:137706252 A G 0.088514 -2.3546e-05
6:137709574 G A 1.936700 2.2064e-05
6:137709655 G A 0.324566 -5.3074e-07
6:137711600 T C 0.111348 2.3892e-06
6:137716562 C T 0.107865 4.4645e-05
6:137725764 T C 0.104003 -3.4178e-05
6:137731944 G A 0.042614 1.2195e-05
6:137732402 A G 0.071658 9.4211e-06
6:137735758 C A 0.435684 -2.2572e-05
6:137753201 T C 0.021919 -1.0292e-05
6:137759854 A G 0.349634 1.0116e-04
6:137762568 G A 0.040226 -2.5405e-05
6:137765014 C G 0.066426 1.0236e-05
6:137767125 G A 0.358479 -1.7627e-05
6:137768850 T C 0.038044 -5.6279e-06
6:137775610 T C 0.033182 1.6239e-05
6:137778762 C T 0.049265 -6.3682e-06
6:137794935 T C 0.116846 -4.8738e-07
6:137796462 T G 0.346096 1.1699e-04
6:137799725 T C 0.045373 1.4450e-05
6:137799952 T G 0.029086 -4.8976e-06
6:137801137 A G 0.152807 -1.2689e-05
6:137801943 A G 0.209551 -4.2291e-05
6:137803217 A G 0.045263 -1.7437e-05
6:137805165 T A 0.037450 -1.2448e-05
6:137809472 A G 0.034419 -4.1606e-05
6:137811295 G T 0.264243 -3.2746e-06
6:137815872 G C 0.969953 -3.5469e-05
6:137817810 T C 0.099624 -1.0312e-05
6:137818341 A G 0.039959 7.8446e-06
6:137822114 C G 0.042595 2.2778e-06
6:137826217 A G 0.106421 -1.6502e-05
6:137830540 A G 0.306374 2.7735e-05
6:137833814 C T 0.067107 -5.4369e-05
6:137840005 G A 0.077802 2.1397e-04
6:137840573 T G 0.091565 -1.3483e-05
6:137843610 T G 0.039125 -5.3800e-05
6:137844906 G A 0.020540 -3.3599e-08
6:137851233 G A 0.325183 -3.5260e-05
6:137855815 C A 0.411473 -5.1316e-05
6:137859823 G A 0.032082 1.7360e-05
6:137862028 T C 0.848741 5.8283e-05
6:137873321 G T 1.124244 7.1814e-06
6:137873723 T C 0.295727 5.5596e-06
6:137882632 C A 1.462076 -6.1271e-06
6:137883233 A G 0.290839 6.2013e-06
6:137883980 A G 0.933448 -4.7775e-05
6:137889729 A C 1.547756 3.4842e-07
6:137890588 A G 0.079776 2.6187e-06
6:137894701 T C 0.086170 1.0237e-05
6:137899538 A C 0.021179 -1.0228e-05
6:137899748 C T 0.517560 3.2675e-05
6:137902750 T C 0.298937 -3.8198e-05
6:137908054 T C 0.293423 -2.9976e-06
6:137910872 G T 0.068967 -1.1479e-05
6:137922391 T C 0.068013 -3.1555e-05
6:137924662 G T 1.244213 -2.6045e-05
6:137925101 C T 0.382790 -3.6999e-05
6:137930302 T C 0.123238 1.9601e-05
6:137939612 C T 0.043316 -6.3630e-05
6:137941096 A G 0.269556 -7.0964e-05
6:137944679 G T 0.038872 -2.0900e-05
6:137947897 G A 0.505125 3.0486e-05
6:137951776 A G 0.257676 -2.1730e-07
6:137955032 C T 0.354626 2.7859e-05
6:137962946 C A 1.958512 -7.2212e-06
6:137967214 A G 0.534954 5.8483e-05
6:137973832 T C 0.445470 6.8069e-06
6:137983981 C A 0.044848 -6.2989e-06
6:137984201 C A 0.057649 -2.4635e-05
6:137989828 A G 0.194243 9.3400e-06
6:137994980 T C 1.047412 3.4394e-05
6:138000176 T C 0.287606 -2.4680e-05
6:138002061 A G 0.358836 2.2045e-05
6:138002637 T C 0.539356 5.2597e-05
6:138006504 A G 0.444655 -9.6130e-07
6:138009208 A G 0.044565 2.5881e-06
6:138012035 T G 0.036003 -1.8981e-05
6:138017298 T G 1.961225 -9.3659e-07
6:138020210 T C 0.026720 1.2272e-05
6:138022082 C T 0.058723 -1.5034e-04
6:138024039 T C 0.027330 1.0996e-05
6:138027772 A G 1.801002 -1.3123e-05
6:138033071 C T 0.024152 9.0818e-06
6:138033618 A G 0.740697 1.9588e-07
6:138033789 G A 0.194438 -5.2921e-05
6:138039984 A G 0.045523 -1.1284e-06
6:138059230 T A 0.027122 -1.0114e-05
6:138066984 A G 0.038778 -8.9080e-06
6:138067890 C T 0.058850 -2.7340e-06
6:138072312 G A 0.041537 -9.0033e-06
6:138078785 T C 1.016664 4.2433e-05
6:138082329 C T 0.043416 -1.4014e-05
6:138087506 A G 0.058142 -1.2348e-05
6:138089530 C T 0.034169 -8.8490e-05
6:138091056 G A 0.242096 1.5483e-05
6:138092422 A C 0.043799 -1.3926e-06
6:138098853 C T 0.045795 2.7905e-05
6:138098933 C T 0.362471 -2.5226e-05
6:138101705 A C 0.042059 -2.7535e-05
6:138106080 A G 0.022299 -3.1643e-05
6:138109198 A C 1.749065 -4.1175e-05
6:138113689 C G 0.047740 -1.2154e-05
6:138119593 T C 1.748192 -3.2065e-05
6:138121506 T C 0.027901 1.6903e-06
6:138126734 A G 0.124036 -2.1879e-06
6:138128750 T C 0.087985 -7.0245e-06
6:138132130 C T 0.059623 4.9219e-05
6:138132516 G T 0.062901 1.7158e-06
6:138138705 A G 0.170474 -2.4511e-05
6:138140946 C A 0.071846 -1.2044e-04
6:138142754 A G 1.748569 3.4582e-05
6:138150434 T C 0.347683 1.7951e-03
6:138150853 A G 0.098842 -1.3757e-05
6:138157037 A G 0.161227 3.8321e-05
6:138158316 C A 0.062570 -2.1086e-05
6:138166893 T C 0.145183 -2.4149e-05
6:138196066 G T 0.067763 1.0910e-05
6:138197329 T C 0.095930 -2.7629e-05
6:138199417 T G 1.351383 1.4130e-03
6:138223087 C T 0.040998 -9.2818e-06
6:138240225 T C 0.075573 4.5250e-05
6:138241185 G A 1.851546 5.4551e-06
6:138242998 G A 0.300008 -6.3318e-05
6:138243931 T G 0.137123 -1.6024e-05
6:138244943 T C 1.206298 -1.4188e-06
6:138247479 C G 0.042799 -5.6643e-05
6:138249877 A G 0.081555 1.8950e-05
6:138252834 C T 0.066156 -1.0696e-05
6:138253577 C T 1.268900 -9.4744e-06
6:138254916 T C 0.036694 1.7029e-05
6:138264707 G A 0.090455 6.0379e-05
6:138266685 C T 0.245128 -1.9978e-05
6:138268261 C T 0.879655 5.0492e-05
6:138273051 A G 0.026015 2.9238e-05
6:138279369 A G 0.279501 7.9744e-05
6:138283265 T C 0.510893 -1.9070e-05
6:138285462 A G 0.386270 -1.4773e-05
6:138287723 A G 0.030936 -4.1053e-05
6:138290081 C T 0.724459 -1.3812e-05
6:138290146 T C 0.890522 2.4754e-05
6:138294602 T G 0.081902 -1.2491e-05
6:138298368 A G 1.619924 2.6655e-05
6:138299093 C T 0.530017 -8.9967e-06
6:138301512 A G 1.524084 1.1155e-05
6:138303670 A G 0.036032 -3.2718e-05
6:138304291 A G 0.162402 -6.4322e-06
6:138304350 G A 0.049298 6.4466e-06
6:138304835 A G 0.350799 3.8829e-05
6:138311218 C G 0.106690 -2.9972e-05
6:138312040 C G 1.331279 -7.9478e-06
6:138317003 A G 0.552641 6.6820e-06
6:138318199 C T 0.963712 6.0346e-05
6:138322513 C T 0.092133 4.2561e-05
6:138323272 T C 0.301872 1.8856e-05
6:138326355 A G 0.249731 1.3316e-05
6:138328499 C A 0.051138 -1.9610e-06
6:138328878 G A 1.102649 -8.1949e-06
6:138332533 T C 1.835570 6.2484e-06
6:138333084 A G 0.267424 -5.9604e-06
6:138333842 G A 0.189176 4.5327e-05
6:138333989 A G 0.022695 -2.0559e-06
6:138335743 C G 0.119966 -3.0909e-05
6:138337772 T G 0.094262 1.7375e-05
6:138337903 T C 0.417199 1.1059e-05
6:138338207 G A 1.256044 -1.8968e-05
6:138342997 T C 1.320973 6.8281e-06
6:138344100 C T 0.142349 8.8867e-06
6:138346440 A G 0.178098 8.2795e-06
6:138353188 A G 0.325761 -2.6883e-05
6:138355717 G A 0.400645 5.5831e-07
6:138357290 T C 0.181559 -3.7292e-05
6:138366236 A G 0.049087 -4.3516e-06
6:138366274 C A 1.457905 2.2191e-05
6:138366505 A C 0.381271 -2.2635e-05
6:138374293 A G 0.315631 3.4362e-05
6:138374378 T C 0.025308 -5.2009e-06
6:138386049 A G 0.072470 1.3371e-05
6:138388934 T C 0.144783 2.8912e-06
6:138389689 A G 0.030310 4.0422e-06
6:138391562 A G 0.851844 3.9192e-05
6:138408768 G A 0.324745 3.6807e-05
6:138410348 G T 0.098748 4.2326e-06
6:138412888 A G 0.157364 1.7628e-05
6:138413333 C G 1.079614 2.7626e-06
6:138413990 T C 0.131858 2.1810e-05
6:138414334 G A 0.437222 -3.4709e-05
6:138417118 G T 1.130609 -3.0145e-05
6:138417415 C T 0.972414 -3.0547e-05
6:138421231 C T 0.057860 4.9825e-05
6:138426274 A G 0.152762 -4.6844e-05
6:138428979 A G 0.060463 1.3626e-05
6:138429600 A G 0.059253 -8.9769e-06
6:138431353 C T 0.808646 9.4808e-06
6:138435778 T C 0.142716 -3.2700e-05
6:138436280 A G 0.033799 9.0192e-06
6:138436608 G A 0.459742 -9.7549e-06
6:138441386 G A 0.472716 1.6046e-05
6:138444360 A G 0.406497 -5.8379e-06
6:138448923 T C 0.239545 1.2489e-05
6:138450767 A C 0.063060 -3.7263e-07
6:138457735 A G 0.141177 -1.9596e-06
6:138458420 T C 0.236669 -1.6819e-05
6:138463769 G A 0.074923 -3.0589e-05
6:138464711 G A 0.708119 -2.0510e-05
6:138466581 T G 0.024201 -9.2724e-07
6:138466741 A G 0.241590 9.4548e-06
6:138466990 C T 0.096829 2.8025e-05
6:138476175 C T 0.187067 1.9007e-05
6:138477031 C A 0.889726 1.0423e-06
6:138477061 G C 0.242846 -1.3946e-05
6:138480663 G C 0.041680 2.7804e-05
6:138481591 T C 0.149967 1.5900e-05
6:138484125 G T 0.148792 2.1780e-05
6:138487933 A G 0.101688 -2.0150e-05
6:138488960 C T 0.202916 -1.1715e-05
6:138490036 C T 0.074501 3.6126e-05
6:138491807 A G 0.038223 1.3737e-05
6:138504631 A G 0.118369 9.9809e-06
6:138519929 G A 0.226033 8.3846e-06
6:138526089 A G 0.040122 -1.5793e-05
6:138536701 G A 0.167381 1.3337e-05
6:138539315 G A 0.134176 -8.6360e-06
6:138548271 T C 0.033779 4.1556e-05
6:138556565 T C 0.020439 -9.2855e-06
6:138558718 G A 0.209236 -2.5487e-05
6:138570785 T G 0.032517 3.2351e-05
6:138573589 A C 0.159409 -5.5055e-05
6:138576102 T C 0.031991 -4.8216e-06
6:138578252 T C 0.036616 2.4678e-05
6:138578618 T C 0.101620 -4.1163e-05
6:138583156 G A 0.260150 -2.9129e-05
6:138594745 T C 0.022244 -1.4485e-05
6:138596496 G A 0.020251 -9.1084e-05
6:138599242 G A 0.115470 -9.2944e-06
6:138599285 G A 0.597521 4.1500e-05
6:138600948 C G 0.099387 4.2197e-05
6:138601391 A G 0.097875 -7.8007e-06
6:138608212 T C 0.089536 -2.6877e-05
6:138614236 T C 0.093038 -1.7888e-05
6:138615148 A G 0.215481 1.1297e-05
6:138616018 C T 0.123504 8.1089e-05
6:138620751 G A 0.080782 1.6706e-05
6:138625379 G C 0.026353 2.3734e-06
6:138631576 A G 0.102205 -3.9905e-06
6:138632141 G T 0.026554 2.9424e-05
6:138634241 A C 0.024542 2.7764e-05
6:138638738 A G 0.021809 5.0883e-06
6:138638815 G A 0.219431 5.4807e-05
6:138643235 C G 0.109787 -6.6507e-07
6:138654907 A G 0.115818 -1.0234e-05
6:138657683 C A 0.115123 -9.9789e-06
6:138661816 T C 0.053180 1.0132e-04
6:138669611 C T 0.184321 2.3381e-05
6:138670534 T C 0.027314 -6.0964e-06
6:138674754 C T 0.584450 9.1558e-06
6:138683219 A G 0.038401 -7.1654e-06
6:138692199 G A 0.045386 4.7342e-06
6:138696398 G A 0.881696 2.5453e-05
6:138701225 G A 0.033948 -1.4143e-06
6:138704539 C T 0.119330 -2.3799e-06
6:138716301 G A 0.041426 1.9194e-05
6:138720609 T C 0.030746 3.7825e-06
6:138722520 C A 0.111718 -2.5374e-06
6:138725857 C A 0.109982 -1.3993e-05
6:138732578 C A 0.035860 2.0971e-05
6:138734029 C A 0.032744 -1.1138e-05
6:138734312 G A 0.114873 -4.1457e-06
6:138735398 T C 0.049645 -1.3516e-05
6:138747618 A C 0.105976 -1.3449e-05
6:138754056 T C 0.020549 1.9732e-05
6:138754081 A G 0.022055 2.3407e-05
6:138756614 C G 1.470856 1.3754e-05
6:138756793 T A 0.207405 5.3247e-06
6:138765656 G A 0.076728 -2.7885e-05
6:138769686 C T 0.077069 9.6737e-06
6:138772011 T C 0.031588 -1.5529e-05
6:138782021 G A 0.398730 -2.3512e-05
6:138783360 A G 0.025240 -1.0110e-05
6:138784953 C T 0.023639 -7.0466e-07
6:138791843 A G 0.039287 7.9302e-06
6:138791872 C G 0.021280 -1.4016e-05
6:138799574 G A 0.126967 2.6463e-05
6:138807577 C T 0.172967 9.5342e-06
6:138808835 C T 0.083265 6.8250e-06
6:138811501 G C 0.021517 -3.0526e-05
6:138812727 G A 0.123702 -1.4590e-05
6:138812819 T G 0.087277 3.1684e-06
6:138815916 A G 0.023785 4.3423e-06
6:138817584 T C 0.054494 -1.9149e-05
6:138818186 A G 1.961138 3.0610e-05
6:138819510 T C 1.118716 -2.9459e-05
6:138822472 C T 0.407260 -2.1197e-05
6:138823991 A G 0.493093 6.3877e-07
6:138824122 C T 0.057753 -4.5098e-05
6:138825015 G T 0.261581 2.3417e-05
6:138826139 C T 0.927797 -4.5026e-06
6:138827576 C T 0.026759 7.9232e-06
6:138829155 G A 0.106739 4.4848e-06
6:138829574 C G 0.180565 8.3800e-06
6:138839284 G T 0.024474 -3.6068e-05
6:138841157 C T 0.617200 4.3137e-06
6:138856401 T G 0.032338 -1.0479e-05
6:138857425 G A 0.029531 7.8869e-06
6:138861255 A G 0.765908 -2.5686e-05
6:138872447 G A 0.049755 1.7900e-05
6:138872645 T C 0.556451 -2.6355e-05
6:138874116 C T 0.038048 -9.6393e-06
6:138874625 T C 0.059733 1.0898e-05
6:138885346 G A 0.409591 -5.5680e-07
6:138898702 G C 0.155452 -5.1395e-05
6:138901408 C T 0.138740 1.4053e-06
6:138905615 T G 0.390324 -1.2716e-05
6:138910585 G A 0.069814 1.1290e-06
6:138911847 C T 1.655335 -5.4348e-05
6:138914474 A G 0.524399 -2.0189e-05
6:138915437 T C 0.081590 5.5107e-06
6:138918043 T G 0.040433 2.0917e-05
6:138927053 A G 0.032202 -6.1832e-05
6:138929434 T C 0.410253 -1.2961e-05
6:138933464 G T 0.112065 -3.8400e-05
6:138935301 C T 0.485118 -1.0335e-05
6:138961124 A G 0.398247 -1.5527e-05
6:138961307 A G 0.109375 9.5752e-06
6:138966514 A G 0.041358 -1.2904e-07
6:138970945 G A 0.024457 2.6048e-05
6:138971281 G C 0.167868 -3.2413e-05
6:138971643 C T 0.064589 -1.6949e-05
6:138972185 T C 0.141576 -1.8761e-05
6:138986886 T C 0.084395 1.1461e-05
6:138993785 A G 1.408536 -1.2781e-05
6:138996154 C T 0.967733 3.2854e-05
6:139008552 A G 0.209846 2.6238e-05
6:139019029 G A 0.404612 -2.0175e-05
6:139024757 A G 0.026064 -9.9641e-06
6:139025468 T C 0.981547 1.3949e-05
6:139035052 T C 0.065218 -1.8753e-06
6:139035790 G A 0.108531 5.2294e-06
6:139038844 T C 0.342811 -6.1570e-05
6:139039029 A G 0.583911 -2.2668e-05
6:139042933 G A 1.858677 -4.2943e-05
6:139047627 A G 0.041426 4.7016e-06
6:139058418 T C 1.288035 -6.8047e-06
6:139067372 G A 0.486598 -1.6369e-05
6:139067429 T C 0.116791 1.4995e-05
6:139079776 T C 1.051349 -1.6585e-05
6:139087892 C T 0.468879 -8.5365e-06
6:139094937 T C 0.082256 1.6133e-05
6:139097232 T C 0.046016 -1.8933e-05
6:139099401 C T 0.383352 -3.7265e-06
6:139102366 C T 0.065498 -6.6120e-06
6:139118841 G C 0.050492 -2.9695e-05
6:139127111 T G 0.515625 1.5437e-05
6:139131173 A C 0.057484 -1.0440e-04
6:139134112 T C 0.536902 5.1884e-05
6:139134558 T C 0.799044 -4.7444e-05
6:139138995 T C 0.049203 1.5498e-05
6:139147183 T G 0.111491 -2.1615e-05
6:139151784 A G 0.520445 2.1180e-05
6:139152705 T C 0.140586 1.5445e-05
6:139154506 C T 0.047022 -3.0019e-05
6:139158129 A G 0.855132 -4.9181e-05
6:139164462 T C 0.059957 -6.8596e-05
6:139166277 T C 0.054150 2.3909e-05
6:139166887 T G 0.043796 -7.2442e-06
6:139173776 G A 1.064264 7.9019e-06
6:139178664 T G 0.043371 2.2470e-05
6:139186457 T C 0.657523 4.9715e-05
6:139189712 C T 0.046636 3.5105e-05
6:139192374 A G 1.280238 1.0900e-04
6:139196524 A G 1.833937 2.7129e-05
6:139196617 T C 0.064138 -8.2089e-05
6:139197609 A G 0.616613 -1.9571e-05
6:139201764 C T 0.857252 6.6450e-05
6:139207910 T C 1.304381 1.2185e-05
6:139208291 T C 0.027057 -7.5874e-06
6:139220712 T C 0.387493 -1.5409e-05
6:139227806 C T 0.035217 -3.0856e-05
6:139244123 G A 0.332915 -1.2197e-05
6:139247022 C T 0.344856 -1.0014e-05
6:139251654 T G 0.042335 2.1762e-05
6:139258739 C T 0.033643 1.8038e-05
6:139259764 A G 0.035522 3.9123e-07
6:139269758 C T 0.046224 1.8069e-05
6:139290302 T C 0.050281 -4.1483e-05
6:139294201 G T 1.230950 -6.7619e-05
6:139301773 A C 0.039826 4.1381e-05
6:139302752 T C 0.033873 -1.5489e-05
6:139319717 C T 0.158903 -7.3188e-06
6:139324875 G A 0.094788 1.4222e-05
6:139328660 T C 0.482297 -1.8207e-05
6:139330699 T C 0.038281 2.1324e-05
6:139335528 T C 0.090795 2.9832e-05
6:139335595 T C 0.415002 1.9746e-05
6:139341150 G A 0.796445 1.8710e-05
6:139343346 G A 0.924311 6.5904e-07
6:139351479 G A 0.268417 1.1754e-06
6:139352800 G T 0.974546 5.5808e-06
6:139354482 A G 1.854516 4.4949e-05
6:139354738 T C 0.107460 1.4325e-05
6:139358158 G A 0.038051 -2.9009e-05
6:139361937 T C 0.742885 1.2851e-05
6:139362272 C A 0.032244 -2.0970e-05
6:139367313 A G 0.755236 9.5331e-07
6:139369594 T C 0.701741 7.2160e-06
6:139373687 C T 0.044789 1.3731e-05
6:139375875 G C 0.024594 -1.5233e-05
6:139376879 C A 1.866671 1.6986e-05
6:139380556 T C 0.220359 -1.7685e-05
6:139386710 T C 1.483209 3.0879e-05
6:139388312 T C 1.618820 1.8903e-05
6:139400444 T C 0.046402 -1.5239e-05
6:139403783 G A 1.841925 8.4363e-06
6:139416974 T C 1.236410 -2.7212e-05
6:139419411 G A 0.452841 7.4768e-06
6:139420878 T C 0.154096 8.3390e-06
6:139423100 A G 0.102295 1.3394e-05
6:139426909 C T 0.260429 -1.3011e-05
6:139431395 T C 0.581902 -1.0414e-05
6:139458954 A G 1.248595 -2.8433e-05
6:139461813 T C 0.100380 -3.5968e-05
6:139482036 C T 1.147584 -1.3567e-05
6:139496471 C T 0.083616 5.3975e-06
6:139506515 T C 1.333953 -1.5581e-05
6:139507198 T C 0.040044 -2.2099e-05
6:139521459 T C 0.113536 -4.4946e-06
6:139522283 G A 0.091263 -1.6013e-05
6:139528139 C G 0.382537 1.0611e-05
6:139529521 T C 0.117242 2.4070e-06
6:139538211 A C 0.211102 -1.3192e-05
6:139540103 G A 1.564751 -3.6113e-07
6:139552366 G A 1.491402 -7.6659e-06
6:139553628 T C 1.372085 -1.6398e-05
6:139554253 C G 0.071736 3.4390e-05
6:139558112 T C 0.032199 -1.5040e-05
6:139560140 A C 0.037249 -7.0604e-06
6:139561124 C T 0.047103 -5.3467e-06
6:139564988 T C 0.547954 2.4870e-05
6:139570296 C A 0.744985 8.3330e-06
6:139575064 G T 0.192945 -1.7328e-05
6:139576736 T C 0.291310 -6.7323e-06
6:139579400 A G 0.085096 -1.8594e-05
6:139579887 A G 0.070642 5.2006e-06
6:139581461 T C 0.098972 9.9861e-06
6:139583914 A C 0.035597 -1.1384e-05
6:139591891 C T 0.220531 8.1027e-05
6:139591915 A G 0.043686 -2.6062e-05
6:139593772 C T 0.345258 2.2034e-05
6:139597597 A G 0.079909 2.2139e-05
6:139602317 C T 0.569367 2.9936e-06
6:139614981 A G 0.080305 2.2182e-06
6:139616485 C G 0.573589 -1.2895e-05
6:139619311 T C 1.319256 4.7419e-05
6:139619321 G T 0.178232 -6.8202e-06
6:139620339 C T 0.029138 -3.7673e-05
6:139621090 T C 1.142446 5.3782e-05
6:139630138 G A 0.220807 -1.4424e-05
6:139630458 C T 0.639389 -2.4070e-05
6:139632859 A G 0.859047 -2.7776e-05
6:139637874 T C 1.790540 2.1766e-04
6:139638052 G A 0.314732 3.8241e-05
6:139639073 G A 0.046165 -1.0213e-05
6:139645295 C T 0.603737 2.4247e-05
6:139647813 A G 0.097102 -2.1014e-05
6:139648282 G A 0.844106 1.1050e-05
6:139648353 T C 1.717753 1.1929e-04
6:139648812 T C 0.605239 1.8595e-04
6:139651545 C T 1.416858 6.5237e-05
6:139656078 G A 0.279488 -7.6929e-05
6:139658946 C T 0.071739 -1.7147e-05
6:139662346 A G 0.079977 -5.6385e-05
6:139669746 C G 0.045841 -3.9578e-05
6:139671136 T C 0.574485 -1.3505e-05
6:139672412 G A 0.767842 4.4898e-05
6:139672470 T C 1.340844 2.0046e-05
6:139680928 T C 0.074680 5.0181e-05
6:139688467 A G 0.796581 1.5056e-05
6:139689848 G A 0.025885 1.0171e-05
6:139689963 C A 0.040596 -3.8635e-06
6:139693085 C A 0.059590 2.4075e-05
6:139694042 A G 0.061684 7.5792e-06
6:139695061 T G 0.390934 3.6437e-05
6:139696837 A G 0.037655 -3.2566e-05
6:139700288 T G 0.437748 2.3182e-05
6:139704543 G A 0.166115 7.7460e-06
6:139707585 C T 0.323946 9.4086e-06
6:139707899 T C 0.035318 -1.4398e-05
6:139708049 G T 0.178579 3.4235e-05
6:139708902 C T 1.043273 1.4705e-05
6:139714492 G A 0.532747 -8.5675e-06
6:139715198 A C 0.375571 1.6445e-08
6:139715589 C T 0.045318 -1.3558e-05
6:139716713 C A 0.026035 -2.4510e-05
6:139721842 A G 0.839078 -1.5028e-05
6:139721916 A C 0.054040 -8.0575e-06
6:139722555 A G 0.382650 4.0286e-06
6:139729678 G A 1.054481 -3.6238e-05
6:139733049 T G 0.163343 1.3881e-05
6:139737920 A C 0.183344 -1.4712e-05
6:139740907 T C 0.379560 -1.5436e-05
6:139750321 C T 0.089692 -2.2430e-05
6:139752560 G C 0.032961 6.8091e-06
6:139754787 G C 0.022847 3.7487e-05
6:139755638 A G 0.033747 1.1281e-05
6:139759781 C A 1.391440 -4.1786e-05
6:139759808 T C 0.167403 1.1094e-05
6:139760330 C T 0.529654 -1.4112e-05
6:139761815 C T 0.041420 -1.6413e-05
6:139764573 C T 0.066796 1.4219e-06
6:139765240 A C 0.199021 1.1398e-06
6:139768839 T C 0.083664 -1.7571e-06
6:139780057 A C 0.200391 -1.8679e-05
6:139781227 T C 0.334576 -2.7873e-05
6:139781494 G A 0.322272 -2.6791e-05
6:139781667 G A 0.106833 2.0404e-05
6:139786837 G A 0.033828 -3.4292e-06
6:139789685 C A 0.347385 6.8744e-05
6:139794850 C T 0.126860 -1.0148e-05
6:139794956 A G 0.206214 -1.2192e-05
6:139796329 A C 0.075069 1.0655e-05
6:139800950 A C 0.096537 -1.8657e-05
6:139802231 C G 1.717496 -3.5365e-05
6:139802926 C T 0.035308 3.9950e-06
6:139806747 C A 0.646481 1.0650e-06
6:139809331 C A 1.199378 5.7224e-06
6:139819973 C T 0.991214 1.9276e-06
6:139820958 T C 0.352344 -4.7064e-05
6:139822389 A C 0.042770 7.1397e-06
6:139834012 G T 1.255323 2.4385e-06
6:139835475 G A 0.077715 -3.8094e-05
6:139835689 T C 1.179348 1.9264e-05
6:139836272 G A 0.398412 3.7114e-05
6:139838419 A C 1.043708 -1.0696e-05
6:139840693 C A 1.106616 -1.8864e-06
6:139853463 T G 0.731479 -4.7960e-05
6:139854972 C T 1.194789 -7.3162e-05
6:139860412 G T 0.696561 -1.8227e-05
6:139861705 C T 0.250779 1.6948e-05
6:139868379 C T 1.136493 9.9107e-06
6:139870700 A G 0.067552 -3.9987e-06
6:139872970 A G 0.178615 4.0480e-05
6:139876608 A G 0.988162 -6.3805e-06
6:139894702 A G 0.078413 -1.2182e-05
6:139898448 T C 0.321366 -2.7043e-05
6:139898858 T C 0.131609 6.4723e-06
6:139899272 C T 0.397416 -8.2218e-06
6:139899693 G A 0.913132 -2.3569e-05
6:139900706 A G 0.318438 -7.5519e-06
6:139907278 G A 0.226805 4.6814e-05
6:139911322 T C 1.500441 1.4248e-05
6:139916131 T G 0.142748 -1.3578e-05
6:139945700 A G 1.340322 6.0904e-06
6:139949213 G T 0.064920 3.3908e-05
6:139950129 C T 0.126295 2.0273e-05
6:139959892 T C 1.146880 -1.6056e-05
6:139963526 C T 0.128814 4.6956e-06
6:139964113 A G 0.025181 -8.1233e-06
6:139965660 G A 0.812463 4.3745e-05
6:139967027 T C 0.362932 7.1794e-06
6:139972195 T C 0.029865 1.4728e-05
6:139972521 T C 0.280478 -1.3591e-05
6:139976251 G A 0.042358 -1.4595e-05
6:139976629 A G 0.060466 2.9177e-05
6:139979348 A G 0.070772 7.4818e-06
6:139980642 T C 0.035324 1.0363e-05
6:139988450 G A 0.189102 6.7485e-06
6:140001648 A G 0.273234 4.9615e-06
6:140006094 T G 0.064462 5.2387e-06
6:140011970 G A 0.027356 1.2837e-05
6:140017022 A G 1.245303 4.2481e-06
6:140021255 T C 0.051570 -4.9989e-05
6:140024345 C T 0.501058 -4.9873e-06
6:140026048 T C 0.083356 1.5739e-05
6:140035112 A G 0.036756 -2.0089e-05
6:140055904 T C 0.081126 1.4093e-05
6:140058258 A C 0.376009 1.8444e-05
6:140060416 C T 0.051732 -8.5526e-06
6:140073614 G A 0.457136 2.6364e-05
6:140078092 A G 0.081090 7.2324e-06
6:140083416 T G 0.245920 -4.0309e-06
6:140095895 C T 0.097144 -2.2077e-05
6:140097111 T C 0.061310 -1.5653e-05
6:140099836 A G 0.723550 2.5093e-05
6:140107444 A G 0.112322 1.1896e-05
6:140118907 T C 0.213111 -1.0186e-05
6:140120377 T G 0.154852 -2.9136e-07
6:140144919 G A 0.216273 -1.1132e-05
6:140145298 C T 0.048230 -6.8303e-06
6:140152003 T G 0.227669 -1.5135e-05
6:140158506 C T 1.238896 -2.2078e-05
6:140158828 C T 0.608612 6.6547e-06
6:140161215 A C 0.229035 1.1564e-05
6:140163298 A G 0.062395 -3.3832e-06
6:140163816 A G 0.101416 2.0885e-05
6:140164286 G T 1.568273 -2.2462e-06
6:140172490 A G 1.796295 -5.0144e-05
6:140177592 G A 0.331477 -9.2139e-06
6:140178239 A G 0.030644 7.6868e-06
6:140181559 T C 0.113890 7.5068e-06
6:140181718 G A 0.026587 -1.5476e-05
6:140192492 T C 1.152417 -3.3432e-05
6:140194296 A G 0.388555 -3.0977e-05
6:140197462 T C 0.169812 1.1820e-05
6:140201178 A G 0.125114 -2.6512e-05
6:140204611 A C 0.161889 4.8490e-05
6:140213355 T C 0.107628 5.5101e-05
6:140214924 T C 0.066124 -1.7226e-05
6:140217735 T C 0.068429 -9.4273e-06
6:140230907 T G 0.111514 -6.7081e-06
6:140235160 A G 1.282968 2.5073e-05
6:140236322 A C 0.096115 -1.0523e-05
6:140241272 A G 0.540018 -2.8172e-05
6:140248355 C T 0.071752 9.0713e-06
6:140249098 C T 0.116674 8.3038e-05
6:140251134 C T 0.030712 2.1088e-06
6:140253023 C T 0.109264 6.8860e-05
6:140258264 T A 0.023922 -1.5215e-05
6:140263343 T C 1.476604 5.0777e-06
6:140265162 T C 0.410522 -1.9469e-05
6:140314606 A C 0.146169 7.4721e-06
6:140330218 A G 0.020579 4.7346e-06
6:140330827 C A 0.102451 9.7063e-06
6:140356144 G T 0.023217 -2.2695e-05
6:140365271 T C 0.033685 -8.9456e-07
6:140369781 T C 1.450472 3.4741e-05
6:140371060 T C 0.234488 5.9706e-05
6:140373746 A C 0.299327 5.5615e-06
6:140382413 A G 0.044630 1.2240e-05
6:140383733 G T 1.368359 -4.7277e-06
6:140400705 T C 0.108518 4.1889e-06
6:140407952 C A 0.096336 4.8316e-05
6:140431078 A G 0.396796 -3.1309e-05
6:140462920 C T 0.238662 -3.5250e-05
6:140464613 A C 0.027560 -2.6356e-05
6:140471158 C T 0.022013 3.0799e-06
6:140471380 T C 0.022640 -4.6113e-06
6:140489252 C T 0.301222 5.3615e-06
6:140531399 T C 0.043329 1.1765e-05
6:140535667 T C 0.028206 -1.2798e-05
6:140536443 G A 0.072304 -2.3329e-05
6:140545157 G T 0.085969 -2.1405e-05
6:140561026 A C 0.397270 -3.0320e-05
6:140561339 T C 0.069341 -3.9131e-05
6:140571022 A C 0.030521 1.1379e-05
6:140573526 G A 0.505852 2.1525e-05
6:140576858 A G 0.118927 1.9548e-06
6:140578615 G C 0.035775 -2.4321e-05
6:140596984 T C 0.108222 -2.6145e-05
6:140618628 C T 0.049340 -2.8775e-05
6:140637233 T C 0.048074 -3.2186e-06
6:140658873 A C 0.509841 1.6039e-06
6:140669773 G A 0.055939 -1.0831e-05
6:140676823 T C 0.031459 -1.5593e-05
6:140680670 A G 0.041433 -3.0148e-05
6:140688539 A C 0.069253 -2.4209e-05
6:140690085 T C 0.484608 -3.1047e-05
6:140702211 T G 0.501152 5.3984e-06
6:140705319 T G 0.038129 -8.8558e-07
6:140706014 G T 0.025032 -1.5293e-05
6:140708840 A C 0.039310 -1.6394e-05
6:140708938 G A 0.062284 7.5789e-07
6:140721928 C T 0.045347 1.3146e-05
6:140736265 G A 0.049015 1.8168e-05
6:140751070 A G 0.155774 -1.4601e-05
6:140751113 C T 0.066299 1.3790e-05
6:140755588 G A 0.097975 3.2580e-05
6:140763908 C T 0.072892 -9.1319e-06
6:140776369 A G 0.135370 3.5023e-06
6:140780824 G T 0.560054 -2.3728e-05
6:140815862 A C 0.460901 -1.7964e-07
6:140852595 G A 0.060603 1.7252e-05
6:140859280 A G 1.916413 1.7219e-05
6:140866447 C T 0.147620 6.5823e-07
6:140886788 G A 1.953802 5.3327e-05
6:140890348 T C 0.055247 8.7036e-06
6:140893638 C T 1.521052 -8.7454e-06
6:140901139 T C 0.060989 -1.9700e-05
6:140936121 C T 0.457976 -2.5097e-05
6:140941310 T C 0.054069 9.6190e-06
6:140954932 T C 1.144985 -3.0903e-05
6:140955988 C T 0.224115 -2.5637e-05
6:140956864 T C 0.183175 -2.7222e-05
6:140956890 A G 0.081665 -8.9235e-06
6:140960748 A C 1.145988 -3.3695e-05
6:140963878 A G 0.077069 3.1673e-05
6:140989331 G A 0.041560 2.6518e-06
6:141005338 C A 0.068743 -2.1498e-05
6:141012567 T C 0.024250 -4.5649e-05
6:141016529 T C 0.218460 1.3974e-05
6:141042647 T G 0.037976 2.2000e-05
6:141051480 T G 0.184623 -2.2935e-05
6:141051626 G A 1.198417 -1.8360e-05
6:141054141 A C 0.073904 1.3811e-05
6:141058627 T C 0.580318 -3.8354e-05
6:141061742 T C 0.399704 -5.5314e-05
6:141061932 G A 1.953465 7.1658e-05
6:141062374 G T 0.086894 -5.2241e-05
6:141068479 A G 0.080493 1.0371e-05
6:141072208 A C 0.120053 3.4443e-05
6:141087211 T C 0.698031 1.1378e-05
6:141094597 A G 0.081970 -1.2018e-05
6:141112719 T G 0.126441 -1.3472e-05
6:141126683 C T 0.114497 2.4205e-05
6:141133003 C T 1.241392 -2.2226e-05
6:141149970 G C 0.073933 2.2520e-05
6:141150491 A G 0.271510 -4.6298e-06
6:141151470 G A 1.068162 -2.7112e-05
6:141155114 A C 0.098852 1.4168e-05
6:141172935 T C 1.355340 -3.2718e-05
6:141187255 C T 0.685684 3.2044e-05
6:141200608 G A 0.232463 4.0244e-06
6:141214296 G A 0.192172 2.0907e-06
6:141219442 A C 0.485566 4.1927e-05
6:141222224 C T 0.576787 -4.2108e-05
6:141222516 C T 0.143371 1.7197e-05
6:141230113 T C 0.402460 -7.2826e-05
6:141233620 A G 0.599166 2.1994e-05
6:141247108 G A 0.042115 1.9061e-06
6:141250549 T C 0.043517 2.1938e-05
6:141259076 C T 0.092237 -4.1509e-05
6:141259938 T G 0.099884 -1.2995e-05
6:141261069 G A 0.036194 3.4819e-05
6:141277505 C A 0.197317 -2.4791e-05
6:141301098 C T 0.038366 3.7318e-05
6:141305547 C G 1.955023 5.0947e-05
6:141312506 C A 0.044951 1.2960e-05
6:141315220 G A 0.082006 3.2871e-05
6:141319683 T C 0.114711 -1.7353e-05
6:141320046 T G 1.387117 -1.8843e-05
6:141321615 A G 0.052190 7.7966e-06
6:141326877 A G 0.037067 -3.3836e-05
6:141327566 C T 0.127405 -4.7365e-06
6:141338767 C T 0.574901 2.3083e-06
6:141354226 A G 0.081013 -1.3867e-05
6:141354371 A G 0.175385 6.3167e-05
6:141357894 T G 0.074177 -1.2716e-05
6:141378728 C T 0.322784 -2.4604e-05
6:141383177 T C 0.037535 -1.8741e-05
6:141389153 C T 0.029612 1.4678e-06
6:141389559 T C 1.478753 -5.3514e-05
6:141391074 T C 0.050073 -5.3137e-06
6:141427124 A G 0.128934 6.3380e-06
6:141440293 G T 1.268199 -6.9575e-06
6:141449641 G A 0.052170 1.8171e-06
6:141453145 C T 0.616898 -3.7434e-06
6:141454143 G A 0.048859 -1.7688e-05
6:141457362 C T 0.120070 8.7008e-05
6:141479970 C T 1.338880 2.9731e-06
6:141494388 T C 0.735040 -3.2312e-05
6:141495465 A G 0.285243 -5.4337e-05
6:141501357 T G 0.047447 5.9406e-05
6:141518945 T C 0.533919 6.7216e-05
6:141543032 A G 0.113315 -1.9183e-05
6:141547588 T C 0.061073 -3.3821e-06
6:141553150 G A 0.057036 3.0095e-05
6:141576305 G A 0.043186 -2.5581e-07
6:141580707 T G 0.044568 -1.1821e-05
6:141591793 T G 0.078945 3.3256e-05
6:141602993 T C 0.187323 5.3825e-08
6:141612410 G A 0.022188 6.6622e-06
6:141614184 T C 0.046506 -3.5271e-06
6:141647675 T C 0.065838 -4.5444e-05
6:141662952 T C 0.083911 4.4952e-05
6:141674279 T C 0.032893 1.2833e-05
6:141675963 C T 0.135465 -1.5493e-05
6:141680888 A G 0.085531 -8.0448e-06
6:141696465 T C 0.809629 -6.1650e-05
6:141705482 A G 0.745199 -3.0327e-05
6:141709422 G T 1.559327 -1.8563e-05
6:141726719 G A 0.036863 -1.1148e-05
6:141727767 C T 0.673545 6.0744e-05
6:141748163 T C 1.906988 4.1869e-05
6:141749079 T C 0.392381 8.5209e-06
6:141764804 G A 1.083028 8.7381e-05
6:141766970 T C 0.054001 6.7562e-06
6:141768914 C A 1.924496 5.2554e-05
6:141793547 T C 0.048905 -2.5546e-05
6:141817808 T C 0.148441 5.3354e-05
6:141820659 A G 0.270267 1.7519e-05
6:141825220 T G 0.101542 1.1363e-05
6:141834147 C T 0.044078 -9.9760e-05
6:141847807 G A 0.100221 4.7689e-06
6:141849049 C T 0.551102 -1.0459e-05
6:141855647 G C 1.954954 -9.2232e-05
6:141880882 C T 0.024428 -8.6359e-06
6:141944180 A G 0.025291 1.3799e-05
6:141944588 G A 0.129077 -2.4880e-05
6:141949380 T C 0.026619 6.8605e-06
6:141968455 A C 0.042715 -2.2172e-05
6:142016195 G A 0.529488 4.7567e-05
6:142022151 T C 0.035013 3.9892e-05
6:142025150 G A 0.029647 1.6552e-05
6:142027189 A G 0.042167 -1.3845e-05
6:142027355 A C 0.553637 8.1383e-07
6:142037511 T C 0.524116 3.9577e-06
6:142042031 A G 0.086310 -1.2060e-05
6:142056254 T G 0.281170 7.5523e-06
6:142065789 C T 0.161723 2.2441e-05
6:142074024 G A 0.101448 8.1631e-05
6:142074315 T G 0.150541 -5.9236e-06
6:142074954 C T 0.107719 -2.0912e-05
6:142083423 A G 0.506742 1.0778e-05
6:142099500 G A 0.024954 2.5012e-07
6:142119463 T C 0.067838 6.3413e-06
6:142124062 A G 0.031520 2.0211e-05
6:142125281 T G 0.434944 -3.2336e-05
6:142126300 T C 0.026187 1.5128e-05
6:142127809 C T 1.882202 -1.3702e-05
6:142128435 G A 0.144465 -7.5341e-06
6:142131691 A C 0.035026 -1.2360e-05
6:142161916 A G 0.459969 -1.6351e-05
6:142174821 A G 0.851958 5.3935e-05
6:142177136 C G 0.038132 -2.7517e-05
6:142191527 T G 0.173973 4.3871e-05
6:142195879 A C 0.192247 4.7996e-06
6:142202594 A G 0.034445 3.8581e-05
6:142234189 C A 0.151415 -4.5359e-05
6:142245981 C T 0.522643 9.1827e-06
6:142247600 A C 0.343811 1.0382e-05
6:142260262 T C 1.073064 2.5756e-05
6:142268774 C A 0.124841 -1.7718e-05
6:142274618 A C 0.083255 1.6015e-05
6:142276494 A G 0.512581 5.0124e-06
6:142278707 C T 0.053842 2.5991e-05
6:142279673 C A 0.044912 1.7152e-05
6:142287111 A C 0.738682 -1.5920e-07
6:142301831 G A 0.702088 2.0559e-05
6:142306361 T C 1.957386 -2.2287e-06
6:142307100 G T 0.033322 -2.8352e-05
6:142307735 T C 0.184519 1.2570e-05
6:142313437 C T 0.121761 -1.0590e-05
6:142328285 G A 1.918342 -1.5341e-05
6:142330999 G A 0.615113 -3.9778e-05
6:142332081 G T 0.434438 -3.1129e-05
6:142336801 A G 0.398906 -8.2127e-06
6:142345692 C G 0.405829 -1.0354e-05
6:142355079 C T 0.177108 -2.6183e-05
6:142355290 T G 0.466484 4.6078e-06
6:142361029 T G 0.116499 2.1774e-05
6:142361852 T C 0.115019 1.3688e-05
6:142379132 A G 0.058272 1.0247e-05
6:142391059 T G 0.093629 -1.2752e-05
6:142395799 A G 0.110365 -2.3672e-05
6:142400020 T G 0.066841 1.1648e-05
6:142410112 A G 0.879411 -2.2006e-05
6:142413993 A G 0.021127 1.2928e-05
6:142418713 A G 0.052024 3.4055e-05
6:142419667 A G 0.164907 -8.8899e-06
6:142432422 C T 0.151476 3.3713e-06
6:142433051 C T 0.041553 1.0096e-05
6:142434511 T C 0.129252 -1.0081e-05
6:142438579 G A 0.039485 -3.1662e-05
6:142439814 A C 0.905313 9.5936e-06
6:142452712 G C 0.108531 3.1965e-05
6:142455731 A C 0.453370 2.8649e-05
6:142456041 G C 0.039109 2.9698e-06
6:142484818 A G 0.111406 -1.0161e-05
6:142520393 C T 1.028599 2.0751e-05
6:142521244 A C 0.070428 -2.0568e-05
6:142524070 T C 0.047970 -8.0354e-06
6:142541994 C A 1.897912 -2.4179e-05
6:142543600 G A 0.022416 -8.3723e-07
6:142560307 C T 0.555403 -4.8565e-07
6:142561251 T G 1.536561 6.9536e-06
6:142567840 A C 0.076491 -1.1219e-05
6:142568452 T C 0.304364 -2.5931e-05
6:142570211 G A 1.796733 -1.9309e-05
6:142570474 T C 0.412960 3.3377e-06
6:142581122 A G 0.071015 2.5252e-05
6:142590441 A C 1.868719 -1.8181e-05
6:142600250 C T 0.885059 -1.5311e-05
6:142606915 G T 0.311398 1.4352e-06
6:142612594 T C 0.034837 6.0495e-06
6:142615415 C T 0.023149 -2.7893e-06
6:142624329 A G 0.090085 1.1877e-05
6:142627278 T C 0.124253 1.3769e-05
6:142634047 T G 0.157104 1.9708e-05
6:142637621 G A 0.026184 1.6167e-06
6:142641606 C T 0.310785 -3.4578e-06
6:142644384 T A 0.025204 5.1388e-06
6:142644587 G T 0.024983 4.5997e-06
6:142646596 A G 0.026570 1.1808e-05
6:142647378 T C 0.062729 4.2492e-06
6:142651188 A C 0.031046 -8.1945e-06
6:142651678 T A 0.027872 1.2757e-05
6:142654042 T C 0.098254 1.5139e-05
6:142666356 T C 0.065897 1.0619e-05
6:142670353 A G 0.114970 -4.2504e-05
6:142677214 G A 0.051489 1.5745e-05
6:142677878 G A 0.060570 1.4746e-05
6:142679572 A G 0.568649 9.2142e-06
6:142680533 G A 0.158007 -1.6681e-05
6:142682079 A G 0.025337 8.8840e-06
6:142688969 G A 0.055195 1.9031e-05
6:142691549 C A 0.382521 5.8693e-06
6:142697372 C G 0.025606 8.6716e-06
6:142697654 G A 0.025954 7.0271e-06
6:142698253 G A 0.061080 1.2379e-05
6:142708664 A G 0.026561 1.0321e-05
6:142709588 G A 0.026236 6.4032e-06
6:142718063 T C 0.025915 8.3970e-06
6:142719728 A G 0.163758 -3.6498e-06
6:142721816 A G 0.024964 6.2985e-06
6:142725182 C G 0.058136 1.5765e-05
6:142732972 A G 0.026320 1.2268e-05
6:142740845 C T 0.035613 1.4023e-05
6:142741617 A G 0.024136 -3.0332e-05
6:142745978 T C 0.042942 2.3255e-06
6:142752518 T C 0.024814 8.9725e-06
6:142753338 A G 0.383514 2.7539e-06
6:142753975 T C 0.025051 9.2927e-06
6:142757338 A G 0.049109 1.5764e-05
6:142777064 G A 0.575342 7.2642e-06
6:142778364 G C 0.072294 4.7659e-06
6:142778611 A T 0.071152 1.7907e-06
6:142778663 T C 0.054510 1.6610e-05
6:142779395 G A 0.076790 9.5776e-06
6:142782164 G T 0.025278 -1.8147e-05
6:142797289 A G 0.586238 1.0112e-05
6:142816909 T G 0.022883 -7.3649e-06
6:142830668 T C 0.024762 9.7325e-06
6:142842360 A C 0.373085 1.9389e-06
6:142846769 T C 0.042452 -5.4953e-08
6:142852897 A G 0.036999 3.0217e-05
6:142853144 G A 0.582227 1.6389e-05
6:142854024 G A 0.205639 1.5485e-05
6:142869350 G A 0.178845 -1.1871e-05
6:142869437 A G 0.054205 -2.1654e-05
6:142873390 G A 0.029222 -5.0920e-05
6:142875529 A G 0.062024 2.7296e-05
6:142877015 C G 0.087842 3.7843e-05
6:142883247 T C 0.046961 -9.8817e-06
6:142885219 T G 0.061729 -2.8138e-05
6:142886037 T C 0.062106 2.6666e-05
6:142891399 G A 0.063745 2.3650e-05
6:142896371 C T 0.074907 1.8635e-05
6:142906964 T G 0.087962 3.6914e-05
6:142909049 T G 0.836384 -2.3378e-06
6:142911971 G T 0.074570 1.7923e-05
6:142913335 A G 0.102292 -9.8026e-06
6:142914317 T C 0.074625 1.6845e-05
6:142915372 G T 0.023698 -1.7995e-05
6:142919081 G A 0.074459 1.9115e-05
6:142919461 T C 0.066692 2.3177e-05
6:142921976 G A 0.074359 2.0592e-05
6:142927252 G A 0.395209 -1.2020e-06
6:142928331 A G 0.048168 -5.9515e-05
6:142928350 G A 0.048820 -6.7862e-05
6:142929965 G T 0.049726 -6.6744e-05
6:142932504 T C 0.075965 3.5998e-05
6:142936702 C T 0.050262 -5.5595e-05
6:142937069 G A 0.049158 -6.2388e-05
6:142937358 T C 0.048957 -5.7857e-05
6:142938389 A G 0.048564 -6.8963e-05
6:142940262 A C 0.048645 -6.5151e-05
6:142941867 G A 0.050830 -6.4144e-05
6:142942217 C T 0.048879 -7.5257e-05
6:142943613 C T 0.048957 -7.0056e-05
6:142944380 C G 0.093467 3.0202e-06
6:142946384 T C 0.076634 3.6279e-05
6:142946986 C G 0.047707 -6.9879e-05
6:142950569 G A 0.057604 -4.2985e-05
6:142951546 G C 0.078390 4.4402e-05
6:142954209 A G 0.057568 -4.6467e-05
6:142954284 A C 0.052300 -9.6605e-07
6:142958516 A T 0.077776 4.4831e-05
6:142962694 G A 0.027921 -2.3647e-05
6:142963633 A G 0.070262 4.2980e-05
6:142965187 C T 0.711147 -1.9826e-05
6:142965507 T A 0.077893 4.2813e-05
6:142966006 G A 0.048119 -7.5417e-05
6:142968249 T C 0.061616 4.0252e-05
6:142969352 T G 0.136630 1.8284e-05
6:142975001 A G 0.297350 -3.0825e-05
6:142986080 T C 0.091234 3.9646e-06
6:142999869 T C 0.076059 -3.2033e-05
6:143001607 T C 0.041835 -2.1372e-05
6:143001765 G T 0.287927 1.2741e-05
6:143005980 G A 0.024772 -7.2882e-06
6:143007481 A G 0.030290 -3.4937e-05
6:143008615 A C 0.103853 8.2342e-06
6:143016691 G T 1.951410 2.8033e-05
6:143020752 A G 0.314017 2.0671e-05
6:143031228 A G 1.801216 -2.1284e-06
6:143031271 G A 0.243901 3.2975e-06
6:143031464 A G 0.293848 2.2286e-06
6:143031681 T C 0.883027 -1.1923e-05
6:143033056 C T 0.431494 1.4260e-05
6:143033429 T C 1.864834 3.1944e-05
6:143035667 C A 0.088108 6.2022e-06
6:143041741 G T 0.127649 4.5962e-05
6:143042753 C A 0.029758 -2.8524e-05
6:143042815 T G 0.198489 -3.6464e-06
6:143043853 C T 0.031413 1.5170e-06
6:143043970 T C 0.065043 4.8986e-06
6:143044550 A G 1.840984 1.3603e-06
6:143052398 T C 0.578997 1.2333e-05
6:143057916 T C 0.036626 3.9455e-05
6:143059208 C T 0.020627 -6.2553e-05
6:143062584 G T 1.239701 2.2096e-05
6:143065213 T C 0.057461 3.9354e-06
6:143066785 C A 0.024798 1.9798e-05
6:143070505 T C 0.102591 1.9549e-05
6:143077771 T C 0.036467 -1.8551e-05
6:143078228 A C 0.532916 -2.5483e-06
6:143081847 G A 1.373345 -1.6841e-05
6:143083179 G A 0.380330 9.8361e-06
6:143088126 A G 0.155572 2.5772e-05
6:143091263 G A 1.940767 3.0471e-05
6:143091769 A G 0.351237 1.2091e-05
6:143092151 C T 0.053098 2.0956e-05
6:143092754 A G 0.034889 4.3871e-07
6:143098876 C T 1.377288 -5.7828e-06
6:143101562 A G 1.607093 -1.5324e-06
6:143107963 G A 0.301518 1.1885e-05
6:143109149 A G 1.247079 -7.5603e-06
6:143115851 G A 0.144472 1.3915e-05
6:143117026 C T 0.339371 7.9067e-06
6:143120108 A G 0.123783 -2.8470e-06
6:143122866 C T 0.186317 -4.6244e-05
6:143128291 A G 0.105136 -1.0799e-05
6:143136296 G A 0.312469 -7.7513e-06
6:143141692 G A 0.076244 -2.7559e-05
6:143149185 C T 0.066685 -1.2133e-05
6:143161092 C T 0.582603 -7.2283e-06
6:143164041 A G 0.182935 -6.2803e-05
6:143167005 T G 0.069149 3.1741e-05
6:143172697 T C 0.058525 -4.5235e-05
6:143176781 A G 0.077952 -1.2291e-05
6:143178233 A C 0.020838 -5.4013e-06
6:143179264 T C 0.070214 4.9645e-06
6:143184898 C T 0.375591 -9.4154e-06
6:143188033 A G 0.603023 1.1609e-05
6:143188247 A G 0.603983 1.5174e-05
6:143194088 C T 0.068429 5.2899e-05
6:143197351 C G 0.158864 -1.5480e-07
6:143205435 T C 0.302514 2.0375e-05
6:143209237 A T 0.711634 1.0707e-05
6:143213699 A G 0.125003 -1.5617e-05
6:143214829 C T 0.474261 2.9424e-06
6:143217593 A G 0.020611 -1.6372e-05
6:143220829 G A 0.030537 2.4314e-06
6:143222368 A C 0.034049 -5.6890e-06
6:143224345 C T 0.054549 4.5771e-06
6:143228163 A G 1.114811 -4.5927e-06
6:143230608 A G 0.042017 -1.5020e-05
6:143232380 A G 0.263003 -1.5566e-05
6:143234506 G A 0.187820 1.7316e-05
6:143235478 T C 0.021371 1.9224e-06
6:143250403 T C 1.905926 3.9703e-05
6:143252002 A C 0.104665 -9.2682e-06
6:143252487 C A 1.318266 -1.0535e-05
6:143260600 A G 0.410870 -2.0406e-05
6:143270247 G A 1.819756 2.5128e-05
6:143272285 C T 0.095122 -1.5457e-06
6:143277615 T C 1.153881 1.3629e-05
6:143281740 G A 0.150132 -3.8503e-05
6:143285023 C T 0.068101 5.5387e-07
6:143286922 T C 0.976727 3.1648e-05
6:143292031 T C 1.096239 4.7629e-05
6:143295084 A C 0.270812 -1.6556e-05
6:143297507 G T 0.306942 1.9489e-05
6:143305594 A C 0.152469 -3.6086e-05
6:143312083 C T 0.968752 1.8411e-05
6:143312232 T C 0.542832 9.4573e-06
6:143322667 T C 0.079464 1.3533e-06
6:143332403 T G 0.120706 8.0285e-06
6:143333813 G A 0.191718 3.7241e-05
6:143340590 C T 0.311661 4.3730e-05
6:143341968 T C 0.469798 -4.7765e-05
6:143343666 A C 0.110352 -2.7382e-06
6:143345696 A G 1.204633 -1.5333e-05
6:143361775 C T 1.762707 -1.0116e-05
6:143361908 G A 0.032958 -2.0524e-05
6:143375040 A G 0.130213 -1.8574e-05
6:143375887 C T 0.202614 -8.1195e-06
6:143381469 A C 0.064988 -1.0274e-05
6:143384304 G T 0.061414 -8.6468e-06
6:143392635 T C 0.356447 -2.2943e-05
6:143392761 A G 0.061603 -1.3366e-05
6:143395032 C A 0.110121 -1.6533e-05
6:143400624 A G 0.196918 1.6981e-05
6:143403881 A G 0.034078 -1.9660e-05
6:143411259 T G 0.042004 6.8395e-06
6:143419907 T C 0.080879 -1.3973e-05
6:143426755 G A 0.026440 1.1855e-05
6:143447597 A G 0.025668 -4.1440e-06
6:143461992 A G 0.029128 -9.9131e-06
6:143463622 T G 0.022737 4.6383e-06
6:143471523 G T 0.040842 -2.4074e-05
6:143474009 A G 0.033766 3.5249e-05
6:143477339 G T 0.086410 2.0939e-05
6:143477980 C T 0.040365 -1.5830e-05
6:143481743 C T 0.987747 5.7087e-05
6:143487277 G T 0.439180 -1.1664e-05
6:143489182 A G 0.029686 -2.4814e-05
6:143510857 G T 0.061336 -1.4742e-05
6:143514381 C T 0.353756 -6.1435e-06
6:143518336 G A 0.377356 5.1894e-05
6:143528263 A G 0.663285 4.2248e-05
6:143539806 C A 0.834226 -1.2861e-05
6:143544740 A G 0.194185 7.4095e-05
6:143557508 C T 0.065202 8.2390e-06
6:143557754 T C 0.061385 2.1910e-05
6:143560996 A G 0.082003 1.0620e-05
6:143564590 T C 0.039330 -4.4478e-05
6:143565199 T C 0.164369 2.1342e-05
6:143567249 A G 0.103883 1.5215e-05
6:143567731 T C 0.856028 -5.6901e-05
6:143568188 A G 0.031559 1.1141e-05
6:143579199 T C 0.054767 1.9110e-05
6:143580001 A G 0.037441 -3.1976e-05
6:143581036 G A 0.214926 2.6133e-05
6:143589803 G T 0.025278 1.7751e-05
6:143589920 C T 0.265177 -1.8890e-05
6:143594567 G A 0.863993 -2.4767e-05
6:143609638 A G 0.117583 -1.6362e-05
6:143617470 C T 0.051287 4.6835e-05
6:143617983 C T 0.525240 2.3601e-05
6:143644803 C T 0.023484 2.0689e-05
6:143662887 G A 0.037665 1.9406e-05
6:143666489 G A 0.032874 -2.4079e-05
6:143690019 T G 0.098959 -7.0130e-06
6:143691574 T G 0.818649 -3.0540e-06
6:143701797 G A 0.038437 -3.1853e-05
6:143702013 G A 0.043251 2.9252e-05
6:143703756 G A 1.674457 1.7626e-06
6:143714240 C T 1.319425 5.7484e-05
6:143715468 A G 0.026434 1.4392e-04
6:143716837 C T 0.040927 3.9388e-05
6:143721486 G A 0.818120 3.6362e-05
6:143721573 C T 0.246400 -2.5784e-05
6:143721737 G A 0.755729 9.1570e-06
6:143722679 C T 0.097813 -1.3385e-06
6:143725397 C A 0.319159 7.1520e-06
6:143725635 C A 0.518956 3.7935e-05
6:143725775 C T 0.122504 2.7948e-07
6:143726634 C T 0.158533 4.4981e-05
6:143727174 G A 0.469041 6.2091e-05
6:143727723 G A 0.189212 -2.3823e-05
6:143727962 A G 1.821856 1.5722e-05
6:143733856 C T 0.042416 -3.8895e-05
6:143733871 A C 0.060983 4.7782e-05
6:143745045 C T 0.045565 2.1822e-05
6:143748722 C T 0.999656 3.0160e-05
6:143762746 T C 0.577114 -2.3087e-05
6:143772311 T C 0.423457 6.9041e-05
6:143785485 G A 0.237072 2.3313e-05
6:143793879 A G 0.048003 1.1480e-05
6:143815303 T G 0.117778 5.9609e-05
6:143816859 T C 0.681370 9.6836e-06
6:143823112 A G 0.434584 6.7110e-05
6:143823157 C T 0.436995 6.8113e-05
6:143823527 G T 0.023467 -1.4679e-05
6:143825104 T G 0.525343 -1.5142e-06
6:143827102 C T 0.418851 1.2846e-04
6:143834441 C T 0.042085 2.9036e-05
6:143834669 T C 0.283104 -3.3783e-05
6:143837161 T G 0.724296 -6.4913e-05
6:143838433 A G 1.629914 -7.8242e-06
6:143843362 C T 0.201462 3.7361e-05
6:143844825 C T 0.824281 4.5702e-05
6:143853352 A G 0.036344 1.2072e-05
6:143858683 G A 0.403414 7.0030e-05
6:143860599 A C 0.221644 -2.0674e-05
6:143865741 A G 0.032991 1.1847e-05
6:143868683 A G 0.074943 9.9340e-06
6:143872763 A G 0.028356 -5.7127e-06
6:143876563 G C 0.035535 5.7627e-06
6:143882549 A G 0.077520 -1.0509e-05
6:143887165 A G 1.309178 8.1723e-06
6:143892174 A G 1.444165 9.8945e-06
6:143898543 G A 0.488594 1.6613e-05
6:143898845 A G 1.317075 5.1275e-06
6:143899056 A G 0.822278 -5.0997e-06
6:143902661 T C 0.112611 -9.6152e-06
6:143905897 A G 0.494703 1.4456e-05
6:143909411 G A 1.491220 -1.6067e-05
6:143913165 A G 0.885117 -1.4356e-05
6:143921181 A C 0.178968 -3.4444e-05
6:143929450 A G 0.055825 -1.6803e-05
6:143939548 C T 1.676638 -2.1417e-05
6:143939639 A G 1.520910 -7.1564e-06
6:143943314 C T 1.221018 -1.1579e-05
6:143947136 A G 0.090672 2.8229e-05
6:143961577 G A 0.628729 1.5045e-06
6:143981043 C A 0.020364 1.2849e-05
6:143985106 C T 0.333444 -5.8589e-06
6:144005970 G A 0.041842 3.6905e-05
6:144011765 A G 0.025519 2.2970e-06
6:144012742 G A 0.063164 1.4170e-05
6:144012842 G A 0.949771 -3.3760e-06
6:144013059 T C 1.838345 1.8133e-05
6:144019077 A G 0.462933 -5.0405e-05
6:144027987 C T 0.027119 -2.7223e-05
6:144030149 C T 0.379632 2.7548e-06
6:144030748 T G 0.047201 2.6097e-05
6:144031193 G T 1.144102 3.7482e-06
6:144034269 T C 0.256060 -3.2537e-05
6:144034840 C T 0.054426 1.2953e-05
6:144034848 C T 1.232891 3.6854e-05
6:144036993 G A 0.509575 -6.1133e-06
6:144038594 C T 0.036055 1.0405e-05
6:144041537 T C 1.094548 5.1111e-05
6:144047881 C T 0.703861 2.1301e-05
6:144048299 A C 0.122702 -1.9992e-05
6:144056863 T C 0.505261 3.2057e-05
6:144057385 C T 0.291199 -9.0231e-06
6:144064310 T C 0.098728 3.4926e-05
6:144065262 C T 0.957648 2.7340e-05
6:144065508 T C 0.074352 3.8951e-05
6:144072118 C T 0.782150 2.2026e-05
6:144072670 T G 0.032338 -6.2608e-06
6:144079854 G A 1.323443 3.3511e-05
6:144081609 T C 0.291702 -8.9900e-07
6:144083053 G A 0.178592 1.3569e-05
6:144083385 A G 0.139496 1.9032e-05
6:144090172 A C 0.070915 1.5259e-05
6:144091132 G A 0.038693 -2.2689e-05
6:144096896 T C 0.147724 1.3684e-05
6:144098290 T C 0.053641 -6.3816e-06
6:144100865 G A 1.370345 3.2028e-05
6:144101387 G A 0.605639 -5.4957e-06
6:144104039 T A 0.257342 -5.9017e-06
6:144112350 C T 0.039648 -1.3067e-05
6:144117122 G T 0.030141 -1.8767e-07
6:144125035 A G 0.657585 1.1130e-05
6:144126211 T C 1.261776 -7.8551e-06
6:144133213 T G 0.257644 -4.1363e-06
6:144133948 G T 0.730840 3.0648e-05
6:144136099 C T 0.579558 2.3713e-05
6:144142629 C A 1.980158 2.9801e-05
6:144145797 C A 0.480830 4.4233e-05
6:144146512 C G 0.060574 -1.6353e-05
6:144150831 C T 0.330058 5.8309e-05
6:144154978 A G 0.106249 1.7236e-05
6:144179827 T G 0.063767 -1.0384e-05
6:144179993 G A 0.036645 -9.5377e-08
6:144185414 T C 1.256355 6.0573e-05
6:144187313 T C 0.075910 6.1463e-05
6:144188805 G A 0.512886 7.3942e-05
6:144205695 G C 0.098053 -6.1203e-05
6:144207531 C A 0.357586 3.8513e-05
6:144216973 A G 0.114565 -3.8446e-06
6:144227228 C G 0.127989 2.5718e-05
6:144240484 T C 0.210576 -6.0911e-05
6:144243285 A G 0.172821 -9.1779e-05
6:144257270 T C 1.162369 -2.5623e-06
6:144257639 C A 0.078559 9.3501e-05
6:144265966 G A 0.077199 -1.4186e-05
6:144267126 C A 0.069892 2.8570e-05
6:144267183 A G 1.072457 2.1765e-05
6:144268094 C A 0.912363 2.5676e-05
6:144268954 T G 0.871832 1.2390e-05
6:144270001 T C 1.596599 -2.0772e-05
6:144270816 A G 0.118658 2.5184e-05
6:144272474 C T 1.183100 -1.1199e-05
6:144274210 C T 0.343441 -4.4257e-05
6:144277758 A G 0.021731 -1.1135e-05
6:144278262 C T 1.395595 -2.1530e-05
6:144281385 G A 0.361731 -2.0084e-05
6:144286687 A C 0.071905 -1.1443e-05
6:144288923 A G 0.080052 2.1042e-05
6:144289690 A G 0.929011 -2.2966e-05
6:144291150 T G 0.274129 -6.0917e-05
6:144292493 G A 0.092909 1.8613e-05
6:144301219 G T 0.066182 -5.5446e-06
6:144323292 A C 0.046552 2.3061e-05
6:144324214 C G 0.038629 -2.8271e-05
6:144328671 T C 0.090276 9.1181e-06
6:144328705 A G 0.030761 2.4242e-05
6:144334264 G A 0.507355 -5.0113e-05
6:144334593 T C 0.036175 -7.5109e-06
6:144344129 C T 0.065770 8.6447e-06
6:144344161 A T 0.702504 -1.6459e-05
6:144368546 A G 0.411889 7.4939e-05
6:144372182 C T 0.092960 -4.8497e-05
6:144376152 G C 0.161902 -7.3662e-05
6:144376805 A G 0.154644 -6.5952e-05
6:144378113 T C 0.021779 -1.9454e-05
6:144384404 T C 0.284562 6.4155e-06
6:144398956 G A 0.167459 -1.1116e-05
6:144408770 G A 0.085287 -3.1076e-06
6:144409135 A G 0.171542 -6.7834e-06
6:144411338 A G 0.091695 -1.6111e-05
6:144411565 C G 0.240607 4.8005e-05
6:144411812 G A 0.038278 -3.1510e-06
6:144415443 A G 1.047292 -4.3341e-07
6:144417730 T G 0.441264 5.2002e-06
6:144422766 T G 0.154102 -2.5509e-05
6:144429119 A G 0.034308 -6.5619e-06
6:144434871 C T 0.370076 -4.2828e-06
6:144446518 C T 0.803530 3.5421e-05
6:144447038 T C 0.033023 -1.3630e-05
6:144447391 G T 0.039703 3.6400e-05
6:144447427 A G 0.531105 -2.9680e-05
6:144455052 G T 0.449067 -8.1829e-06
6:144460720 C T 0.087537 8.8625e-06
6:144464404 C T 0.071996 -1.0683e-05
6:144464500 C G 0.041154 3.4470e-05
6:144466861 G A 0.557474 5.5991e-05
6:144467434 A G 0.050992 3.0374e-05
6:144472540 G C 0.028420 2.6905e-05
6:144475485 T C 0.103776 -7.1453e-06
6:144481945 G A 0.069250 1.3339e-05
6:144481985 G A 0.077738 -2.5632e-06
6:144486284 C T 0.097680 -3.9365e-05
6:144493180 G A 0.090649 3.5173e-05
6:144493496 T C 0.833340 -1.5887e-05
6:144499653 A C 0.087790 1.8136e-05
6:144499815 C A 0.071583 -2.2803e-06
6:144508698 A G 0.087121 -3.0078e-05
6:144512298 G C 0.040420 3.2317e-05
6:144517191 G A 0.024227 2.1046e-06
6:144521966 A G 0.066786 1.0799e-05
6:144523661 T G 0.744920 1.8260e-05
6:144529712 T G 0.081113 -1.2998e-05
6:144529804 T C 0.079941 -1.4789e-05
6:144533305 T C 0.144212 1.0268e-06
6:144538888 G A 0.052326 1.8946e-05
6:144545415 G A 0.047980 8.3712e-06
6:144554054 G T 0.307740 1.6556e-05
6:144556920 C T 0.841360 -6.7643e-06
6:144562530 A G 0.053994 -1.3099e-05
6:144566035 A C 0.046617 -6.7847e-06
6:144577426 G A 0.027060 2.5124e-05
6:144583206 T G 0.029307 4.9078e-06
6:144585977 C A 0.078429 -3.1153e-06
6:144588926 C T 0.774831 -4.9390e-06
6:144598943 T C 0.068123 9.6221e-06
6:144603621 G C 0.057665 3.1805e-05
6:144607880 A G 0.823950 1.9373e-05
6:144612231 T C 0.127152 2.3805e-05
6:144620688 C T 0.179777 1.6034e-05
6:144625124 A G 0.167478 4.6058e-06
6:144632344 G C 0.098715 4.6980e-06
6:144636711 G C 0.051063 1.3073e-05
6:144641358 G A 0.219246 7.9333e-06
6:144656275 C A 0.026268 5.0607e-06
6:144660881 A G 1.187807 2.2522e-05
6:144668135 T C 1.860277 -7.9351e-07
6:144671163 T C 0.036493 1.8225e-05
6:144671259 G A 1.244271 1.2384e-06
6:144685731 C T 0.137892 2.5772e-06
6:144686774 G A 1.420828 2.9863e-06
6:144705970 T C 0.047762 -5.4561e-06
6:144706359 G A 0.039190 2.4162e-05
6:144707203 G T 0.145910 -3.3646e-05
6:144712746 C T 1.342873 -1.4735e-05
6:144716626 C G 0.108102 2.2406e-06
6:144728332 G T 0.032666 4.2799e-06
6:144731033 G A 0.037489 8.1192e-06
6:144740319 A G 0.991730 -3.1772e-05
6:144743015 A G 0.028567 8.4084e-06
6:144747242 G A 0.270715 -1.7946e-07
6:144749359 G A 1.882693 -2.7694e-05
6:144751070 A G 0.258163 -9.1888e-06
6:144758799 G A 0.484316 -1.3618e-05
6:144767491 G A 0.150889 -5.7159e-05
6:144770620 A G 0.116463 -2.9162e-05
6:144771494 T C 0.096787 1.2482e-05
6:144771730 C T 0.498536 -2.2715e-05
6:144771845 G A 0.622582 -1.1839e-06
6:144778972 C T 0.111244 -8.2963e-06
6:144779056 A G 0.024480 3.0756e-05
6:144780581 C T 0.040200 4.6064e-05
6:144782903 A C 0.021143 -1.9638e-05
6:144784334 A G 0.052121 -3.6289e-05
6:144787247 T C 0.149055 9.9310e-06
6:144788759 T C 0.046909 1.3430e-05
6:144792380 G T 0.026960 -1.4235e-05
6:144796083 T C 0.099728 -3.5573e-06
6:144803855 G A 0.501922 3.2513e-05
6:144831355 C A 0.387805 2.3767e-06
6:144831624 C A 0.025548 1.4281e-05
6:144854342 A G 0.030115 -7.9071e-06
6:144860448 A G 0.021474 -4.8840e-06
6:144864501 A G 0.198271 1.5016e-05
6:144870040 C T 0.458015 5.3939e-05
6:144878694 A G 0.046876 3.2605e-05
6:144880548 A G 0.080273 2.5768e-05
6:144886153 T C 0.130109 2.4111e-05
6:144892127 G A 0.378230 3.0820e-05
6:144909719 T C 0.035876 -1.0504e-06
6:144924136 G A 0.023010 -2.6852e-05
6:144924542 C T 0.300638 -1.0359e-05
6:144941564 T C 0.049671 3.2812e-05
6:144947117 T C 0.043660 -2.1080e-05
6:144948728 A C 0.120826 -1.6549e-05
6:144956015 G A 0.119365 2.5365e-05
6:144960428 C A 0.214754 3.3429e-05
6:144965205 G A 0.911895 9.2458e-05
6:144982326 A G 0.911801 6.9033e-05
6:144988092 T C 0.099890 -1.2202e-05
6:144988922 G A 0.255888 2.2494e-05
6:145007969 G A 0.563238 1.8409e-05
6:145026310 T C 0.170247 -1.2981e-05
6:145030313 C T 0.195068 4.9861e-06
6:145031809 T C 0.033916 1.0854e-05
6:145033615 C T 0.130310 8.6642e-06
6:145047082 T C 0.055831 1.0937e-05
6:145055982 C T 0.203981 -2.1085e-06
6:145092040 C T 0.201592 1.0844e-05
6:145102847 G A 0.388853 9.9306e-06
6:145110280 C T 0.021734 -1.1389e-05
6:145114935 G A 0.789281 2.9275e-05
6:145115454 C G 0.074755 -9.1952e-06
6:145122362 T C 0.257478 3.4582e-07
6:145125698 T C 0.347524 2.9106e-06
6:145126724 A G 0.107440 9.5015e-06
6:145141088 A G 0.035623 -2.1542e-05
6:145149710 G A 0.117337 2.3607e-06
6:145153215 G T 0.136055 -2.9355e-05
6:145159186 A C 0.021578 -1.2208e-05
6:145159386 A G 0.022945 -4.3197e-06
6:145169607 C T 0.191510 3.6592e-06
6:145172505 G A 0.200401 2.0986e-05
6:145191775 T C 0.750286 1.4813e-05
6:145201640 C T 0.039388 3.1185e-05
6:145208047 A C 0.063199 -1.2114e-05
6:145208740 A G 0.024798 2.9313e-05
6:145212496 T C 0.480506 1.2211e-05
6:145214250 A G 0.072677 8.3829e-06
6:145214952 G A 0.203082 -1.8689e-05
6:145218368 T C 0.278492 3.4919e-05
6:145219260 T C 0.023636 2.1343e-06
6:145231739 A G 0.048207 -1.8851e-05
6:145232606 C G 0.167988 -3.7433e-05
6:145254254 G A 0.050080 3.0239e-06
6:145266277 T C 0.191254 5.6046e-05
6:145268248 A G 0.020884 4.1792e-05
6:145274168 A G 0.414641 1.9434e-05
6:145280405 T C 0.224780 6.2674e-05
6:145283564 A G 0.060525 7.1988e-06
6:145285859 A G 0.043968 5.4792e-06
6:145288572 T C 0.035117 1.4548e-05
6:145290866 C A 0.041972 2.5687e-05
6:145307178 A G 0.062213 3.5595e-05
6:145318496 G A 0.056172 -2.0990e-05
6:145319640 A C 0.274665 1.5710e-05
6:145319707 T C 0.046967 -3.6459e-05
6:145337401 A G 0.754142 4.5052e-06
6:145354556 A G 0.264869 1.9906e-05
6:145355061 T C 0.038635 6.2723e-06
6:145360645 A G 0.033984 3.7981e-06
6:145363504 T C 0.092477 1.1263e-05
6:145372593 C T 0.122472 -9.6107e-06
6:145374694 C T 0.548652 -2.0748e-05
6:145376091 A G 0.024253 3.0658e-05
6:145386211 T C 0.082032 -5.1431e-06
6:145389949 C T 0.252094 -4.3351e-06
6:145393228 G A 0.037512 4.3621e-06
6:145396498 A G 0.092980 -4.9699e-06
6:145400304 G A 0.132764 -2.3397e-05
6:145405137 C A 0.157108 1.3988e-05
6:145407995 G A 1.141959 4.2042e-05
6:145409013 G T 0.060616 2.8146e-05
6:145413033 T C 0.040138 2.9644e-05
6:145416819 A G 0.039648 2.5119e-05
6:145417160 C A 0.084460 2.2721e-05
6:145418404 A C 0.924411 3.4782e-05
6:145418687 T C 0.112900 -9.5307e-06
6:145421371 C G 0.101799 -2.6822e-05
6:145422960 A G 0.055056 -3.4524e-05
6:145433197 T G 1.099355 2.9307e-05
6:145457069 C G 0.035182 -2.4807e-05
6:145457335 G A 0.529803 -2.4328e-05
6:145466547 G A 0.236387 2.1126e-06
6:145470993 A C 0.094304 1.2874e-05
6:145477627 T C 0.122257 -2.4125e-05
6:145517407 A C 0.390083 -4.8007e-06
6:145518128 C T 0.183766 -1.6746e-05
6:145518570 A G 0.153988 -6.7299e-06
6:145519859 C T 0.063641 -1.7593e-06
6:145522187 G A 0.636549 -3.7418e-05
6:145524071 G A 0.132469 -1.8408e-05
6:145544693 C T 0.202643 -5.8321e-06
6:145545891 G A 0.035308 -3.3518e-05
6:145548772 C T 0.505093 -7.9742e-07
6:145556863 C A 0.642057 1.2570e-05
6:145558617 T G 0.049509 3.4233e-06
6:145565235 T C 0.078770 2.4163e-07
6:145568730 T C 0.508257 -1.3123e-05
6:145572036 T C 0.199508 1.9775e-06
6:145580736 T C 1.434746 -1.3217e-05
6:145589264 G A 0.060677 -1.6594e-05
6:145591148 A G 0.071519 -1.0788e-05
6:145591291 G A 0.084972 -4.1038e-06
6:145595964 C A 0.478042 -8.5848e-06
6:145608465 A G 0.260056 -1.3688e-06
6:145618389 T C 1.785315 -2.8585e-05
6:145633756 T C 0.028852 8.5256e-06
6:145635660 A G 0.035139 1.1003e-05
6:145641304 G A 0.024376 1.4229e-05
6:145645215 G T 0.044948 -2.2728e-05
6:145648326 A G 0.465490 1.0014e-05
6:145656781 C T 0.891044 -1.4617e-05
6:145689914 G T 0.225884 2.2125e-05
6:145709371 G A 0.655592 9.6853e-06
6:145713367 G A 0.855648 -4.5252e-06
6:145718770 T C 0.042614 -1.8847e-05
6:145727053 T C 0.200229 -2.2703e-05
6:145737555 C T 0.032539 1.5243e-05
6:145738310 A G 0.057110 2.6472e-05
6:145749871 A G 0.027800 9.1090e-06
6:145765254 T C 1.603149 -6.5181e-06
6:145768137 G A 1.437953 9.2979e-06
6:145770386 A G 0.065838 -7.8471e-06
6:145772010 T C 0.105006 1.0421e-05
6:145804384 T C 0.193873 -3.4237e-05
6:145807851 C T 0.079847 3.7139e-06
6:145821012 A C 0.026184 -1.0758e-05
6:145835053 A G 0.038492 -3.7367e-06
6:145839793 A G 0.910727 2.4708e-05
6:145841696 T C 0.100903 -1.8920e-07
6:145855698 G A 0.098968 9.6727e-06
6:145858678 G A 0.020517 -7.2233e-06
6:145869145 A C 0.796918 1.0090e-05
6:145882827 G A 0.090406 2.3363e-05
6:145885018 G A 0.054101 -2.0826e-05
6:145910101 A G 0.097264 2.6680e-06
6:145925567 A G 0.131787 -1.5867e-05
6:145947548 T C 0.032621 -5.9859e-07
6:145949492 C T 0.032517 -1.3472e-05
6:145955605 T C 0.636526 3.7716e-05
6:145955843 C A 0.184506 -3.8892e-05
6:145959750 T C 0.034477 -1.6650e-05
6:145971115 C T 1.147477 -2.5942e-05
6:145972719 A C 0.047314 4.5906e-06
6:145984149 T C 0.031037 3.1776e-05
6:146006127 T C 0.060989 4.9615e-05
6:146022033 G A 0.044497 -8.4992e-06
6:146025012 C T 0.063712 -2.6934e-06
6:146052178 A G 0.047181 1.1566e-06
6:146064889 T G 0.425473 -1.9371e-05
6:146068574 A C 0.105785 -3.0974e-05
6:146113761 G C 0.095103 1.8508e-05
6:146125535 C T 0.030092 -5.0231e-06
6:146126419 T C 0.824664 1.6481e-05
6:146127029 C T 0.031634 4.0424e-05
6:146142384 T C 0.038145 6.4255e-05
6:146143497 C T 0.068808 -9.9273e-06
6:146153632 C T 0.127769 3.3443e-06
6:146156637 G A 0.061489 -1.1365e-05
6:146160242 G C 0.123711 -3.8771e-05
6:146170226 T C 0.035068 -1.5147e-05
6:146179951 C A 0.077845 -1.0859e-05
6:146210029 C T 0.058542 5.1541e-06
6:146214924 A G 0.030852 3.2024e-05
6:146220409 A C 0.831597 1.4831e-05
6:146243071 C T 0.061661 6.4623e-06
6:146258738 A G 0.100578 -5.7824e-06
6:146263707 C T 0.069561 -1.0204e-05
6:146275056 A G 0.215484 -4.1917e-05
6:146280969 T C 0.048450 7.1975e-06
6:146286696 G T 0.033734 -8.6466e-06
6:146327153 A G 0.060262 -1.1463e-05
6:146329235 G A 0.860877 3.3689e-05
6:146349751 G A 0.250451 -3.9390e-05
6:146356746 A G 0.344674 -1.2969e-05
6:146364453 G A 0.860053 3.1999e-05
6:146377669 T C 0.039203 -1.4316e-05
6:146394449 G A 0.022033 -5.0285e-05
6:146411623 T C 0.045984 1.0864e-05
6:146416246 G A 0.094755 -3.0053e-05
6:146416329 T C 0.058418 -5.2245e-06
6:146428071 C T 0.180578 -7.0553e-06
6:146448749 A G 0.093373 1.1963e-04
6:146463499 T C 0.118671 -1.1105e-05
6:146468407 T G 0.048012 2.3230e-05
6:146472733 G A 0.032231 3.4963e-06
6:146488167 G A 0.188748 2.1765e-05
6:146492731 C T 0.049285 -6.3172e-06
6:146503040 G A 0.250055 -2.5169e-05
6:146511900 T C 0.284182 -1.5876e-05
6:146513046 T G 0.033081 1.4899e-05
6:146514455 A G 0.036285 2.8241e-05
6:146515870 G T 0.113967 2.1852e-05
6:146520360 C T 0.052436 -1.1401e-05
6:146533489 T C 0.038703 5.5202e-05
6:146540517 G A 0.032685 4.7161e-06
6:146542320 T G 0.521734 8.6175e-06
6:146546037 C T 0.111949 2.3020e-05
6:146550465 C G 0.050080 -5.7986e-05
6:146573162 G A 0.035470 2.4203e-05
6:146577194 T C 0.065309 1.1587e-05
6:146581001 G T 0.132962 -5.1706e-05
6:146583120 A G 0.112757 -9.7787e-06
6:146603935 C T 0.112929 2.1524e-05
6:146607023 T C 0.028307 1.2082e-06
6:146619348 G A 0.036240 2.4579e-05
6:146622625 C A 0.091798 3.1212e-05
6:146649257 A T 0.070645 -1.3804e-05
6:146659644 G T 0.064663 -1.3413e-05
6:146660144 T C 0.030569 -7.6884e-06
6:146662834 C G 0.326494 -5.8148e-06
6:146665310 G A 0.026677 -1.2678e-06
6:146666758 C T 0.508790 -2.0288e-05
6:146675784 G T 0.056305 -3.4542e-05
6:146676408 C T 0.473004 2.3551e-05
6:146676552 C A 0.087060 3.9825e-05
6:146678220 A G 0.065452 2.1195e-05
6:146680449 G A 0.139765 -6.5792e-06
6:146681157 C T 0.041592 2.1070e-05
6:146685818 A G 0.229564 3.8728e-05
6:146687748 G T 0.063868 1.6184e-05
6:146702364 A G 0.022617 -2.6961e-05
6:146712761 C T 0.832301 1.6660e-05
6:146718041 A C 0.060681 -2.2260e-05
6:146720360 A C 0.030209 -3.6841e-06
6:146720826 A G 0.037499 -1.3243e-05
6:146721714 C T 0.038314 1.8145e-05
6:146722456 C T 0.053537 1.1352e-06
6:146722736 T C 1.956892 -1.8892e-06
6:146725969 G A 1.737517 2.7015e-05
6:146728139 C T 0.059071 -2.4118e-06
6:146730405 G A 0.721112 1.2152e-05
6:146740003 A G 0.990925 3.3959e-05
6:146743903 A C 0.242093 1.7021e-05
6:146746895 G A 0.116392 2.8698e-06
6:146754346 C T 0.049840 -3.7500e-05
6:146755132 A G 0.034763 -1.3696e-05
6:146755324 C T 1.043871 3.3557e-05
6:146759364 T C 1.041861 3.2496e-05
6:146763447 T G 0.140126 -2.2285e-05
6:146767409 C T 0.070126 -1.4220e-05
6:146784661 A G 0.029975 7.7765e-07
6:146792973 G A 0.069714 2.6036e-05
6:146795944 C T 0.063511 -1.0612e-05
6:146808867 A C 0.757297 -7.9270e-06
6:146816314 T C 0.038538 -3.7034e-06
6:146823438 T G 0.278274 1.9559e-05
6:146824515 A G 1.571493 -7.6070e-06
6:146827281 A G 0.187362 1.0810e-05
6:146828922 G A 1.572148 -8.8806e-06
6:146840876 T C 0.158585 2.2569e-06
6:146845274 T G 1.430442 -1.4646e-05
6:146853929 T C 0.022422 7.4774e-06
6:146855017 A G 0.040758 -1.5366e-05
6:146855018 G A 0.166167 3.5749e-07
6:146872178 A C 0.027641 -3.2575e-05
6:146874547 T C 0.046779 4.5724e-07
6:146876819 T C 1.385409 -1.3946e-05
6:146889187 C T 0.021818 1.3810e-05
6:146889697 C T 0.103058 2.4353e-06
6:146906650 T G 0.587972 -1.1254e-05
6:146907939 T C 0.036344 6.3301e-06
6:146910111 G A 0.165414 2.9990e-05
6:146918527 A G 0.064485 -7.0595e-05
6:146920271 T C 0.143001 2.2737e-05
6:146925123 G T 0.158766 -2.3688e-05
6:146926239 T C 0.153466 2.6240e-05
6:146930242 G A 0.272948 -1.0049e-05
6:146932534 T C 0.041251 7.8082e-06
6:146932738 A G 0.078896 -2.6423e-05
6:146952100 C T 0.168770 -6.6576e-05
6:146952415 C T 0.039833 1.1988e-05
6:146953938 A G 1.385293 3.1850e-05
6:146954820 C T 1.531842 3.3102e-05
6:146958621 C A 0.052287 1.4267e-05
6:146960925 G A 0.049285 -3.1393e-06
6:146968702 T G 0.707593 8.2012e-06
6:146970993 T C 1.221664 9.1774e-05
6:146972681 A G 0.058772 -3.4722e-06
6:146973073 A G 1.547431 -9.2423e-06
6:146977900 C T 0.022987 -1.0240e-05
6:146977963 C A 0.039638 -1.9017e-05
6:146983441 A C 0.869235 2.4110e-05
6:146988978 C T 1.530952 1.4016e-06
6:146990960 T C 0.053524 3.4591e-05
6:146992143 A G 0.108265 5.2399e-05
6:146993392 G A 0.137126 4.1797e-07
6:146993445 C T 0.414739 -1.8155e-05
6:146998463 A C 0.461086 3.6053e-05
6:147013417 T C 0.565011 -2.1781e-05
6:147013776 T C 0.420283 -1.1828e-05
6:147019755 G A 0.749731 -1.4136e-05
6:147030688 C T 0.031653 -3.2500e-05
6:147034088 A G 0.111400 -8.4059e-06
6:147035035 C T 0.356126 -1.3501e-05
6:147038790 T C 0.168325 -2.9018e-05
6:147040146 G T 1.078555 -3.2966e-05
6:147042158 G A 0.085291 1.8002e-05
6:147047296 C T 0.106651 -1.1319e-05
6:147048955 C T 0.108625 -5.6052e-06
6:147052217 A G 0.318334 -3.4552e-06
6:147053549 T C 0.033789 -9.0334e-06
6:147060609 G C 0.058860 1.0798e-06
6:147065550 C A 0.904339 -1.0881e-05
6:147067093 T C 0.563943 -1.2014e-06
6:147068020 T C 1.011721 -1.2074e-05
6:147070780 T C 0.513704 9.9758e-06
6:147083152 C T 0.045422 -3.4073e-06
6:147083740 T C 0.059311 -1.2686e-07
6:147091537 C T 0.053235 2.9012e-06
6:147098568 G A 1.539622 1.8252e-05
6:147103664 T C 0.899895 -6.9924e-06
6:147104187 G A 0.148815 1.8079e-05
6:147106841 G A 1.086917 9.7647e-06
6:147107666 C A 0.067698 -1.6633e-05
6:147112215 A G 0.049986 1.7617e-05
6:147115291 A G 1.168270 1.7611e-05
6:147116083 G C 0.098043 2.2846e-05
6:147121763 G T 1.358719 3.1973e-06
6:147125077 G T 0.092577 2.5244e-06
6:147125593 T C 0.667235 9.5897e-07
6:147126052 G A 0.065459 1.1551e-06
6:147126145 A G 0.454669 -1.1798e-06
6:147126270 A G 0.668280 -6.6478e-06
6:147128331 A G 1.159782 -1.3118e-05
6:147134202 T C 1.270215 7.1471e-06
6:147136212 T A 0.666349 -2.0295e-06
6:147136244 G A 1.155498 -1.2053e-05
6:147149591 C T 0.768534 -8.4278e-06
6:147164887 C T 0.115373 2.5202e-05
6:147176964 A G 1.255472 4.0898e-06
6:147177514 G C 0.023052 6.5923e-06
6:147178437 C A 0.354483 -4.2605e-06
6:147180835 T C 0.031559 6.8215e-06
6:147181372 A G 0.061505 -2.6682e-05
6:147184938 T G 0.363412 -1.8577e-05
6:147190799 G T 0.737306 -4.8564e-06
6:147193533 T C 0.304098 5.8235e-06
6:147200579 T C 1.257488 2.0684e-06
6:147202498 C A 0.924716 1.9153e-09
6:147207109 A G 0.050083 1.2728e-05
6:147219819 C T 0.319250 4.5621e-07
6:147223244 G C 0.044607 -2.1826e-05
6:147229457 G A 0.076313 -5.2255e-06
6:147230949 C T 0.066942 -4.4460e-05
6:147235053 A G 0.049697 -4.0413e-06
6:147238181 A C 0.040443 1.4307e-05
6:147240459 C G 0.811437 -4.7497e-06
6:147243589 A G 0.027927 -2.0108e-05
6:147244067 A G 0.997183 -8.5398e-06
6:147258321 C T 0.047431 -1.1587e-05
6:147276359 T C 1.182448 -1.9250e-05
6:147281749 T C 0.940481 -2.2049e-06
6:147284560 T G 0.119683 -1.1547e-06
6:147287839 G A 1.065231 -4.1104e-06
6:147291488 C T 1.960553 -1.9421e-05
6:147294792 T C 0.077494 -8.1483e-06
6:147296171 T C 0.070090 2.7280e-05
6:147302766 G A 0.838816 3.0863e-06
6:147316335 C T 0.031127 5.1501e-05
6:147323042 G A 0.133738 -2.3801e-05
6:147326831 G A 1.950345 -1.8163e-05
6:147333921 T C 0.074323 -2.0622e-05
6:147335796 G A 0.101309 -1.9541e-05
6:147337617 C T 0.064998 4.4863e-06
6:147344400 G A 0.047146 -2.7542e-05
6:147344448 T G 0.158750 -1.4551e-05
6:147357238 G A 1.007852 -9.6328e-06
6:147366774 T C 0.023759 -1.9189e-05
6:147374855 G A 0.045250 -2.1554e-05
6:147377280 C G 0.131433 1.2525e-05
6:147377595 C T 0.077663 8.0539e-06
6:147383534 G A 0.121202 -1.0849e-05
6:147393466 G A 1.084213 3.6020e-06
6:147394374 T G 0.161295 -8.0835e-06
6:147400658 C A 1.046918 5.9771e-06
6:147403691 T C 0.063141 4.0485e-06
6:147407115 T C 0.054241 -5.3935e-06
6:147426785 C T 0.129405 -3.0235e-05
6:147429772 T C 0.080253 2.0516e-05
6:147432722 C G 0.056166 -3.9302e-05
6:147435953 G A 0.092091 -5.6569e-06
6:147443480 C T 0.091052 -5.5730e-06
6:147452840 C T 0.038917 -1.3853e-05
6:147457670 A G 0.027022 -8.6424e-06
6:147461542 C T 0.056565 -7.5957e-06
6:147471878 A G 0.076524 -3.1623e-05
6:147473806 A G 1.932996 6.1562e-06
6:147486533 C T 1.065520 -8.6648e-07
6:147490116 T C 0.109761 -1.8375e-05
6:147490398 T C 0.877184 -5.1190e-06
6:147490533 C T 0.042423 2.1799e-05
6:147491324 G A 0.156559 -1.8145e-06
6:147496047 G C 0.036038 7.8676e-07
6:147501257 A C 0.100948 4.6364e-06
6:147504871 G A 1.130099 -2.1435e-06
6:147506544 G A 0.117006 -5.1934e-06
6:147513709 T C 0.073401 1.1930e-05
6:147517702 C T 0.281533 -2.7249e-05
6:147526156 G C 0.043338 2.4002e-05
6:147527973 G A 0.032832 2.6632e-06
6:147531081 T G 0.965630 4.2068e-05
6:147549602 T G 0.877688 2.4738e-05
6:147551542 G A 0.043195 1.9054e-05
6:147560047 C T 0.087076 3.8377e-05
6:147566755 T C 0.048561 -4.5812e-06
6:147571454 G A 0.042235 6.8035e-06
6:147577804 C T 0.104525 -2.9464e-05
6:147586573 C A 0.047074 2.4195e-05
6:147587225 G A 0.112043 1.6487e-05
6:147602911 G A 0.049645 5.0972e-06
6:147611056 A G 0.043462 -1.5168e-05
6:147635413 G A 1.114574 -3.0434e-05
6:147638767 C T 0.101786 1.0239e-05
6:147639663 T G 0.048532 -2.7976e-05
6:147640433 G A 0.043634 -4.1705e-05
6:147680176 T C 0.024710 7.7342e-06
6:147680359 G A 1.151090 -2.6803e-05
6:147701133 G T 1.177209 1.9333e-06
6:147704113 G A 0.046970 2.5196e-05
6:147704829 A G 0.070778 -3.9867e-07
6:147711954 C T 0.040219 -4.3945e-05
6:147725772 G T 0.073265 -1.7867e-05
6:147730120 A G 0.171717 1.4689e-05
6:147735166 T G 0.847839 8.2892e-06
6:147735718 C G 1.559214 -1.4902e-06
6:147737488 G A 0.118304 2.7444e-05
6:147754059 T C 0.444483 -2.1133e-05
6:147757576 A C 1.780472 -2.4853e-05
6:147768939 G A 0.123004 -3.2394e-06
6:147780366 C T 0.445626 -4.8299e-05
6:147799296 G A 1.475711 -6.2433e-06
6:147808061 G A 0.045503 1.1350e-06
6:147816995 G T 1.605798 2.4450e-05
6:147830073 T C 0.537308 2.0412e-05
6:147831166 C A 0.155459 -6.9136e-05
6:147832444 T C 0.391976 -3.9158e-06
6:147832526 G A 0.164937 1.1998e-05
6:147835925 A G 0.145884 -2.5703e-05
6:147836839 T C 0.683522 3.1768e-06
6:147837653 C T 0.536360 2.1060e-05
6:147847523 T C 0.630544 -1.4385e-05
6:147848218 C T 0.056925 -2.0269e-05
6:147851223 C T 0.041732 2.0192e-05
6:147851291 A G 1.302063 -1.0706e-05
6:147851974 G T 0.282806 2.3900e-06
6:147859406 T G 1.071863 -1.1103e-05
6:147868834 A C 0.058896 -1.7129e-05
6:147869283 A G 1.296419 -3.1012e-05
6:147872216 G A 0.610614 2.2849e-05
6:147876038 C T 0.479214 6.5367e-06
6:147877695 T C 0.040002 6.8546e-06
6:147881001 C A 1.081847 -1.6245e-05
6:147884226 A C 0.069496 1.0842e-05
6:147884235 T A 1.056322 -5.8139e-06
6:147887569 T C 0.735939 -2.6404e-05
6:147892127 G A 0.031936 1.0519e-05
6:147901810 G A 0.729892 -1.7676e-05
6:147904984 A G 0.084664 -2.4481e-05
6:147906607 A G 0.103350 -1.1518e-05
6:147907631 T C 0.063514 -3.2819e-05
6:147912431 T G 1.312927 -5.3394e-05
6:147912801 C A 0.219460 -2.3247e-06
6:147917314 A G 0.255424 6.8214e-06
6:147927421 A G 0.029125 4.2397e-05
6:147933349 C T 0.203990 1.7725e-05
6:147934602 G A 0.079003 -1.3793e-05
6:147934947 A G 0.723498 -3.1096e-05
6:147940466 G A 0.176057 -3.3171e-06
6:147941723 C T 0.038119 -7.7639e-06
6:147946333 A C 0.999471 -5.7184e-05
6:147954346 C A 0.082830 2.7444e-06
6:147955932 A G 0.038414 -2.1891e-05
6:147956771 T C 0.314754 3.1077e-05
6:147957296 G A 1.268566 -4.1259e-05
6:147964790 C T 0.062541 -1.8458e-06
6:147971574 T C 1.948044 -1.0853e-06
6:147974090 A G 0.573946 2.1875e-05
6:147981063 G A 0.165982 3.0684e-05
6:147987530 T C 1.361345 -9.3582e-06
6:147987946 G A 0.315556 2.3803e-05
6:147988841 C T 1.168773 7.7622e-06
6:147992200 C T 0.131050 4.0169e-05
6:147992273 A G 0.108303 1.4405e-05
6:147993632 A G 0.104993 -2.5857e-05
6:147994037 A G 0.139639 -3.0095e-05
6:147994952 C T 0.072836 -1.2735e-05
6:147996962 A G 0.047499 2.3511e-05
6:147998864 A G 0.054137 6.8641e-06
6:148002044 C T 0.238565 7.4497e-06
6:148007144 A G 1.529436 -9.5512e-07
6:148007389 T C 0.224806 4.2283e-05
6:148009971 C T 0.025032 1.9937e-06
6:148015300 A G 0.144916 -1.6633e-05
6:148016706 T C 0.133712 8.0260e-06
6:148017729 G A 1.366337 -3.5757e-05
6:148019448 T C 0.089014 -7.0536e-06
6:148024782 G A 0.147429 -1.0885e-05
6:148027785 C T 0.159773 -1.6461e-05
6:148034869 A G 1.271166 -5.2729e-05
6:148034887 C T 0.051972 9.0673e-05
6:148039204 G A 0.183146 -2.5163e-06
6:148040632 C T 0.216360 -1.2221e-04
6:148040866 C G 0.115561 -2.3062e-05
6:148041698 T C 0.939199 1.5337e-05
6:148051560 A C 0.039456 -1.7231e-05
6:148053041 C T 1.453825 -7.6862e-06
6:148056480 T G 1.055176 2.2044e-05
6:148060843 G A 0.045175 -2.4458e-06
6:148063471 A G 1.186995 -1.0373e-05
6:148071052 A G 0.041689 -3.2154e-05
6:148074336 C A 0.312411 -4.2329e-05
6:148077841 A G 0.027216 1.3228e-05
6:148081349 T G 0.069626 -4.4674e-05
6:148088928 C A 0.202760 6.3992e-06
6:148091679 A C 0.111049 -3.7227e-05
6:148092542 A G 1.936719 -6.8668e-06
6:148093411 C T 0.112481 -4.2957e-05
6:148094420 C T 0.096135 1.6601e-05
6:148107834 T C 0.043124 -3.7580e-06
6:148123163 A G 0.071486 -2.2170e-05
6:148123718 G A 0.087274 4.4190e-05
6:148126753 C T 0.283958 -2.3978e-05
6:148128592 A G 0.063602 -3.8572e-05
6:148136492 G A 0.053215 -3.4566e-06
6:148139294 T C 0.094548 -9.7885e-06
6:148140742 G A 0.053848 -1.1196e-05
6:148140778 G A 0.113046 -4.3495e-05
6:148145002 G T 1.966487 -9.6691e-06
6:148145108 A G 1.909678 -1.8476e-05
6:148147376 G A 0.032338 4.2514e-06
6:148148527 G A 0.062346 -6.5675e-05
6:148158068 T C 0.024551 2.1925e-05
6:148168121 G A 0.164391 -2.0087e-05
6:148171961 C A 0.647263 -8.1043e-05
6:148179283 C T 0.319733 -5.6072e-05
6:148180666 A G 1.104298 7.0650e-06
6:148183274 A G 0.058980 -1.4673e-05
6:148185758 T C 1.588046 -1.1224e-05
6:148187934 G A 0.061353 1.9721e-05
6:148188229 G A 0.289667 9.1708e-06
6:148188389 G A 0.033731 2.4653e-05
6:148192962 C T 0.804793 -7.1359e-06
6:148196050 C G 0.106103 4.6489e-06
6:148196137 T C 0.157091 -2.9882e-06
6:148200970 C T 0.061609 2.0192e-05
6:148201063 T C 0.027580 9.8231e-06
6:148203113 C A 0.123504 7.7195e-06
6:148205924 A G 0.804780 1.4578e-05
6:148213946 A C 0.023049 3.7957e-05
6:148216353 T C 0.118388 -4.8460e-06
6:148223568 T G 0.400123 6.5392e-07
6:148227434 A G 0.021062 1.2512e-05
6:148229294 C T 0.064592 -1.4687e-05
6:148229727 A C 0.070639 -1.0557e-05
6:148231570 T C 0.040761 -3.0219e-06
6:148256321 T C 0.320733 6.2507e-07
6:148261064 C T 0.217522 -1.1769e-05
6:148266265 T C 0.081753 5.7760e-06
6:148269647 T C 0.258115 6.1429e-06
6:148280803 C T 0.716951 2.1986e-05
6:148294211 G A 1.664709 -1.6488e-05
6:148297083 A G 0.208311 -4.1560e-05
6:148303207 G A 0.029962 5.6025e-06
6:148304142 A G 0.064037 -6.7840e-06
6:148306502 G T 1.213887 -4.4956e-05
6:148308778 T C 0.177495 -7.4541e-06
6:148312897 A G 0.302076 1.7680e-05
6:148314627 A G 0.113672 -1.7129e-05
6:148315090 T C 1.602370 2.2184e-05
6:148318555 T G 0.029712 -2.2356e-05
6:148323884 T C 1.391164 2.8191e-06
6:148328330 T G 0.452254 2.6812e-05
6:148350399 G A 0.076261 -1.6523e-05
6:148353816 G A 0.097738 -4.5575e-06
6:148365181 A C 0.036905 3.6169e-06
6:148373443 T C 0.041378 1.5326e-05
6:148387205 C T 1.119015 -4.7593e-06
6:148391737 A C 0.033916 -9.0927e-06
6:148423371 T C 1.607554 -2.4649e-05
6:148423410 A G 0.023909 1.1788e-05
6:148425326 A G 0.299762 1.8639e-05
6:148427002 G T 0.191916 -2.5461e-05
6:148427201 T G 0.199047 -1.5777e-06
6:148429047 C T 0.026327 1.2808e-05
6:148432869 A G 0.177229 4.5198e-06
6:148439281 T C 0.623546 -2.0757e-05
6:148441353 C T 0.193039 -3.3205e-06
6:148446176 G A 0.181494 -1.0366e-05
6:148452276 T C 1.799512 -8.6207e-06
6:148454363 C G 0.140671 -1.8807e-05
6:148455453 C G 0.024970 6.2366e-07
6:148456395 G A 1.234018 3.5017e-05
6:148462748 C T 0.644998 2.7581e-05
6:148469235 T G 1.852549 -2.3051e-06
6:148470854 A G 0.471992 5.8641e-05
6:148473026 A C 0.893686 -2.7946e-05
6:148473897 G A 0.199868 -1.6166e-05
6:148477181 T C 0.041342 -6.4918e-06
6:148485029 C A 0.072408 4.7084e-05
6:148485687 C A 1.850309 -2.2970e-06
6:148486349 A G 0.667894 3.4692e-05
6:148486576 G C 0.139054 -5.6133e-05
6:148487752 A G 0.057068 -2.3454e-07
6:148497707 T C 0.021345 2.3679e-05
6:148501054 C T 0.133809 -2.5228e-06
6:148501941 A T 0.194480 4.7866e-06
6:148510676 A G 1.086560 3.6836e-05
6:148511045 T C 0.031205 5.6107e-07
6:148518859 T C 0.067575 -2.0152e-05
6:148519573 T C 0.183561 1.3992e-05
6:148522455 A G 0.166478 -4.9562e-05
6:148523141 G A 1.236309 2.4571e-05
6:148525460 A G 0.197879 6.1209e-06
6:148526244 C T 0.031176 -4.8331e-06
6:148528576 T C 0.081775 1.8099e-05
6:148534129 A C 0.086985 -3.4993e-05
6:148538505 A G 0.023026 -1.0290e-05
6:148544666 G T 0.258001 -3.3053e-05
6:148552958 C T 0.080386 2.2783e-05
6:148553262 C T 0.026866 7.1184e-06
6:148553550 C T 0.329078 -3.4968e-04
6:148554536 T C 0.066520 1.6824e-05
6:148554638 A G 0.133504 -1.5284e-05
6:148556660 C T 0.022643 -1.0517e-05
6:148562917 A G 0.139619 1.1739e-05
6:148563402 A G 0.169474 4.2148e-05
6:148567462 A G 0.369278 1.0291e-05
6:148569582 T C 0.032007 1.7953e-05
6:148571787 T C 0.140392 -1.3796e-05
6:148579683 G A 0.610679 4.4571e-07
6:148579721 T C 1.574742 -1.5150e-05
6:148584115 G A 0.091610 9.9834e-06
6:148601256 A G 1.010614 -2.5232e-05
6:148609630 T C 1.350987 4.9303e-06
6:148610696 G A 0.035321 1.4640e-05
6:148613107 A G 0.065056 4.6462e-06
6:148621930 C A 1.414752 1.5377e-05
6:148623663 A G 0.592701 3.2010e-07
6:148627358 T C 0.282682 -1.0922e-05
6:148630902 C T 0.074141 5.4536e-05
6:148631613 T G 0.501837 1.2059e-05
6:148633069 A C 0.118250 -5.9655e-05
6:148638158 C A 0.179322 1.6566e-05
6:148639539 C T 0.815650 7.3604e-06
6:148645673 G A 1.107946 -3.3586e-05
6:148653287 A G 0.027346 1.8833e-05
6:148653772 T G 0.156296 1.6089e-05
6:148659644 C T 1.777505 1.2301e-06
6:148663081 T C 0.092668 2.9353e-06
6:148666927 T C 0.581288 -1.4704e-05
6:148670849 G A 0.534318 -2.2943e-05
6:148679737 G A 1.439306 -4.1794e-05
6:148681821 A G 0.466360 1.0923e-05
6:148695333 T C 0.030238 -6.7048e-06
6:148696850 G A 0.080360 3.5311e-06
6:148702679 C T 0.032685 -1.2749e-05
6:148704954 A G 0.785246 -1.2353e-05
6:148705785 G A 0.060204 1.0330e-05
6:148707206 C T 1.391664 -2.5385e-05
6:148712650 A C 0.298658 -1.9165e-05
6:148714624 A C 0.100757 -1.0248e-05
6:148714679 C T 0.380063 -1.1401e-05
6:148718044 C T 0.050602 3.7411e-06
6:148719359 T C 0.040144 -2.6935e-05
6:148720259 T C 0.097813 7.5865e-05
6:148726845 T C 0.289894 6.7616e-06
6:148728722 G A 0.187602 4.6340e-05
6:148730018 G A 0.157672 -1.4792e-05
6:148743678 A G 0.497611 -2.6688e-05
6:148754383 A G 0.799427 -1.3998e-05
6:148755086 G A 0.020553 3.8763e-06
6:148755716 G T 1.756200 -1.0569e-05
6:148769037 T C 0.045380 -2.1091e-05
6:148769456 T C 0.124744 4.0968e-06
6:148770108 C A 0.501876 -2.3427e-05
6:148773040 G A 1.163817 -2.3097e-06
6:148773318 G T 0.670234 2.7467e-05
6:148773594 G A 1.138308 -2.4025e-05
6:148773827 G C 0.913483 -3.0154e-05
6:148774018 T C 0.048720 1.8595e-05
6:148775706 T C 0.051891 2.5271e-05
6:148776295 G A 0.597946 2.0379e-07
6:148776447 G C 0.367376 -5.3922e-05
6:148776758 C A 0.033925 2.1751e-05
6:148777678 G A 0.063599 7.1074e-06
6:148780913 C A 1.745978 -2.5853e-05
6:148782063 A T 0.266580 -4.1753e-06
6:148782161 G A 0.220450 -1.2708e-05
6:148786062 G A 0.055835 -1.2686e-06
6:148788006 T C 0.124081 5.6419e-06
6:148789364 G A 0.065390 1.9710e-05
6:148789370 A G 0.249318 -1.5614e-06
6:148790441 T C 0.198658 -9.8386e-06
6:148791349 C T 0.178277 1.8007e-06
6:148792046 T C 0.100994 2.1977e-04
6:148803550 T G 1.321408 -3.3781e-05
6:148804467 T C 0.050726 -4.5917e-05
6:148805311 C T 0.022484 5.7893e-06
6:148806337 G A 0.280696 8.9865e-06
6:148808488 C A 0.099553 8.3958e-06
6:148809931 C T 0.234508 -1.3145e-05
6:148815004 A G 0.073025 3.2648e-07
6:148825620 G C 0.282231 1.6688e-05
6:148828240 C T 0.166203 -7.7018e-06
6:148828300 G T 0.651775 -6.1087e-05
6:148829910 G A 0.381888 -2.4888e-05
6:148830398 T C 0.155267 -7.2666e-05
6:148834018 G A 0.945035 4.3236e-05
6:148834532 T C 0.187404 4.1574e-05
6:148835416 T C 0.450423 5.4485e-06
6:148836637 T C 0.097313 2.2415e-05
6:148837787 G A 0.210138 -1.3697e-05
6:148840980 T C 0.023776 4.5247e-07
6:148844802 T C 0.146153 -1.3414e-05
6:148845542 A G 0.377824 5.8282e-05
6:148848919 T C 1.741029 2.5196e-05
6:148850400 T C 0.050697 -2.9337e-05
6:148851309 T C 1.810032 -3.7448e-06
6:148852325 G A 0.200167 -1.5680e-05
6:148854362 A G 0.848215 2.9044e-05
6:148857296 G T 0.050745 -4.3921e-05
6:148858121 G A 0.076176 -3.4385e-06
6:148859288 G A 0.367363 5.0056e-05
6:148860133 T C 0.746865 -2.7819e-06
6:148865257 G A 1.199690 3.5597e-05
6:148866091 G A 1.969389 9.2181e-07
6:148866693 A G 0.192682 1.9962e-06
6:148868983 T C 0.091380 -1.9878e-05
6:148874451 T C 1.610027 2.4659e-05
6:148883868 C T 0.288226 2.7788e-07
6:148884058 A G 0.978922 -3.2362e-06
6:148885964 T C 0.505115 5.2338e-06
6:148894447 A C 0.079536 -1.8633e-06
6:148895648 C T 0.353159 1.7686e-05
6:148895943 G T 0.090675 -1.5441e-05
6:148896296 A G 0.219901 5.7370e-07
6:148897510 G A 0.636302 1.8231e-05
6:148897782 A G 1.350111 5.7550e-05
6:148899671 T C 0.239948 -6.6886e-05
6:148901519 G A 0.368206 6.5915e-05
6:148908532 C A 0.163849 2.5038e-05
6:148909271 T C 0.129278 1.8319e-05
6:148913179 G A 0.058308 3.7289e-05
6:148913266 A G 0.046272 6.0993e-06
6:148913690 T C 0.094470 -7.6753e-07
6:148914749 A G 0.188099 5.5161e-06
6:148917217 A G 1.361345 8.3421e-06
6:148920091 T C 1.768832 -5.8782e-07
6:148929075 A G 0.851854 2.7950e-05
6:148930495 C T 0.072674 -6.2326e-06
6:148934447 A G 0.047392 -3.0985e-05
6:148935389 A G 0.066692 5.4589e-05
6:148935711 A C 0.075293 -6.8714e-06
6:148939283 G C 0.033611 -1.4506e-05
6:148940272 T C 0.049340 5.1155e-05
6:148941726 A G 0.311713 8.7879e-06
6:148941986 A G 0.076420 8.9205e-06
6:148943174 G T 0.534951 -5.0638e-06
6:148946393 C A 0.364337 1.3481e-05
6:148952945 G A 0.258621 4.5361e-07
6:148955566 G A 0.083379 -4.1238e-06
6:148955927 T C 0.074222 -6.9479e-06
6:148960319 T C 0.065053 -3.3609e-05
6:148979163 G A 1.381346 -4.7865e-06
6:148997058 C T 0.029901 1.4889e-05
6:149005283 A G 0.972349 3.2513e-06
6:149010564 A C 0.034403 1.0286e-05
6:149015490 T C 0.047068 4.4364e-05
6:149015843 A G 0.256436 1.8775e-05
6:149015877 A G 0.099832 8.1556e-06
6:149021234 T C 0.406494 -8.1789e-06
6:149023396 A C 0.074193 5.1266e-06
6:149024940 C T 0.060609 -2.1197e-05
6:149037773 T C 0.076076 -1.7874e-05
6:149038080 T C 1.033955 -2.8499e-05
6:149038234 A G 1.368190 -1.6581e-06
6:149042800 C T 1.286597 -1.3796e-05
6:149049842 A G 0.067292 2.0263e-05
6:149053030 C T 0.296208 6.6661e-06
6:149065131 T G 0.327121 1.0706e-05
6:149066223 A G 0.122017 -2.0281e-05
6:149067372 G T 0.099011 -1.6950e-05
6:149076600 C T 0.861393 -8.7751e-06
6:149087254 T G 0.983164 2.1484e-05
6:149087712 C T 0.321736 -1.0493e-06
6:149091771 A G 0.026785 -2.5418e-06
6:149092757 T C 0.635273 2.6331e-06
6:149109768 C A 0.274685 3.9052e-06
6:149110229 C A 0.315105 -2.4232e-05
6:149112450 A C 0.297668 2.5570e-06
6:149113078 C T 0.230622 -5.5588e-05
6:149113186 A G 0.191549 -7.2622e-06
6:149114488 G A 0.528755 -4.4580e-07
6:149117179 T G 0.320580 -1.1859e-05
6:149118579 T C 0.042465 -1.6332e-05
6:149118754 C T 0.754385 3.7108e-05
6:149120342 A G 0.210450 -1.3028e-05
6:149121685 T C 1.444990 2.8915e-05
6:149122863 C T 0.355606 2.3924e-05
6:149125325 T C 0.067396 2.4057e-05
6:149128570 G A 0.118258 1.2264e-06
6:149130158 G A 0.265434 -7.4107e-05
6:149130830 G C 0.059791 -2.8991e-05
6:149135396 A G 0.638555 2.9818e-05
6:149140574 T C 0.065598 -1.4912e-05
6:149141278 A G 1.346459 -3.4148e-05
6:149148117 C T 1.979899 -1.9399e-06
6:149148901 A G 0.034506 -5.4652e-06
6:149150426 A G 0.104795 -7.4853e-06
6:149157825 G A 0.191783 -6.6466e-05
6:149158137 C T 0.225562 -4.4000e-06
6:149158475 T A 0.043643 -2.0692e-05
6:149159293 C G 0.073930 -1.4343e-05
6:149165984 G A 0.027992 2.9453e-05
6:149168205 G T 0.604191 4.2861e-05
6:149175496 G A 0.153901 -6.3000e-05
6:149175895 C T 0.042553 4.1582e-05
6:149176559 C G 0.035905 3.0715e-05
6:149178217 G T 0.339059 -3.6810e-05
6:149186032 C T 0.069094 -2.4253e-05
6:149187499 A C 0.528690 9.4597e-06
6:149188232 T C 0.069493 2.7225e-05
6:149199998 G A 0.096372 1.3663e-06
6:149200719 A G 0.364935 -2.7023e-06
6:149201697 G T 0.047441 -3.1900e-05
6:149202876 G A 0.313462 -1.8274e-05
6:149204027 G A 0.121829 -1.0281e-05
6:149204418 T G 0.089689 -5.7697e-06
6:149205520 A G 0.249987 3.6462e-07
6:149207844 C T 0.219223 -2.5031e-05
6:149211090 G A 0.303024 -2.7974e-05
6:149217078 G A 1.771650 -1.5825e-05
6:149228093 C T 1.622170 4.8446e-06
6:149231680 C T 0.280504 1.8562e-05
6:149232607 T G 0.156446 1.5601e-06
6:149236291 T C 0.074498 -2.9570e-05
6:149236874 A G 1.611978 3.5311e-06
6:149237173 C T 0.698128 -2.6546e-06
6:149238125 C T 0.192299 4.9115e-06
6:149242165 A G 0.385163 -2.5075e-05
6:149244342 T C 0.065043 -9.5997e-07
6:149247295 G A 0.455227 5.5737e-07
6:149252323 T C 0.702075 7.1617e-06
6:149255689 A G 0.094895 -9.5257e-06
6:149257098 C T 0.042462 4.1981e-05
6:149264325 C T 0.812466 2.2381e-06
6:149268621 G A 0.123078 2.7603e-05
6:149268845 T C 0.046993 -2.6858e-05
6:149270829 A G 0.333158 -6.3861e-06
6:149276467 A G 0.020994 -1.3063e-05
6:149278507 T C 0.746725 2.8519e-05
6:149279188 C T 0.410746 5.5853e-06
6:149283811 A G 0.332145 3.6630e-05
6:149285719 G A 0.742642 9.8023e-07
6:149300452 C T 0.739399 -1.4360e-05
6:149300485 C A 0.855593 -3.3970e-06
6:149306088 C T 0.129934 4.2955e-05
6:149308433 C T 0.423256 -7.9508e-06
6:149319511 A G 0.035493 2.3592e-05
6:149329267 G A 1.905728 -1.1907e-05
6:149329872 A C 0.491067 3.0422e-06
6:149335978 A G 0.077851 4.8110e-05
6:149336354 T C 1.854821 3.3215e-05
6:149345952 G T 0.257482 -3.7865e-06
6:149361111 A G 1.310051 9.3944e-06
6:149374417 G A 0.088267 5.6046e-06
6:149383257 T G 0.738672 1.7341e-05
6:149385168 A G 1.250065 1.1117e-05
6:149385511 A G 0.509903 -9.9651e-06
6:149398516 G A 1.252921 1.3288e-05
6:149399100 T G 0.180916 5.4539e-07
6:149403263 T C 0.412418 6.4772e-05
6:149403297 G A 0.040472 -3.9404e-06
6:149409133 T C 0.184898 -7.0452e-05
6:149409157 G A 1.909545 3.0558e-05
6:149411304 T C 0.033783 4.5397e-06
6:149429274 A C 0.052897 1.8948e-05
6:149429579 A G 0.416926 1.5608e-05
6:149435111 C T 0.846193 -4.4712e-05
6:149437341 T C 0.737575 4.1713e-05
6:149438305 G A 0.102519 2.4461e-05
6:149448694 A G 0.105924 5.6257e-05
6:149453174 A G 0.741710 2.8419e-05
6:149470256 G A 0.369450 2.9605e-05
6:149473017 G A 0.047837 -2.2858e-05
6:149476152 A G 0.365477 1.3712e-05
6:149478965 C T 0.033445 -6.7669e-06
6:149488513 G A 0.387123 8.1929e-06
6:149492684 C G 0.241710 -6.1774e-06
6:149498449 T C 0.074982 1.9504e-05
6:149503533 G C 0.665495 -1.2904e-05
6:149515993 C T 0.694642 -4.7592e-05
6:149525606 T C 0.469979 8.8542e-06
6:149531285 C T 0.052748 6.2751e-05
6:149531807 A G 0.212446 -4.2317e-06
6:149533388 A G 1.094320 5.5650e-06
6:149533668 A C 0.560233 1.5852e-05
6:149533882 G A 0.096028 1.3922e-05
6:149546234 G A 0.033224 -2.8624e-06
6:149560966 G T 0.687823 -7.4329e-06
6:149561245 A G 0.060333 1.7023e-06
6:149577959 T C 0.084739 -9.6773e-07
6:149585030 C T 0.041569 -1.8150e-05
6:149587303 G A 0.815939 -6.2613e-05
6:149590263 C T 0.060901 -1.2464e-04
6:149593920 T C 0.329601 -2.0238e-05
6:149594714 G T 0.066374 1.2831e-05
6:149605981 A G 0.083888 -1.1607e-05
6:149606801 T G 0.359375 -7.4077e-05
6:149609910 T C 0.118245 2.8431e-05
6:149616259 G A 0.158572 -2.0336e-05
6:149625651 C T 0.217847 5.2053e-06
6:149625841 C T 0.608683 -1.8968e-05
6:149627213 A G 0.162372 3.7707e-05
6:149629450 T C 0.036447 2.3330e-05
6:149630335 G A 0.772903 -6.4794e-05
6:149631926 T C 1.744891 2.0383e-07
6:149635684 G A 0.096888 2.0371e-05
6:149637918 A G 0.181471 1.0926e-05
6:149637979 C T 0.759095 -8.7270e-05
6:149664131 G A 0.155835 4.2230e-05
6:149692244 G A 0.055961 -1.8252e-05
6:149697760 T C 0.195490 -2.1441e-05
6:149702037 A G 0.053196 1.8793e-05
6:149712555 C T 0.041040 2.8901e-05
6:149720134 G A 0.048580 -1.5167e-05
6:149721690 A G 0.965870 -3.9234e-05
6:149735263 T C 0.022727 -8.5042e-06
6:149739488 G A 0.525535 -3.6561e-05
6:149742747 A G 0.229675 2.0287e-05
6:149747116 T C 0.022373 -3.5799e-05
6:149748411 A C 0.195490 -2.2248e-05
6:149751432 T C 0.174856 -2.9622e-05
6:149754620 T C 0.079481 1.1329e-05
6:149757796 A G 0.091036 2.5060e-05
6:149762537 G A 0.737231 -5.3158e-05
6:149773329 T C 0.044452 -2.1721e-05
6:149778415 G C 0.072794 9.7094e-06
6:149783095 C T 0.137763 1.6459e-05
6:149784284 C T 0.737763 -4.6841e-07
6:149793025 A G 0.247825 -3.9638e-05
6:149795342 T C 0.538710 -1.3957e-05
6:149802179 G A 1.001785 3.5375e-06
6:149805952 T C 0.078354 3.5181e-05
6:149806552 G A 0.205503 -4.9079e-05
6:149815782 A G 0.289132 -1.8916e-05
6:149863744 A G 0.125558 -3.0594e-05
6:149896318 C T 0.683532 -2.8743e-05
6:149909491 T C 0.619440 -3.7881e-05
6:149915053 T C 0.654440 -2.5230e-05
6:149927185 C T 1.764308 9.7738e-08
6:149929268 C T 0.091256 -1.2189e-06
6:149953835 G A 1.709739 -8.5831e-06
6:149954169 G T 0.031416 -1.7826e-05
6:149973661 A G 0.078017 3.4086e-05
6:149980727 G A 0.697054 -3.1648e-05
6:149984770 C T 0.048976 -1.6355e-05
6:150005250 G A 0.042452 1.0061e-05
6:150013299 G T 0.106122 -1.2442e-05
6:150031846 A G 0.085359 -1.3497e-05
6:150032851 T G 0.039307 2.0570e-05
6:150049595 T C 0.127311 -2.4367e-05
6:150062222 T C 0.037931 7.1195e-06
6:150067675 G A 0.694578 -3.4756e-05
6:150082537 A C 0.044500 2.8791e-05
6:150082712 G A 0.172603 9.1480e-07
6:150099880 A G 0.154839 2.4308e-06
6:150114745 A G 0.704104 -3.5876e-05
6:150118810 T C 0.040761 5.2570e-05
6:150124416 G C 0.116438 3.4142e-05
6:150153226 C T 0.672139 -2.4558e-05
6:150157345 A G 0.039336 -8.4803e-06
6:150158194 T G 0.697473 -3.3129e-05
6:150166041 A T 0.674385 -2.2006e-05
6:150167398 T C 0.662820 -1.8376e-05
6:150172897 G C 0.042205 7.5931e-06
6:150184148 C A 0.783387 -1.7064e-05
6:150188432 T G 0.088248 2.9744e-05
6:150201874 T C 0.110566 6.9905e-06
6:150209717 G C 0.775006 -9.6298e-06
6:150210681 A G 0.786759 -1.4800e-05
6:150210685 T C 0.774194 -1.0942e-05
6:150210723 T C 0.505982 -2.7266e-06
6:150211071 T C 0.033250 -1.4393e-06
6:150212003 T C 0.269008 -1.0572e-05
6:150222584 G C 0.240895 1.0002e-05
6:150223269 A G 0.095314 2.3213e-05
6:150224475 T C 0.041047 4.9611e-05
6:150228019 C G 0.505865 -1.1708e-05
6:150231769 A G 0.059259 -5.3935e-08
6:150239330 T C 0.252055 -4.3685e-06
6:150240829 C G 0.256154 -9.6246e-06
6:150242202 T C 0.040683 1.5268e-05
6:150246386 C T 0.692098 1.0288e-05
6:150250366 T C 0.213024 4.5027e-06
6:150254883 C T 0.057178 1.2028e-05
6:150257420 T C 0.072002 3.2155e-05
6:150263186 C A 1.934558 -9.2875e-06
6:150264626 T C 0.035237 -2.6672e-05
6:150268065 G A 0.260899 -3.7299e-05
6:150277051 A C 0.081912 -3.7491e-05
6:150281552 G A 0.062683 -2.4969e-06
6:150281625 T C 0.061456 2.5687e-06
6:150297996 T C 0.116541 3.8811e-05
6:150298171 C T 0.040979 2.0783e-06
6:150298263 T G 0.929445 1.3132e-05
6:150298388 C T 0.062339 -7.2077e-07
6:150298842 T C 0.298019 -8.1866e-06
6:150303576 C G 0.130336 -9.5894e-06
6:150303972 G A 0.848167 -2.0334e-05
6:150306081 A G 0.041835 -1.6113e-05
6:150310305 A C 0.054348 -1.5929e-05
6:150311823 G A 0.833476 1.0840e-04
6:150318085 T C 0.041647 -1.4794e-05
6:150318281 A G 0.846521 9.6155e-05
6:150325427 T G 0.070555 2.3532e-05
6:150342155 T C 0.020893 1.2349e-05
6:150342232 A G 0.909338 -1.7131e-05
6:150346532 C T 0.922587 -2.3604e-05
6:150346740 G A 1.915940 -2.7154e-05
6:150352403 C G 0.101734 -2.7549e-05
6:150358012 C T 0.905663 -1.6456e-05
6:150360817 A C 0.025522 -1.0560e-05
6:150368762 A C 0.540141 3.6290e-05
6:150369752 T C 1.762347 2.4361e-05
6:150371769 G A 0.461011 3.0983e-06
6:150373959 C T 0.577079 4.2643e-05
6:150376825 A T 0.233914 -9.0823e-06
6:150392942 A G 0.104548 2.0169e-05
6:150393837 C G 0.037301 -8.2265e-06
6:150398093 G A 0.099095 -6.2030e-06
6:150402567 A G 0.725088 -2.5497e-05
6:150404420 T C 0.530559 2.7208e-05
6:150405987 A C 0.038002 -1.0604e-05
6:150407607 A G 0.219148 6.8283e-07
6:150408111 T C 0.724907 -2.4876e-05
6:150409997 T G 0.030024 -2.1521e-05
6:150410154 A G 0.075524 2.2996e-05
6:150412948 T C 0.540628 -1.5995e-05
6:150419984 A G 0.057396 1.0467e-05
6:150434027 T C 0.473459 1.0681e-05
6:150434719 A G 0.482557 4.8613e-05
6:150436070 G A 0.070230 -3.1458e-05
6:150436211 T C 0.202997 3.5403e-05
6:150447142 G A 0.828445 5.7416e-05
6:150448358 C T 0.933626 3.8176e-05
6:150455443 G A 0.501947 2.1958e-05
6:150463883 A G 0.266275 3.0116e-05
6:150476015 T C 1.439504 6.2802e-06
6:150476086 C A 0.517940 -4.2342e-05
6:150476319 A G 0.141800 1.3228e-05
6:150479324 G A 0.054689 -2.8046e-06
6:150482531 C A 0.153021 -4.3678e-06
6:150484024 T C 1.419504 3.2819e-06
6:150484684 T C 0.030641 -1.1525e-05
6:150486597 T G 0.055857 1.3068e-05
6:150494507 A C 0.031416 1.5009e-05
6:150494821 A G 0.356707 9.9216e-06
6:150495245 T C 0.158662 -2.5997e-05
6:150496965 G A 0.681464 -1.7968e-05
6:150498051 A G 0.251136 -1.6912e-06
6:150499049 G A 0.317990 3.0766e-05
6:150501505 A G 0.158909 -6.2523e-06
6:150502047 A G 1.073742 -1.0712e-05
6:150505400 C T 0.059197 -4.6922e-07
6:150507523 A G 0.250078 1.8912e-05
6:150513642 C T 0.312278 6.4026e-06
6:150514125 G A 0.022137 4.2421e-06
6:150523292 A G 0.587280 2.7035e-05
6:150524592 C G 0.134040 -1.2739e-05
6:150525376 T C 0.256498 1.5840e-05
6:150525451 G T 0.395501 4.9212e-05
6:150525560 T C 0.058211 -1.2091e-06
6:150526573 A C 0.034490 1.1310e-05
6:150529193 T C 0.062502 9.4465e-07
6:150533378 A G 0.118901 2.7343e-05
6:150536595 G T 0.265132 1.2413e-04
6:150541385 C T 0.041157 -4.6549e-05
6:150545682 C T 0.065734 -1.0207e-05
6:150549678 C T 0.096180 1.1648e-05
6:150550969 C A 0.222008 1.5454e-05
6:150556516 G A 1.909143 -1.4963e-05
6:150559591 A G 0.871329 2.8067e-06
6:150570867 G A 0.079675 -4.7070e-06
6:150572489 T C 0.043342 5.9172e-06
6:150575442 A G 0.200826 -3.1124e-05
6:150583244 T C 0.758868 2.5347e-05
6:150588650 C T 0.030011 1.8761e-05
6:150589093 C T 0.597962 1.0780e-06
6:150589959 T C 0.949297 -1.2299e-05
6:150592428 C A 0.119076 3.9973e-07
6:150593318 A G 0.027064 -6.2246e-06
6:150593995 T C 0.067260 2.0014e-05
6:150594360 T C 0.044585 1.1633e-05
6:150596551 G A 0.335589 3.0376e-05
6:150599791 G A 0.536480 -4.8133e-06
6:150602943 T C 1.198047 1.7394e-04
6:150603402 G A 0.077997 7.6067e-06
6:150608138 A G 0.956545 -7.1909e-05
6:150609709 C A 0.066400 6.6804e-06
6:150610448 C T 0.044442 -3.1053e-05
6:150613315 G A 0.239695 -6.7151e-08
6:150617107 T C 0.549317 -4.1578e-05
6:150619734 G A 0.038635 -4.3290e-05
6:150624947 C T 0.026853 -1.6064e-05
6:150625399 A G 0.376613 1.8637e-05
6:150625467 G C 0.217717 -4.9874e-06
6:150629632 G C 0.450073 2.5700e-05
6:150633010 C T 1.672113 8.8170e-06
6:150634434 G A 0.284020 3.4758e-06
6:150634670 T C 0.464705 4.1871e-06
6:150637477 T G 0.999539 -3.1406e-05
6:150638096 G A 0.853902 -2.0463e-05
6:150639594 T C 0.114695 -1.5900e-05
6:150643730 T G 0.033529 2.7453e-05
6:150645627 A C 0.069347 2.9578e-05
6:150649629 T C 0.044870 -1.4016e-05
6:150651900 A G 0.660665 4.6303e-05
6:150656054 C T 0.305747 4.7246e-05
6:150667597 C T 0.031861 4.9032e-06
6:150672660 T C 0.032854 5.5180e-06
6:150676502 T C 1.394653 -8.7385e-05
6:150677790 A G 1.242080 -3.3340e-05
6:150681656 T C 1.646994 -3.0045e-05
6:150683395 T C 0.405066 7.6241e-06
6:150684596 A G 0.036817 -9.4404e-06
6:150685999 G A 1.582444 -4.8107e-05
6:150700504 C T 0.143183 -2.5450e-05
6:150704497 A G 0.122666 -1.5478e-05
6:150714555 A G 0.066069 2.8749e-05
6:150714962 T C 0.064641 -2.6324e-05
6:150716696 C T 1.848871 2.3061e-06
6:150716697 A G 0.066095 3.2221e-05
6:150720439 T C 1.875536 -1.4205e-05
6:150730270 A G 1.838095 1.2772e-06
6:150730975 C T 1.343158 -3.9087e-06
6:150739841 A G 0.582376 9.2665e-06
6:150741930 T C 0.037645 -2.9940e-05
6:150744321 C T 0.113714 -1.1026e-06
6:150744999 C T 0.421759 -1.2095e-06
6:150748071 G A 0.368807 -4.9349e-05
6:150748147 G A 0.237942 3.1867e-05
6:150751874 C T 0.595187 -8.4713e-05
6:150754768 T C 1.939176 2.8288e-05
6:150757328 C A 0.053533 6.7471e-06
6:150760780 C T 1.545399 -3.2935e-05
6:150761836 G A 0.178378 -2.7796e-05
6:150765473 A G 1.073307 -2.6288e-05
6:150767727 C A 0.472998 -8.0768e-07
6:150769141 C T 0.039927 1.3955e-06
6:150770037 A G 0.027856 -2.4149e-05
6:150771106 G A 0.623825 -1.8815e-05
6:150774071 T C 0.042832 -2.3002e-05
6:150774093 G C 0.046750 5.5414e-05
6:150774385 G A 0.376000 -2.2138e-05
6:150783855 T C 0.707204 1.7049e-05
6:150789711 T C 0.059240 -4.1781e-06
6:150791057 T C 1.830665 6.5984e-05
6:150791493 G A 0.198275 3.6464e-06
6:150801022 A G 0.031400 -2.9969e-05
6:150813097 T C 0.283383 9.5620e-06
6:150815520 T C 0.040385 -2.6236e-06
6:150816245 A G 0.031657 1.8740e-05
6:150832532 C T 0.688735 -2.3795e-05
6:150841372 A G 0.051304 4.4777e-06
6:150852113 G A 0.105674 2.2404e-05
6:150863180 T C 0.194045 -2.4217e-07
6:150869099 A G 1.433561 -1.9582e-05
6:150871192 C T 0.133546 7.3193e-05
6:150873623 G A 0.234917 -8.5262e-06
6:150890623 C T 0.310788 -1.5158e-05
6:150892649 C T 0.372965 8.3736e-05
6:150894838 C T 0.212816 1.8299e-05
6:150900125 A G 0.342529 -2.6021e-05
6:150906164 A G 0.475585 3.2349e-06
6:150908030 G A 0.027502 -5.8621e-06
6:150909058 A G 1.442263 -4.6209e-05
6:150909715 A G 0.264356 2.6550e-06
6:150912910 T C 0.049268 -8.4317e-06
6:150914050 C T 1.449271 -5.1644e-05
6:150918494 A G 0.037872 -4.6216e-05
6:150918916 A G 0.034175 1.0067e-05
6:150920061 G A 0.045737 1.0270e-05
6:150922234 G A 0.051914 -7.7275e-06
6:150922641 G A 0.229055 2.9166e-05
6:150923038 G A 0.050865 3.4370e-05
6:150926564 G A 1.603104 -1.9645e-06
6:150928648 A G 0.141534 -1.2077e-05
6:150928735 T C 0.083814 2.3604e-05
6:150928770 G A 0.265638 -1.0369e-04
6:150929923 T C 0.471917 9.5753e-06
6:150935549 C T 0.040790 7.5813e-07
6:150936062 G A 1.958414 1.5687e-05
6:150936510 A G 0.048084 1.1729e-05
6:150939689 G A 0.032442 -1.6392e-05
6:150942218 G A 0.088773 -2.2972e-05
6:150943294 A G 0.028719 -4.8379e-06
6:150945215 G A 0.264915 -5.9305e-05
6:150950215 A G 1.235962 1.7715e-05
6:150953942 A G 0.214552 7.1549e-05
6:150956225 A G 0.108099 -1.9021e-05
6:150956468 G T 0.038814 4.2781e-05
6:150957745 A C 0.069905 5.5001e-05
6:150961088 T C 0.538333 8.7509e-05
6:150962712 C T 0.035217 -3.0693e-05
6:150964232 T C 0.041676 4.7764e-06
6:150969829 T G 0.323817 1.9697e-05
6:150971305 T C 0.355947 -4.6723e-05
6:150979221 T C 0.270725 1.1650e-05
6:150980770 T G 1.791173 -2.4514e-05
6:150986356 T C 0.810437 -1.7741e-05
6:150988903 G T 1.449927 -1.6502e-05
6:150990255 C T 0.103642 -3.1399e-06
6:150990608 T C 0.024409 1.4259e-05
6:150991166 A G 0.070087 8.2941e-08
6:150994384 T C 0.053855 1.3667e-05
6:150998511 G A 0.143388 -4.6244e-05
6:151005165 C T 0.268767 1.1995e-07
6:151006643 C T 0.352971 -2.1099e-06
6:151015996 C T 0.983346 -2.3330e-05
6:151016738 G A 0.119466 -4.8609e-05
6:151023191 A C 0.370556 -6.3763e-08
6:151025050 C A 0.168994 5.3997e-05
6:151029109 G A 1.018995 5.6840e-05
6:151031607 A G 1.827527 9.0936e-05
6:151034730 T G 0.938845 2.4096e-05
6:151035512 G A 0.043325 5.3526e-06
6:151039403 T C 0.091045 1.4669e-05
6:151041895 A G 0.086332 -1.6533e-05
6:151045016 C T 0.220612 -5.4428e-05
6:151048254 A G 0.044575 -6.5681e-06
6:151050924 T C 0.047603 -8.4987e-06
6:151058043 G A 1.860916 4.0702e-05
6:151062360 C T 0.520465 1.8989e-06
6:151069060 A G 1.912100 3.3818e-05
6:151070741 G C 0.149925 -5.9733e-05
6:151072093 C A 0.026694 -9.2214e-06
6:151075238 G A 0.157234 -5.0212e-05
6:151077619 C T 0.170263 4.6401e-05
6:151081620 G A 0.481457 -2.2582e-05
6:151093961 T C 0.070714 1.6055e-05
6:151108413 A G 0.068454 1.1155e-04
6:151110369 A G 1.186216 3.7680e-05
6:151120757 T C 0.061109 -8.2804e-06
6:151121760 C T 0.890995 6.9007e-05
6:151122094 G A 0.349627 1.1232e-05
6:151123175 T C 0.566523 4.5434e-05
6:151125143 C T 0.170516 1.0328e-04
6:151125251 T G 0.105545 1.3375e-06
6:151125896 A G 1.018011 -1.2086e-05
6:151128492 A G 0.044624 -6.4874e-06
6:151129499 C T 0.081194 1.3556e-05
6:151131081 C T 0.631307 2.7890e-06
6:151132738 A G 0.026243 -1.0063e-05
6:151134948 T C 0.023289 2.0085e-05
6:151135385 G A 0.085930 1.5162e-05
6:151135576 C T 0.181412 1.9997e-05
6:151145278 A G 1.615461 -4.3463e-05
6:151152035 C A 0.067127 5.5152e-06
6:151153505 A G 1.429517 -1.9469e-05
6:151156327 C T 1.655137 4.8590e-06
6:151158991 G A 0.583236 -1.7763e-05
6:151161018 G A 0.331399 3.4989e-06
6:151161825 T C 0.041806 1.7524e-05
6:151161836 C T 0.089189 4.6481e-06
6:151163115 A G 0.369716 -3.1018e-06
6:151163542 G A 0.515087 1.3183e-06
6:151167045 T C 0.025003 -1.2669e-05
6:151180608 C G 0.203150 -6.1313e-06
6:151188245 G A 1.763512 -3.9389e-06
6:151189396 G A 0.036379 -1.7071e-05
6:151189764 C T 0.255920 -9.7566e-06
6:151190846 A G 0.038917 -2.0913e-05
6:151196754 A G 0.171311 -1.5733e-05
6:151196971 G A 0.247488 3.4567e-06
6:151197644 G A 0.118697 -1.4062e-05
6:151197663 G A 0.044802 -2.7098e-05
6:151198012 A G 0.176378 -4.2718e-06
6:151202722 T C 0.083145 -3.8123e-05
6:151204543 G A 1.049694 -4.8873e-07
6:151205678 G A 0.139697 1.9926e-05
6:151206166 T C 0.047201 1.3049e-05
6:151213211 C T 0.648500 -1.4698e-05
6:151216868 G A 0.130041 -3.0118e-06
6:151225521 T G 1.130622 1.3683e-05
6:151225565 A G 0.362088 1.5271e-05
6:151227709 C T 0.276372 1.5276e-05
6:151229997 G A 0.366947 -3.6020e-05
6:151230837 A G 0.765139 -1.7222e-05
6:151233641 A G 0.053929 -3.3039e-06
6:151236180 T C 0.332743 2.4636e-05
6:151236287 G T 0.956785 2.1149e-05
6:151236699 G A 0.032426 -5.5692e-06
6:151243150 A G 0.094106 -4.9081e-06
6:151243448 A G 0.026505 -2.4936e-05
6:151245314 G A 1.318097 5.8176e-06
6:151247079 G A 0.125974 2.3751e-05
6:151247439 G A 1.864834 -1.2428e-05
6:151252985 A G 0.553972 -2.3037e-05
6:151254376 T C 0.023123 -6.2985e-06
6:151255129 G T 0.127308 4.7272e-05
6:151257061 A G 0.068889 5.0663e-06
6:151264778 G A 1.144673 4.2703e-05
6:151265926 A G 0.382241 3.2175e-05
6:151266870 A G 0.063329 3.0129e-05
6:151270231 A G 0.042959 4.5101e-06
6:151271130 C T 0.704244 4.4395e-05
6:151274882 G A 0.385231 1.4460e-05
6:151278949 T C 0.582252 -6.5593e-05
6:151280919 C T 0.080156 3.7732e-05
6:151281668 C T 0.370952 -4.3350e-06
6:151295133 G A 0.585368 7.3305e-06
6:151296753 T C 0.555513 4.1757e-06
6:151296944 T C 0.424002 1.1493e-05
6:151297701 A G 0.042196 9.4887e-06
6:151299606 C T 0.050794 -2.3710e-05
6:151301359 G A 0.815952 1.0912e-05
6:151313367 G A 0.249581 -9.3347e-05
6:151315581 C G 0.152771 -2.3713e-05
6:151322448 G A 0.456191 1.6759e-05
6:151322571 T C 0.030417 -4.2970e-06
6:151326343 A G 0.069204 8.1028e-06
6:151327848 A G 0.632845 -3.3082e-05
6:151328122 A G 0.121053 -1.6108e-05
6:151329457 A G 0.073833 1.9400e-05
6:151330686 G A 0.821671 3.4232e-05
6:151336739 G C 0.858492 2.3930e-05
6:151338476 T G 0.217824 -2.1422e-05
6:151339442 A C 1.420091 5.3879e-06
6:151341298 C T 0.281592 1.5946e-05
6:151343713 A G 0.545766 1.4676e-05
6:151344484 T C 0.020475 -1.4974e-05
6:151360058 T G 1.443928 4.0172e-05
6:151369307 T G 0.057542 5.8230e-06
6:151377282 T G 0.040307 -3.6418e-05
6:151377317 A G 0.069824 7.0398e-06
6:151378351 G C 0.864604 3.9632e-04
6:151385882 A G 0.137292 -6.4956e-05
6:151386450 C T 0.185009 1.0580e-05
6:151391569 C T 0.119119 1.7462e-05
6:151391661 C A 1.663096 6.6738e-05
6:151392273 G A 0.301982 3.0066e-05
6:151394253 A G 0.118333 1.5586e-05
6:151394562 T G 0.537859 -4.8088e-05
6:151398029 G A 0.072203 9.1564e-06
6:151403272 C G 0.020897 -3.5304e-06
6:151418439 G A 0.128009 -1.4368e-05
6:151423606 T C 0.749237 5.0027e-05
6:151424745 C A 0.249451 2.6489e-05
6:151432371 C A 1.193902 1.6542e-05
6:151433505 C A 1.650636 1.4973e-05
6:151437682 G T 0.518121 -5.5220e-06
6:151437732 G C 1.499273 6.3890e-05
6:151441909 T C 0.075316 -3.4396e-05
6:151443419 A T 0.829347 5.7392e-05
6:151448455 T C 0.043952 3.8412e-05
6:151453913 G A 0.086381 -6.3087e-06
6:151457413 T G 0.029488 3.6535e-05
6:151457936 T C 0.070915 2.5331e-05
6:151459028 T C 0.027687 1.5401e-05
6:151466575 T G 1.521679 -1.4846e-05
6:151467182 C T 1.045766 -3.1208e-07
6:151470503 A C 1.093720 -1.0735e-05
6:151472169 G A 0.058000 -2.2807e-05
6:151472251 A G 1.118288 2.9164e-06
6:151472937 G A 0.564332 -3.4473e-05
6:151473330 G A 0.616895 -1.9609e-05
6:151474619 T C 0.067013 4.7043e-05
6:151476147 A G 0.130382 3.2255e-05
6:151479993 C T 0.051222 7.1813e-06
6:151481007 C T 1.634815 -5.7638e-07
6:151482049 T C 0.131953 -3.4255e-06
6:151482800 A G 0.038080 4.7372e-05
6:151492298 C T 0.920234 4.6270e-06
6:151492441 G C 0.119560 -3.2922e-06
6:151500466 A G 0.712423 9.6461e-06
6:151501128 C A 0.052326 -1.3430e-05
6:151503261 C T 0.429212 -3.2614e-05
6:151514183 A G 0.923499 -4.3489e-06
6:151515172 G A 1.773396 -5.3329e-06
6:151519686 C T 0.399529 -1.7858e-05
6:151524015 A G 0.310775 3.2153e-05
6:151527056 T G 0.506225 -5.7258e-05
6:151528821 G A 0.048561 -2.2904e-05
6:151536785 T G 0.165456 -3.2901e-05
6:151537436 G A 0.054137 -2.2561e-05
6:151546061 A C 1.514411 4.1649e-05
6:151546940 C T 0.066218 3.6509e-05
6:151554656 T C 0.344739 3.0679e-06
6:151557935 A G 0.024587 -9.8374e-06
6:151558180 C T 1.946674 2.6979e-05
6:151560735 T C 1.499419 3.6581e-05
6:151562595 G A 0.099861 -4.1523e-05
6:151563031 T C 0.058321 3.5696e-06
6:151565924 T C 0.826848 3.9804e-05
6:151566441 A G 0.182600 1.2248e-05
6:151568942 C T 1.277619 3.4751e-05
6:151575870 C T 1.315868 -7.1233e-06
6:151576181 A C 0.143657 -4.3102e-06
6:151577277 G A 0.034714 5.0868e-05
6:151579432 T C 0.876506 -1.6028e-05
6:151584651 G T 0.100309 -7.9126e-06
6:151587323 G A 0.032523 1.6842e-05
6:151588197 A G 0.365532 -7.5821e-06
6:151591640 C T 0.026272 -3.0574e-05
6:151591845 G A 0.024805 1.5916e-05
6:151594564 G A 1.110631 -5.8004e-06
6:151596486 G A 0.978435 2.6862e-06
6:151596886 G C 0.057454 9.0393e-06
6:151597753 A G 0.047422 -5.0312e-06
6:151597937 G A 0.391187 4.1885e-06
6:151600722 G A 0.073430 -9.1743e-06
6:151602119 G A 0.217483 -8.7194e-06
6:151606123 G A 0.902314 -1.6689e-05
6:151606695 T C 0.073700 -1.5862e-05
6:151609811 C T 0.266378 -6.6118e-06
6:151612514 A G 1.898256 7.6028e-06
6:151613902 T G 0.796961 1.3941e-05
6:151614761 C T 0.117638 1.7099e-05
6:151622137 T C 0.381664 1.2562e-05
6:151623480 A G 0.053624 -6.6357e-06
6:151624843 A G 1.756832 7.5070e-06
6:151626774 G T 1.411480 3.1000e-05
6:151629708 G A 1.685463 3.7391e-05
6:151631197 C G 0.574910 1.5507e-05
6:151632774 T C 0.059976 6.7497e-05
6:151632899 C T 0.396757 -2.0452e-05
6:151634078 T C 0.686070 -9.7344e-06
6:151634126 C T 0.051102 -4.1991e-06
6:151634652 C T 0.058788 -1.0520e-04
6:151635626 T C 0.085988 -2.6059e-05
6:151638269 G A 0.667890 -1.8366e-05
6:151639599 C T 0.455561 1.6049e-05
6:151640467 T C 0.034708 5.2534e-06
6:151641001 A G 0.123796 -4.5005e-05
6:151642956 G C 0.684921 -1.4524e-05
6:151643443 C T 0.022967 -2.3764e-05
6:151644197 T C 0.087186 3.5067e-05
6:151646797 C T 0.231207 8.1494e-06
6:151651568 C T 0.686593 -1.6208e-05
6:151652551 G A 0.192695 -1.4920e-05
6:151654269 C T 0.126698 1.4199e-05
6:151655001 G T 0.196275 -1.5754e-05
6:151655101 G T 0.390768 -6.3555e-06
6:151668163 G A 1.472154 -2.2907e-06
6:151669875 G A 1.561577 3.3247e-05
6:151670172 C A 1.514876 1.9205e-05
6:151670897 C T 1.560285 3.9532e-05
6:151671182 T C 0.038661 1.2747e-05
6:151672185 T A 0.067296 2.6517e-05
6:151672812 A G 0.038434 1.4021e-05
6:151673074 G C 0.113792 -3.5516e-06
6:151673589 A G 0.166793 -1.1306e-05
6:151674270 A G 0.167076 -1.1611e-05
6:151674326 C A 1.346745 3.0695e-05
6:151674593 T G 0.040508 1.6567e-05
6:151678440 T C 0.104201 1.2645e-05
6:151684739 T C 0.042316 -1.0860e-05
6:151686905 T C 1.279462 7.5203e-06
6:151690281 T C 0.058480 2.2656e-06
6:151692096 C A 0.047396 -2.2958e-06
6:151693837 T C 0.085547 2.2773e-05
6:151699396 G A 0.022737 -1.7235e-05
6:151706109 A G 0.037729 1.1777e-05
6:151707110 C A 0.056633 3.2889e-07
6:151710081 C T 0.200670 6.0052e-06
6:151713405 A G 0.170000 9.0699e-06
6:151716010 C G 0.088442 2.6608e-06
6:151716860 C T 0.466253 -5.7408e-06
6:151722758 A C 0.034578 1.5724e-05
6:151734061 T C 0.214588 1.5668e-06
6:151738370 T C 0.037723 1.1087e-05
6:151742541 C T 1.944568 3.2883e-05
6:151744085 T C 0.059694 2.0877e-05
6:151750960 T C 0.126775 -7.2448e-07
6:151753440 T C 0.269598 -1.3872e-05
6:151753702 C T 0.105152 1.2843e-05
6:151756879 C T 0.100413 2.2289e-06
6:151761621 G A 0.581431 -3.0844e-05
6:151761683 C T 0.044023 -2.5161e-05
6:151766552 A G 0.201851 -1.3428e-05
6:151766822 A C 0.229717 8.9117e-06
6:151773164 A G 0.246322 -3.1863e-05
6:151773504 C T 0.797908 -2.2265e-05
6:151779193 T G 0.231564 4.3342e-06
6:151781022 C G 0.681081 -2.5476e-05
6:151786266 A C 0.206684 -1.1367e-05
6:151786817 G C 0.149707 1.6481e-05
6:151789709 G A 0.086037 3.7415e-05
6:151789868 A G 0.229035 8.0197e-06
6:151794704 C T 0.607005 -7.3402e-06
6:151794885 T G 0.056591 -3.4080e-06
6:151803659 A G 0.239607 -1.4009e-05
6:151816054 A C 0.042040 8.3737e-07
6:151825678 A G 0.137026 -7.0734e-05
6:151825900 G A 0.031657 4.2740e-05
6:151828771 G A 0.109566 -7.9962e-06
6:151835770 C G 0.053981 1.2045e-05
6:151836921 G A 1.938862 4.1264e-05
6:151839175 A G 0.049940 1.8133e-05
6:151839383 T G 0.192708 3.9334e-06
6:151842809 G A 0.078409 2.1209e-05
6:151847804 T G 1.957541 4.4415e-06
6:151849040 A G 0.226779 -3.4136e-05
6:151849670 C T 1.214176 5.9503e-06
6:151857594 G A 1.200790 9.1752e-06
6:151868232 C A 1.403076 -1.6650e-06
6:151873833 T C 1.768112 -1.0621e-05
6:151873896 T C 0.201439 -7.1798e-06
6:151885129 G A 0.136623 6.0662e-07
6:151891388 A C 0.125974 -5.8355e-05
6:151894340 T C 0.225549 -1.3267e-05
6:151894505 C T 1.779242 -1.6978e-05
6:151894567 A G 0.022464 -4.3450e-06
6:151900811 T C 0.227584 -1.4667e-05
6:151900930 A G 0.156270 -4.4002e-06
6:151902524 T C 0.075339 -3.2592e-05
6:151907027 A G 0.075229 1.1940e-06
6:151907748 T C 0.575043 -1.3718e-05
6:151910590 C A 0.034117 3.5246e-05
6:151912507 A G 0.578633 -4.5958e-06
6:151914113 A G 0.149879 -1.7378e-05
6:151917660 A G 0.119859 1.2455e-05
6:151920851 A C 0.391989 1.6894e-05
6:151922064 A G 1.197330 2.1565e-05
6:151927010 T G 0.126490 -1.7484e-05
6:151933175 G A 1.022380 1.7328e-05
6:151936677 A G 0.666082 -3.9529e-05
6:151939181 A G 1.040083 4.8570e-06
6:151939350 C A 0.155141 -1.8530e-05
6:151944418 A G 0.373147 5.4893e-05
6:151948366 A G 0.712225 7.4657e-07
6:151948668 T G 0.058269 1.3917e-05
6:151958815 C T 0.190546 1.5395e-05
6:151959133 A G 0.041813 3.7621e-06
6:151963697 T C 1.162441 1.4956e-05
6:151981156 T C 0.590708 2.9428e-05
6:151988829 T C 0.167777 -1.0908e-05
6:151990197 A C 0.066358 -7.9859e-05
6:151999091 C T 1.025304 2.2170e-05
6:152002296 A G 0.049616 1.4908e-04
6:152005229 C A 0.045932 -2.2198e-05
6:152005534 T C 1.050239 1.6384e-05
6:152008098 T G 0.038148 2.2958e-05
6:152009638 G A 0.843944 -1.6745e-05
6:152010377 A G 0.051271 -1.2682e-05
6:152021049 G A 0.091146 6.7008e-06
6:152031496 T C 0.055984 2.3626e-05
6:152040125 G A 0.494437 3.0401e-05
6:152042502 C A 0.558237 5.8795e-05
6:152044107 C T 0.025733 -2.5694e-05
6:152070145 C T 1.118343 -2.4179e-06
6:152070928 A G 0.130232 -2.0856e-05
6:152080039 T C 0.101280 1.4631e-05
6:152082003 A C 0.048752 -7.6006e-06
6:152085517 T C 1.415807 2.9517e-05
6:152090535 T C 0.280657 3.7832e-05
6:152090707 G A 1.154709 -2.7797e-05
6:152092846 A G 0.074800 -8.9464e-07
6:152097327 T C 0.268456 -1.9506e-05
6:152097697 G C 1.145338 -2.7357e-05
6:152101823 A C 0.169322 -2.8032e-06
6:152103792 C T 1.246339 -1.0707e-05
6:152106206 A G 0.052096 -5.9618e-06
6:152110354 T G 0.086884 -1.4823e-06
6:152115403 T C 0.036736 7.6504e-06
6:152115788 A G 0.103097 -4.5695e-06
6:152116243 G T 0.035724 9.8046e-06
6:152116655 G A 0.140077 6.9061e-06
6:152120869 T C 1.951008 -1.5060e-05
6:152123716 G T 0.055773 1.6383e-05
6:152129077 C T 0.956016 1.0123e-05
6:152129746 T G 0.030585 1.8101e-05
6:152132175 A G 0.069587 -1.7581e-05
6:152132431 A G 0.052121 -3.1755e-05
6:152140209 G A 0.021046 1.9049e-05
6:152143888 C G 0.115805 -3.8316e-06
6:152147285 A G 0.038145 -2.9964e-06
6:152149435 C T 0.197353 1.4018e-05
6:152149586 A G 0.107365 -2.7849e-05
6:152151965 A G 0.089309 2.4725e-05
6:152157122 A G 0.998890 -1.0399e-05
6:152157881 T C 0.925794 1.6518e-05
6:152163284 G A 0.083995 1.1056e-05
6:152163335 C T 0.913538 1.1462e-05
6:152163381 G A 0.702611 1.7135e-05
6:152171980 C T 0.045682 -7.6635e-06
6:152173872 T C 0.033263 7.4375e-06
6:152177055 A G 0.022263 1.3979e-05
6:152180596 G A 0.044922 2.5180e-06
6:152182917 C T 0.813884 4.1113e-06
6:152193824 T C 0.106729 6.0847e-05
6:152196952 T C 1.509793 4.2857e-06
6:152199931 A G 0.688599 9.3584e-06
6:152200639 A C 0.073391 -9.2622e-06
6:152202498 C T 1.499646 -1.0594e-04
6:152203178 C T 0.121024 -2.1955e-05
6:152204210 G A 0.598959 -5.4715e-05
6:152207415 A G 0.045231 -6.0724e-06
6:152212459 C T 0.062021 -6.2587e-06
6:152224736 C T 0.059561 6.0690e-06
6:152233808 G A 0.052063 -1.9151e-05
6:152235339 T C 1.263087 -3.9990e-05
6:152260206 A G 1.532075 -5.9035e-05
6:152270034 T C 0.064439 -4.0560e-05
6:152270364 G A 0.261156 1.4795e-05
6:152274190 A G 0.117759 -4.5589e-06
6:152275658 C T 0.063829 -3.2690e-06
6:152282546 A G 1.340980 -4.1440e-06
6:152289770 C T 1.256579 1.1983e-06
6:152291366 C G 1.684827 -1.0719e-05
6:152298397 T C 0.035104 -3.6512e-05
6:152298435 T C 0.568506 -1.5636e-05
6:152300040 C A 0.025415 2.0937e-05
6:152306334 T C 0.052427 5.7111e-05
6:152306346 G A 0.041154 -2.1876e-05
6:152307261 A G 1.361510 -5.5709e-06
6:152307706 C T 1.716562 -3.3030e-06
6:152310007 T C 0.377714 -1.2559e-05
6:152313683 G A 0.041956 -1.1393e-05
6:152322885 G A 0.538259 3.3692e-06
6:152324888 A G 1.900441 7.1148e-06
6:152331839 A G 0.039148 2.4886e-06
6:152342604 C T 0.151544 1.8249e-05
6:152355920 A G 0.547623 -1.6562e-05
6:152356187 G A 0.661892 -1.2969e-05
6:152356862 G A 0.079717 2.0661e-05
6:152357678 C T 0.046987 -8.4484e-06
6:152367853 A G 0.053832 -1.1735e-05
6:152370868 T C 0.212829 2.0311e-05
6:152381725 T C 0.033919 -3.5471e-05
6:152382688 C A 0.110783 8.6337e-06
6:152388444 A G 0.213880 1.8439e-05
6:152389088 A G 0.146409 -3.9173e-05
6:152389425 G A 0.020773 -1.8378e-05
6:152392561 A C 0.157569 2.8816e-05
6:152393629 C G 0.043462 1.1375e-05
6:152396197 G A 0.069516 -7.1560e-06
6:152396352 C T 0.062417 -1.0805e-06
6:152406183 C T 0.054546 -1.4972e-05
6:152408126 A G 0.670704 -9.3497e-06
6:152418575 C T 0.197255 5.3365e-05
6:152419079 G A 0.056685 -1.9431e-05
6:152419190 G C 0.496469 2.8563e-05
6:152422335 T C 1.938826 2.0067e-05
6:152424534 A C 0.057919 4.1709e-05
6:152426433 T G 0.071337 1.7845e-06
6:152434117 C T 0.025136 5.6370e-06
6:152434828 G A 0.547639 8.5839e-05
6:152441239 T C 1.514123 1.0227e-04
6:152441919 T C 0.429569 -5.0292e-08
6:152443468 T G 0.461625 -7.5055e-08
6:152443744 T G 0.292322 9.8150e-05
6:152443761 T C 0.050739 7.0660e-06
6:152444815 C T 0.174561 9.1464e-06
6:152450470 T C 0.510945 2.1341e-06
6:152453094 A G 1.071606 4.0026e-05
6:152453291 A G 0.166900 -9.1492e-06
6:152456475 G A 0.767644 4.7462e-05
6:152458174 A G 0.280832 9.6050e-05
6:152459143 G A 0.335687 -1.4051e-05
6:152463488 T C 0.191397 -4.2850e-06
6:152464839 G A 1.111660 4.3499e-05
6:152466582 G A 0.639778 -1.5780e-06
6:152469188 G C 0.646361 -1.1967e-06
6:152470752 A C 0.092863 -1.0333e-05
6:152473181 C T 0.082181 -1.1070e-05
6:152474790 C T 0.451478 3.5988e-05
6:152475555 C T 0.571246 -8.6273e-08
6:152476784 C T 0.069613 4.6912e-06
6:152476952 C G 1.551703 3.2750e-05
6:152479587 A C 0.358342 1.2325e-05
6:152480032 G A 0.038181 1.8960e-05
6:152480496 T C 0.690066 1.5480e-05
6:152481668 C T 0.026450 -1.2145e-05
6:152482932 T C 0.028680 -7.9952e-06
6:152486008 G A 0.061518 3.8116e-06
6:152486279 C T 0.260909 1.3000e-05
6:152486372 T C 0.275665 -5.1578e-06
6:152487153 G C 0.164992 3.3183e-06
6:152487585 C G 0.414291 -4.0184e-06
6:152488577 C T 0.255755 2.5744e-06
6:152489037 G T 0.687482 -1.5912e-05
6:152489038 C T 1.270682 -7.9723e-06
6:152489294 C T 1.637620 2.6959e-05
6:152491388 C T 0.691234 -1.3483e-05
6:152492736 G C 0.746829 6.4635e-06
6:152494701 C T 0.127503 -9.1613e-06
6:152497815 G A 0.117918 -1.1292e-05
6:152502079 T C 0.027109 2.5783e-05
6:152508089 C T 0.030865 -2.8371e-05
6:152508097 C T 0.037421 1.4101e-05
6:152510957 G A 0.738477 4.5251e-05
6:152517115 T C 0.657734 -3.0528e-05
6:152517463 C T 0.144764 6.2577e-05
6:152517608 C T 1.262516 -1.3994e-05
6:152517955 A C 0.225367 5.1239e-07
6:152520456 T C 0.327105 -2.4771e-05
6:152520494 C T 1.000821 -4.4221e-05
6:152521431 G A 0.120014 9.9373e-08
6:152522812 G T 1.146552 -6.4291e-06
6:152523550 T G 0.890106 -2.4788e-05
6:152527786 A G 0.037535 7.7331e-06
6:152528289 C A 0.074833 6.2471e-05
6:152528757 G A 1.686138 3.0368e-05
6:152529260 A G 0.262474 1.0102e-06
6:152530607 A G 0.048665 -1.3815e-05
6:152532702 C T 0.038158 8.2735e-06
6:152534768 T C 0.063349 1.3287e-05
6:152534789 C T 0.065329 4.2664e-05
6:152534978 C T 0.178485 -7.7558e-05
6:152539857 C T 1.906361 3.9632e-05
6:152540278 C A 1.974624 2.3724e-05
6:152541204 C A 0.125610 1.8151e-05
6:152541635 A G 0.449245 -1.5247e-05
6:152547151 C T 0.837111 -7.3374e-06
6:152548027 G T 0.169335 -4.1345e-05
6:152548175 A C 0.199144 1.3733e-05
6:152558197 A G 0.381206 2.3730e-05
6:152566624 G A 0.046691 8.9496e-05
6:152570274 G A 0.149142 -3.2291e-05
6:152570415 A G 1.229704 3.5755e-05
6:152581705 C T 0.068425 4.3980e-06
6:152605463 A T 0.031199 -1.9898e-05
6:152606194 A C 0.145335 1.0228e-05
6:152606237 A G 0.217610 4.9628e-05
6:152606574 A G 0.213332 3.2002e-06
6:152607366 T C 0.032958 3.8450e-05
6:152608067 T C 0.123007 7.5757e-06
6:152613258 A G 0.111166 1.8811e-05
6:152620782 C T 0.382832 2.9999e-05
6:152621481 T C 0.068493 -1.3765e-06
6:152623888 G A 1.578799 4.7609e-05
6:152626012 G T 0.149584 1.5480e-05
6:152627953 G A 0.431909 1.8676e-05
6:152629617 T C 0.631712 -9.6057e-05
6:152630946 T C 0.172068 -5.2535e-06
6:152632750 A G 1.618200 -4.0044e-06
6:152637514 A G 0.047714 1.2125e-05
6:152640110 A G 0.062433 2.9137e-05
6:152641656 T C 0.043864 -1.0249e-05
6:152641945 T C 0.046305 5.7518e-05
6:152643870 C T 1.390979 -2.5145e-05
6:152644165 T C 1.136159 -2.2854e-05
6:152648145 T C 1.188203 -3.7174e-05
6:152648927 G A 0.911662 -3.3890e-05
6:152650812 A G 0.055802 -3.0263e-05
6:152652034 T A 1.510955 -4.6134e-06
6:152656305 T G 1.499776 -5.5044e-06
6:152658062 G C 0.071454 -2.6239e-07
6:152658374 G A 0.280829 4.7473e-05
6:152659845 A G 0.049216 -2.5374e-05
6:152660310 G A 0.703724 -4.0683e-05
6:152661100 G A 1.239484 -2.6794e-05
6:152665628 T C 1.244914 -1.3674e-04
6:152668211 G A 0.029365 -4.2841e-05
6:152672245 C T 0.031235 3.0221e-05
6:152674464 A C 0.021039 4.9740e-06
6:152677815 A G 0.106366 1.5777e-05
6:152678330 A G 0.040943 1.3508e-05
6:152679518 T C 0.042647 -9.3806e-06
6:152680001 A G 0.070415 2.4691e-05
6:152680057 A G 0.096180 -1.1552e-05
6:152680710 A G 0.144929 -3.6155e-05
6:152681807 C A 0.142563 4.6032e-05
6:152682715 A G 0.036256 -1.1533e-05
6:152693635 T C 0.165365 1.2134e-05
6:152695308 T A 1.121576 -5.0249e-05
6:152700914 G A 0.207009 -9.4859e-06
6:152701536 C T 1.977497 8.6209e-06
6:152701996 T C 0.862166 5.9899e-05
6:152702821 A G 1.009848 6.0053e-05
6:152706579 T C 0.041362 2.1599e-05
6:152708310 A G 0.432107 1.5870e-05
6:152714291 A C 0.078562 -1.3491e-05
6:152717159 C T 0.057983 1.8771e-05
6:152723028 C T 0.062482 -2.2300e-05
6:152727439 C T 0.031186 -6.9226e-06
6:152728593 A G 0.760714 2.1253e-05
6:152730568 C T 0.050447 2.6881e-06
6:152734882 T C 0.026281 2.7698e-05
6:152740412 A G 0.066539 7.5719e-06
6:152744750 C T 0.283542 4.3089e-05
6:152753254 A G 0.257378 2.4737e-05
6:152761079 C T 0.121790 2.2473e-05
6:152762727 C A 0.042416 -7.4223e-06
6:152771849 A G 0.119537 -1.1907e-05
6:152772264 G A 0.807185 1.3346e-05
6:152776750 A G 0.444422 1.4601e-05
6:152777095 C A 0.119622 -1.3552e-05
6:152779933 A G 0.054416 1.4372e-05
6:152790573 T G 0.687446 2.3504e-05
6:152791474 A C 0.243538 1.3420e-05
6:152817143 C T 0.028106 -1.6788e-05
6:152829175 T C 0.067692 6.2716e-06
6:152831248 A G 0.119255 -2.0176e-05
6:152832514 G A 0.199002 -2.9633e-05
6:152857850 C T 0.668786 1.0433e-05
6:152863736 T G 0.067640 4.1060e-06
6:152865556 G A 0.415787 2.3885e-05
6:152867246 A G 0.031407 3.5567e-05
6:152872097 G A 0.073781 3.2382e-05
6:152872399 G C 0.294809 5.0415e-06
6:152872709 G A 0.073154 1.5640e-05
6:152875167 C G 0.319191 2.4759e-06
6:152880603 G A 0.111822 1.9449e-05
6:152888284 G T 1.530251 -3.9913e-05
6:152897662 C G 0.146627 7.5987e-06
6:152900487 T C 1.126019 3.7018e-05
6:152917191 T C 0.326098 3.3232e-06
6:152927664 A G 0.156176 -2.8837e-05
6:152929264 T C 1.479146 4.7642e-05
6:152938890 T C 0.047863 -5.7992e-06
6:152941476 A G 1.508335 4.3768e-05
6:152947906 G T 0.052969 1.8318e-05
6:152947953 A C 1.452916 6.8494e-05
6:152952771 G C 0.039791 -4.6496e-07
6:152966001 A G 1.447401 7.3773e-05
6:152968048 T C 0.033338 -1.4417e-05
6:152982936 G A 0.091217 7.8798e-06
6:153003011 T C 0.953306 1.9333e-05
6:153004049 T C 1.451111 -1.6565e-05
6:153011434 T C 0.142450 -1.9747e-05
6:153012164 T C 0.053056 -2.8827e-05
6:153018095 A G 0.086670 -1.9039e-05
6:153020401 A G 0.353853 1.3177e-05
6:153034268 C T 0.038424 -4.6357e-05
6:153043035 A G 0.370738 -1.6317e-05
6:153046842 T G 0.038976 -3.0772e-05
6:153048624 T C 0.053303 1.8887e-05
6:153052102 T C 1.400837 -3.6694e-05
6:153064110 G A 0.055215 -7.7712e-06
6:153065487 G A 0.289388 -2.7230e-05
6:153065996 A G 1.464416 3.2017e-05
6:153066369 G T 0.239656 3.0768e-05
6:153069356 G A 0.301414 3.6597e-05
6:153070451 T G 0.079321 -3.7621e-06
6:153074322 T C 0.347342 5.0124e-05
6:153076789 G A 0.233492 8.4025e-06
6:153090854 T C 0.040057 -1.7914e-06
6:153094557 T C 1.656481 -9.4526e-06
6:153096392 G A 0.091156 1.1889e-05
6:153101343 C T 0.208087 5.4862e-06
6:153106538 A G 1.299444 -1.4447e-05
6:153120256 C T 0.066763 6.2793e-05
6:153135378 G A 0.652956 -7.7430e-06
6:153136141 C T 0.021020 4.4860e-06
6:153137302 A C 0.197509 1.0661e-05
6:153137831 G A 0.097742 -4.3334e-06
6:153138983 C T 0.428705 -5.2238e-06
6:153139013 C T 0.023824 1.9778e-05
6:153140668 T C 0.034273 -1.9736e-05
6:153141032 A G 0.350611 9.1024e-06
6:153141778 T C 1.951530 7.9050e-07
6:153143554 C T 0.160973 -2.0302e-06
6:153143932 G A 0.363601 1.0893e-05
6:153155296 C G 0.283688 1.7103e-05
6:153167770 T C 0.364623 -5.0726e-06
6:153168427 T C 0.063806 -2.3253e-05
6:153173466 A G 0.079838 7.0124e-06
6:153174339 G T 1.588079 6.6134e-06
6:153180096 C T 0.306273 -4.4438e-06
6:153185670 C T 0.627405 4.4862e-06
6:153190243 G A 0.108936 -6.8891e-06
6:153200095 A C 0.084177 9.9812e-07
6:153209916 C T 0.310103 -4.8101e-06
6:153212278 G A 0.162330 -3.5920e-06
6:153216375 T C 0.962472 8.7045e-06
6:153218261 T C 0.684675 -1.1135e-07
6:153243958 T C 1.800307 3.8867e-06
6:153246884 A G 0.154534 2.6099e-07
6:153263793 G A 0.508722 -1.9619e-05
6:153271085 T C 0.141697 -1.1999e-05
6:153275064 A T 0.028839 -5.1445e-06
6:153296370 A G 0.137701 -1.0455e-05
6:153296472 C T 0.020562 -7.3419e-07
6:153296541 C G 1.372504 -9.8571e-06
6:153297150 C T 0.349900 -4.5984e-07
6:153308198 G T 1.395932 -9.6944e-06
6:153323806 G A 0.388879 -6.8572e-06
6:153333440 T G 1.392683 -4.8641e-06
6:153334225 A G 0.123994 -6.3354e-06
6:153344531 A T 0.813014 7.6361e-06
6:153345309 T C 1.390090 -1.0397e-07
6:153349813 G A 0.797512 2.1320e-05
6:153350046 A G 0.029803 2.6219e-05
6:153350074 T C 0.635095 3.6879e-05
6:153353459 T G 0.996728 -6.7390e-06
6:153354211 T C 0.752305 2.3140e-05
6:153367258 G T 0.042332 1.6342e-05
6:153369530 A C 0.050242 2.7587e-06
6:153371475 G A 0.054137 -1.5640e-05
6:153380228 G A 0.567361 -7.3146e-06
6:153383590 A G 0.492772 -7.5623e-06
6:153394186 T G 0.177868 -2.9671e-05
6:153396074 G A 0.185914 -5.0578e-06
6:153407553 C T 1.171013 -2.4781e-06
6:153416912 A G 0.780790 -1.1716e-05
6:153419377 A G 0.208684 -1.1547e-07
6:153420193 G A 0.116957 9.1915e-06
6:153423252 G A 1.926751 6.4765e-05
6:153430417 T C 0.089718 3.1881e-05
6:153433362 T C 0.045136 1.5188e-05
6:153454443 C T 0.208194 -1.1015e-05
6:153457680 A C 0.846158 1.2641e-05
6:153461445 A G 0.063261 4.7044e-06
6:153478891 G T 0.207441 -2.1801e-05
6:153481328 C T 0.936680 5.3079e-06
6:153488829 T C 0.114227 1.3376e-05
6:153490874 T G 0.045390 2.6002e-06
6:153505338 G A 0.171344 -2.5053e-05
6:153508325 A G 1.931445 8.6317e-05
6:153515792 A G 0.070477 -1.7661e-05
6:153520113 T C 0.257842 -2.2619e-05
6:153521205 T C 0.714685 3.3768e-05
6:153522782 T C 1.839195 1.9888e-05
6:153528789 C T 0.844905 -2.0217e-05
6:153529372 G A 0.766719 -3.3458e-05
6:153529759 A C 1.825375 -1.3938e-07
6:153541850 C T 0.196655 -2.6862e-05
6:153544035 G A 0.063394 -2.3708e-05
6:153544473 G A 0.153015 3.1207e-05
6:153549396 T G 0.047792 -1.7984e-06
6:153549673 A G 0.283744 2.1327e-07
6:153557913 T G 0.753304 3.1866e-06
6:153559877 T C 0.345911 4.2324e-05
6:153559941 T G 0.079925 4.9079e-05
6:153572513 A G 1.151580 -9.5726e-06
6:153574103 G A 0.028167 -5.2492e-06
6:153575151 T C 0.057772 -7.0884e-05
6:153577129 A G 0.090247 -3.4644e-05
6:153579133 T C 0.147451 -1.8278e-05
6:153580398 G A 1.949836 1.4325e-05
6:153588508 G A 0.074076 4.2741e-06
6:153588595 G C 0.131560 2.2090e-05
6:153609789 G A 0.666712 3.8796e-05
6:153615121 C T 0.079925 -1.5587e-05
6:153619023 A G 0.088264 1.1137e-04
6:153625417 C T 0.077643 1.8386e-05
6:153625452 G A 1.575365 1.9878e-05
6:153632118 C T 1.171834 3.1005e-05
6:153633278 G A 0.267420 -2.2179e-05
6:153635596 A G 0.072496 -1.6351e-05
6:153642868 C A 0.586530 3.9958e-05
6:153645785 A G 0.863305 -3.0056e-05
6:153649227 G A 0.092389 -6.1194e-06
6:153651777 A G 0.273811 2.3368e-05
6:153667028 A G 0.136451 -3.1017e-05
6:153667054 A C 0.047954 -4.9773e-05
6:153681383 C T 0.093850 2.3317e-05
6:153688995 C T 0.448200 4.0257e-05
6:153693713 A G 0.030501 3.8100e-05
6:153693962 A C 0.504155 2.2726e-05
6:153694667 A G 0.092782 2.5347e-05
6:153700256 G A 0.459213 -2.1670e-05
6:153702999 T C 0.571392 5.6083e-05
6:153705190 T C 0.030981 2.6814e-05
6:153705635 G A 0.034315 2.5964e-05
6:153705710 C T 0.345882 3.9995e-05
6:153710119 C T 0.088592 2.4739e-05
6:153711703 A G 0.064131 1.9844e-05
6:153713192 A G 0.027440 -2.8856e-05
6:153715969 T A 0.640593 -6.9045e-05
6:153719985 T C 0.236777 6.6179e-05
6:153723001 C T 0.035217 -9.4068e-06
6:153723400 G A 0.058129 -2.0132e-05
6:153724545 C A 0.678215 -5.9254e-05
6:153726202 T C 1.521098 -9.5285e-06
6:153728032 A G 0.154965 1.1925e-05
6:153738941 G A 0.433113 1.9768e-06
6:153745399 G T 0.022315 -1.9113e-05
6:153746500 T C 0.102763 -2.2523e-06
6:153747146 T C 1.525132 -5.9544e-06
6:153747772 A G 0.206889 9.1758e-05
6:153748051 T C 0.454315 -3.6311e-06
6:153753395 C T 0.100520 1.6616e-05
6:153754668 G A 1.270838 -3.1690e-05
6:153756209 T C 0.046224 6.0615e-06
6:153757736 T C 1.587816 -1.7177e-05
6:153758188 A C 0.144890 -7.1167e-06
6:153759253 G A 0.113630 -4.7048e-06
6:153761825 A G 0.033218 -1.7240e-06
6:153764097 A G 0.073213 4.8902e-06
6:153778462 T C 0.466373 3.8483e-05
6:153789403 G A 0.031851 7.0628e-06
6:153802852 G T 0.038791 -4.8174e-06
6:153812348 T G 0.330779 2.0899e-05
6:153817556 A G 1.033299 -3.6228e-05
6:153825052 G A 0.168189 1.7573e-05
6:153830570 A G 1.783695 -4.7083e-05
6:153836148 G T 0.336599 6.5718e-06
6:153847267 G A 0.338608 5.4628e-06
6:153848930 C A 1.707736 -1.4610e-04
6:153857343 C T 0.034594 1.5335e-05
6:153861971 T C 1.151369 -3.1060e-05
6:153865197 C T 0.315082 -5.4763e-06
6:153867750 G A 0.343736 2.4117e-05
6:153869625 C A 0.042472 6.0907e-06
6:153878518 A C 0.031092 1.7887e-05
6:153880741 C T 1.044689 -1.4887e-05
6:153898077 A C 0.339968 -2.3789e-05
6:153901571 T C 0.613490 5.7232e-05
6:153902167 G A 0.054131 -1.1257e-05
6:153923555 T C 0.186921 -2.1604e-05
6:153925602 A G 0.334164 4.4803e-06
6:153927391 T C 0.030939 3.7803e-05
6:153937583 G A 0.319006 4.8055e-06
6:153939326 T C 0.193532 4.6714e-05
6:153978167 G A 0.513275 3.1172e-05
6:153987576 A G 0.332999 6.1325e-06
6:153993028 T C 0.048155 4.5094e-05
6:153996311 A G 0.036707 -1.4940e-06
6:154008644 A C 0.088757 6.2757e-05
6:154016517 C T 0.297418 -1.4007e-06
6:154018114 A G 0.274957 4.1040e-05
6:154023391 T C 1.228165 -1.2052e-05
6:154024232 C T 0.082639 -9.0422e-06
6:154039814 C T 0.023195 -1.9029e-05
6:154041308 C T 0.297185 -4.0766e-05
6:154063102 C G 0.072531 -6.3963e-05
6:154076889 C T 0.032507 -7.9014e-06
6:154078602 C T 1.383079 1.7031e-05
6:154079109 C T 0.352610 6.9177e-06
6:154110012 C T 1.029540 9.7047e-06
6:154111766 C T 0.084732 -4.1521e-05
6:154117009 G A 0.538950 -1.4433e-05
6:154118324 T C 0.211511 -3.0949e-05
6:154121293 C T 1.478221 -3.1343e-05
6:154121791 T C 0.623448 -3.2398e-05
6:154148759 A G 0.372355 1.8648e-06
6:154149057 T C 0.039732 3.4019e-05
6:154151081 T C 0.025911 2.3403e-06
6:154151957 A G 0.050687 1.8816e-05
6:154155582 G T 0.151194 2.8504e-05
6:154156850 A G 0.088731 8.8575e-06
6:154156869 A C 0.056662 -4.8674e-06
6:154157377 C T 0.056828 -2.5569e-06
6:154157525 G C 0.045938 9.9772e-06
6:154164671 T C 0.281059 -1.0229e-05
6:154168547 T C 0.798012 -7.4336e-06
6:154179029 G A 0.028881 3.3257e-05
6:154213973 C T 0.497189 2.8474e-06
6:154214809 C T 0.027505 2.8630e-05
6:154216154 C T 1.502756 2.8226e-05
6:154219177 A G 0.359709 -1.7629e-05
6:154219530 T C 0.041884 1.8356e-05
6:154222459 C T 0.057058 2.7471e-06
6:154234424 C T 0.047818 7.4168e-06
6:154237937 T G 0.271809 -1.8050e-05
6:154248350 T C 0.144910 -4.8044e-05
6:154248680 A G 0.067799 5.9999e-06
6:154252356 G A 1.895611 8.2296e-06
6:154255177 G A 0.060989 5.7943e-05
6:154261060 A C 0.189835 2.8199e-05
6:154261523 A G 1.809613 -5.6120e-06
6:154268195 C T 0.028641 -7.7363e-08
6:154273950 G A 1.516895 -8.6520e-05
6:154279821 A C 0.344356 -1.1042e-05
6:154288040 C T 0.035655 1.2082e-06
6:154293111 A G 0.347196 -6.9750e-06
6:154293788 C T 1.519050 -8.7755e-05
6:154299041 C T 0.754142 -2.3710e-05
6:154304242 T C 0.253853 5.8186e-06
6:154306533 T C 0.216000 -4.2292e-06
6:154330255 T G 0.834421 1.5920e-05
6:154331184 C T 0.361368 -2.9387e-05
6:154339726 G C 0.039070 6.5773e-06
6:154358638 A C 0.056166 -1.5023e-05
6:154360508 T G 0.101124 -3.2718e-05
6:154360797 G A 0.252928 1.5405e-05
6:154362019 T C 0.520978 -8.1841e-06
6:154382367 T C 0.338442 3.2699e-06
6:154394684 T C 0.064780 -8.3851e-07
6:154397738 C T 0.133861 -1.8317e-05
6:154404313 G A 0.342113 5.0175e-06
6:154410767 G A 0.028674 3.0610e-06
6:154411344 A G 0.179764 -4.3831e-06
6:154414446 T A 1.488779 9.3503e-06
6:154428666 T C 0.507108 -1.4793e-05
6:154430594 G C 0.084018 -2.3674e-05
6:154442130 G A 0.278333 -4.2136e-05
6:154445215 G A 0.296623 9.4266e-06
6:154448411 G A 0.060794 -7.7518e-06
6:154457493 T G 1.787674 3.6475e-05
6:154460799 C T 1.309496 2.6794e-05
6:154461822 C T 0.415362 2.9764e-06
6:154462086 T C 0.778667 2.6057e-05
6:154462169 T C 0.060622 5.1747e-06
6:154463215 G C 0.036162 -1.5149e-05
6:154463406 A C 0.020153 1.0761e-05
6:154464836 A G 0.144261 -3.7979e-05
6:154466232 T C 1.451640 4.1561e-06
6:154470217 G A 0.152882 1.9732e-05
6:154470612 C A 0.037885 2.3947e-05
6:154477913 C T 0.314076 8.7293e-06
6:154482965 A G 0.077936 -8.2698e-07
6:154487421 T C 0.264781 -9.6580e-06
6:154488454 C T 0.263600 -7.7463e-06
6:154493220 T C 0.089903 -1.0730e-05
6:154501325 C T 0.145653 1.9493e-05
6:154503512 C T 0.121225 -1.9740e-04
6:154512497 C T 1.257754 4.5362e-06
6:154513413 A G 0.119625 -4.0080e-05
6:154541446 T G 0.926365 -1.0951e-04
6:154544810 T C 0.061164 1.4475e-05
6:154560106 G T 0.025210 -1.0496e-05
6:154564634 C T 0.844999 6.3591e-05
6:154565335 A G 1.729645 -1.5921e-05
6:154567863 T C 0.150145 -4.8934e-05
6:154569105 A G 0.055432 2.6245e-05
6:154578699 T C 0.327105 -4.4054e-05
6:154579861 C T 0.155469 2.3533e-05
6:154581527 C A 0.144819 -1.1950e-04
6:154582687 T C 1.894313 -7.9554e-06
6:154586360 G A 0.458561 1.7916e-05
6:154588815 T C 0.460648 -4.9622e-06
6:154597660 A C 0.330110 1.2687e-05
6:154598067 A G 0.062083 1.6951e-05
6:154600367 G A 0.376532 1.6161e-05
6:154601954 G C 0.113935 -9.1397e-05
6:154606323 C A 0.053822 9.2244e-06
6:154610778 G T 0.059431 8.7027e-06
6:154613266 A G 1.333921 -1.6721e-05
6:154613448 C T 0.305504 2.8328e-05
6:154618934 A G 0.168987 -3.7134e-05
6:154619235 A G 0.045623 -1.1011e-05
6:154622476 C G 0.079734 1.2272e-05
6:154622750 C T 0.493122 1.2829e-05
6:154622788 T C 1.292394 -1.5139e-05
6:154627669 A C 0.089922 -7.5007e-05
6:154630064 T G 0.080860 -1.7081e-05
6:154637393 C T 1.474536 -7.8856e-06
6:154637444 T C 0.147870 8.2163e-06
6:154640026 C T 0.249494 6.2288e-06
6:154641219 G A 0.045451 1.2832e-05
6:154643266 G A 0.065488 -1.2680e-05
6:154645163 C A 0.063089 -1.6533e-05
6:154645632 C T 0.084927 3.2176e-05
6:154651083 A G 0.133040 -1.2478e-06
6:154655496 T C 0.161366 4.5114e-06
6:154658031 T C 0.552904 1.0631e-05
6:154660122 T C 0.065712 1.7861e-05
6:154662647 G A 0.878454 -1.0156e-05
6:154664312 T C 0.065971 -7.8296e-06
6:154669255 A G 0.854970 -7.6402e-07
6:154669917 T C 0.435434 -1.5972e-05
6:154671100 C T 0.108375 -1.8160e-05
6:154672352 G A 0.056390 -6.1617e-06
6:154675308 G A 0.546555 -1.5291e-05
6:154678347 C G 0.709615 1.7484e-05
6:154679741 A T 0.131248 1.2831e-05
6:154680530 T C 0.107262 -4.2578e-05
6:154681326 T C 0.689413 -1.0701e-06
6:154684079 A G 0.136046 -2.3624e-05
6:154689531 C T 0.084180 6.0550e-06
6:154690885 T G 0.034601 -9.0724e-06
6:154691448 T C 0.218905 1.8645e-05
6:154692918 A G 1.008452 -3.7177e-06
6:154695113 G A 0.030459 -1.7898e-05
6:154696108 T C 0.047675 5.1302e-05
6:154699068 C T 0.685006 8.6696e-06
6:154703970 T C 0.033033 -2.6832e-06
6:154705243 A G 0.125441 -1.5273e-05
6:154715474 C G 0.560070 5.4570e-05
6:154716313 G A 0.175748 2.8901e-05
6:154716571 G A 0.311609 -1.8210e-05
6:154720994 T C 0.446291 -1.1479e-06
6:154721557 T C 0.423077 6.2416e-06
6:154724305 A C 1.935087 -8.1896e-06
6:154726988 A G 0.086206 5.3245e-05
6:154733748 A G 0.955240 -5.7417e-06
6:154737008 C A 0.078510 -2.8956e-05
6:154739755 T C 0.134478 -1.2474e-05
6:154740824 A G 0.094931 2.0318e-05
6:154746358 T C 0.779362 -6.1832e-06
6:154751750 G A 0.089984 1.0492e-05
6:154751960 A G 1.026165 -4.2177e-06
6:154754385 A G 1.116278 -5.2895e-07
6:154756689 T C 0.074190 -5.6382e-05
6:154760161 C T 0.151817 -2.1015e-05
6:154761284 A C 1.267995 -1.9220e-05
6:154765608 G A 0.440335 3.9035e-05
6:154767318 T C 0.101484 8.2754e-06
6:154768242 G A 0.035107 -1.4198e-05
6:154771679 C T 1.899675 2.1064e-05
6:154774470 T C 1.286022 1.8426e-05
6:154781119 C A 0.036318 -8.5753e-06
6:154781336 A C 0.117077 -1.6960e-05
6:154784600 A G 0.771685 4.1791e-05
6:154784647 A G 0.029190 2.2257e-06
6:154787709 G A 0.221291 3.9825e-06
6:154788633 A C 0.557023 4.3025e-05
6:154795687 A G 0.065634 -6.7196e-07
6:154797088 A G 0.035831 -3.2451e-05
6:154797178 C T 0.517316 -3.4871e-06
6:154798879 T C 0.117178 3.0396e-05
6:154800018 C T 1.023049 -1.0822e-05
6:154801644 C T 0.258491 -1.0606e-05
6:154801962 T C 0.677414 1.9621e-05
6:154803211 A G 0.371839 -2.5334e-06
6:154805346 C T 0.119907 -1.8757e-05
6:154806742 C T 0.541232 -3.3007e-06
6:154811792 T C 0.027843 -1.7046e-05
6:154812387 C T 0.521267 -2.3906e-05
6:154813942 T C 0.189618 7.3985e-06
6:154817666 C T 0.289226 -3.6809e-05
6:154819397 T C 0.024074 1.6105e-05
6:154820203 A G 0.752408 -5.6090e-06
6:154820318 G T 0.219145 2.0441e-06
6:154825116 T C 0.722362 -1.7275e-05
6:154826460 G T 0.354555 1.6869e-05
6:154828374 T C 0.137344 2.2079e-05
6:154829835 G A 0.582561 2.6305e-06
6:154837346 T C 0.296143 2.0579e-05
6:154842329 T A 1.621618 1.3867e-05
6:154865542 C T 0.062716 1.7618e-05
6:154867438 C T 0.044504 6.5912e-06
6:154870603 A G 0.044737 1.8585e-05
6:154876716 G T 0.367077 9.1746e-06
6:154888012 C G 1.232852 2.0325e-05
6:154893590 A C 0.060963 5.2169e-06
6:154896788 T G 0.436817 2.2012e-05
6:154899702 G T 0.349189 2.3918e-05
6:154901030 C T 0.254502 -3.0210e-05
6:154904383 T C 0.049908 -6.7747e-06
6:154911025 A G 0.047418 -3.1516e-05
6:154916269 T C 0.314352 1.3493e-05
6:154924891 A G 0.056646 2.6062e-05
6:154931740 A G 0.170231 1.7186e-05
6:154933725 G A 0.035159 -1.1202e-05
6:154935113 T G 0.494333 -4.2908e-06
6:154954420 T C 0.611760 8.6819e-06
6:154957836 C T 0.283494 9.5681e-06
6:154967415 T C 0.061603 -3.3227e-05
6:154975467 C T 0.402450 -1.3143e-05
6:154979576 C T 0.050096 -1.5492e-05
6:154981953 C A 0.319672 4.7330e-06
6:154983486 G T 0.079808 -5.1990e-06
6:154984319 G A 0.098745 3.5561e-06
6:154986664 A G 1.716120 5.2801e-05
6:154995697 C T 0.157465 4.6795e-06
6:154997553 C T 0.246008 -5.9972e-06
6:155001410 T C 1.438793 -4.6604e-06
6:155002613 A C 0.054601 -6.3949e-06
6:155012182 T C 0.449365 -1.8606e-05
6:155012313 A G 0.582694 -3.9024e-05
6:155013909 C T 0.027908 -9.5327e-05
6:155019223 T G 0.473809 4.3258e-06
6:155020711 A G 1.080133 7.9581e-06
6:155025319 A G 0.116071 -1.0304e-04
6:155028882 A G 0.227958 -1.4922e-05
6:155033024 A G 0.984709 -3.5564e-05
6:155040301 C A 0.052378 -3.6395e-06
6:155045044 C T 0.160672 3.7796e-06
6:155051600 T C 0.022958 -1.1800e-05
6:155077448 T C 0.041663 2.7474e-06
6:155080617 A G 0.071389 6.4278e-06
6:155087077 G A 0.037113 1.6456e-05
6:155096271 G A 0.074596 -9.2153e-06
6:155096462 C T 0.912178 -3.3642e-05
6:155102802 C T 0.698122 -4.3927e-05
6:155109926 G T 0.071418 -7.4808e-06
6:155113232 T C 0.406744 -2.8971e-05
6:155129280 T A 0.045289 1.0486e-06
6:155131089 A G 0.041410 -6.8178e-06
6:155138849 G A 0.208233 1.5635e-05
6:155141313 T C 0.079919 2.1320e-06
6:155151903 G A 0.039920 2.3399e-05
6:155153307 A G 0.054923 -2.1105e-06
6:155167434 C T 0.077406 6.5148e-06
6:155174082 C A 1.851922 3.7154e-06
6:155189034 G A 0.504284 4.9754e-05
6:155190611 A G 1.266950 -3.2618e-05
6:155194880 G T 0.382141 -2.5046e-05
6:155209784 G A 0.383910 -1.7858e-05
6:155214086 G T 0.142300 -7.2167e-05
6:155217757 G A 1.140057 -5.6623e-05
6:155218416 A G 0.037846 8.5639e-06
6:155219158 C T 0.733446 -5.7424e-06
6:155225683 C T 1.084119 -3.8298e-05
6:155228511 A G 1.842529 -1.9026e-05
6:155229566 T C 0.642326 -4.3035e-05
6:155230909 G A 0.313537 -3.5526e-06
6:155232282 C T 0.106992 -5.1081e-05
6:155234468 G A 0.560677 1.9127e-05
6:155236094 T C 0.817335 5.3630e-05
6:155241709 C T 0.024409 -2.4504e-05
6:155242611 A G 0.023204 -9.2567e-06
6:155248159 C T 0.739175 -3.4019e-05
6:155248596 A C 1.637591 6.2364e-06
6:155249485 A G 0.195691 -1.8482e-05
6:155252014 T C 0.719983 -3.3374e-05
6:155252087 A G 0.076472 -2.8817e-05
6:155254616 T C 0.021844 3.9515e-05
6:155256289 C T 1.468853 -1.3548e-05
6:155258978 T C 1.361254 -4.0490e-05
6:155259157 T C 0.171892 4.7198e-06
6:155260537 T C 0.143900 -1.0230e-05
6:155262645 C T 0.058746 -1.7353e-05
6:155263971 T C 0.636412 2.1243e-05
6:155266786 G T 1.426151 -1.0094e-05
6:155267682 C T 1.446590 -2.1565e-05
6:155269107 C T 0.205918 -2.0533e-05
6:155271430 G A 0.841354 -3.7450e-05
6:155271653 G A 0.143436 -1.1881e-05
6:155271853 C G 0.081808 2.0194e-05
6:155271952 T C 0.468837 1.0959e-05
6:155271960 G A 0.440796 1.1912e-05
6:155272013 G A 1.359440 -4.5699e-05
6:155272960 C T 0.169945 -5.4481e-06
6:155277901 A G 0.728756 -1.9728e-05
6:155279648 A G 0.289609 1.3314e-05
6:155279939 A C 0.548450 9.6046e-06
6:155281524 C T 0.028599 -4.3382e-05
6:155284096 T G 0.074845 1.1037e-05
6:155285571 T C 0.035321 -1.5707e-05
6:155289167 G A 0.527138 -1.0406e-05
6:155289205 A G 0.974624 2.3108e-05
6:155289914 G A 0.138944 -5.9301e-06
6:155295590 A G 0.264704 -1.0718e-05
6:155296383 G A 1.251561 1.8269e-05
6:155297693 G A 0.410185 2.8260e-05
6:155304603 C T 0.271315 -1.4922e-05
6:155305401 C A 0.056335 -1.2190e-05
6:155307128 G A 0.028404 6.3874e-06
6:155308711 T C 0.038499 -1.7459e-05
6:155310510 G A 0.417355 5.8437e-06
6:155311642 C T 1.419630 -1.5194e-05
6:155311817 A G 0.033059 1.2638e-05
6:155315430 T C 0.061158 -3.0875e-06
6:155316238 T C 0.457723 -5.4671e-05
6:155317769 G A 0.241155 8.6490e-05
6:155321347 T C 1.952270 9.9741e-06
6:155321690 G A 0.030800 -5.4433e-06
6:155324416 G T 0.481541 -7.0151e-05
6:155325444 A G 0.280946 -8.2292e-05
6:155330737 G C 0.294283 -9.7047e-05
6:155331331 T C 0.027187 2.2735e-06
6:155334087 T G 0.176712 -9.3063e-05
6:155334171 C T 0.074105 -2.8776e-05
6:155337220 T C 0.340234 2.9492e-05
6:155337380 G A 0.123737 2.7082e-05
6:155340887 G A 1.426209 -2.7265e-05
6:155341260 T C 1.311979 -2.0421e-05
6:155346865 T G 1.349215 -1.0072e-05
6:155353147 A C 0.435239 1.0849e-05
6:155354695 T C 0.052319 -9.1746e-06
6:155354754 A G 0.083992 -1.3423e-05
6:155359624 A C 1.039291 1.1270e-05
6:155359777 A G 0.275236 -1.7516e-05
6:155361006 C A 1.789089 1.2512e-06
6:155361246 T G 0.476364 5.2577e-07
6:155364799 C T 1.258709 1.5038e-05
6:155365412 G A 1.021864 1.9484e-05
6:155371728 A G 0.278761 -3.4205e-05
6:155374329 C T 0.902791 1.5706e-05
6:155375896 T C 0.562164 -2.2808e-06
6:155376049 T C 0.716130 4.5232e-05
6:155376328 T C 0.440637 8.7110e-06
6:155376694 T C 0.028339 -2.2134e-05
6:155383093 C T 0.895361 6.0126e-05
6:155392692 G A 0.223196 2.8377e-05
6:155393225 G A 1.139262 2.1425e-05
6:155397373 C T 0.726234 1.9176e-05
6:155408552 C T 0.456548 -2.5039e-05
6:155411606 A G 0.347229 7.1707e-06
6:155414413 G A 0.029975 -1.7993e-05
6:155419501 T C 1.061791 3.0819e-05
6:155424124 A G 0.032296 -1.0333e-05
6:155428222 T C 0.169786 -1.9301e-05
6:155428932 G A 0.503126 -3.9055e-05
6:155430517 C G 0.133108 -1.0158e-05
6:155433769 T C 0.058383 -6.9994e-06
6:155438499 G A 0.089075 -1.7373e-05
6:155441136 G A 0.573479 -3.9695e-05
6:155451352 A G 0.373747 -6.4437e-05
6:155451730 C T 0.125808 -4.8649e-05
6:155464549 C T 0.050473 -1.8033e-05
6:155468425 G A 1.333986 -2.6063e-05
6:155469860 C T 0.240383 5.1963e-05
6:155471454 T C 1.020309 -3.2772e-05
6:155474146 T G 0.087063 -2.1491e-05
6:155477879 A C 0.053842 -8.1009e-06
6:155480609 C T 0.102256 1.2746e-05
6:155486182 A G 1.226422 -1.4131e-05
6:155495122 T G 0.043689 8.0767e-06
6:155496740 A G 0.649366 -1.3565e-05
6:155501072 A G 0.302800 2.1755e-05
6:155501609 G A 0.040787 2.1582e-07
6:155503151 C T 1.401638 -3.9316e-05
6:155506243 G A 0.076605 -1.5639e-05
6:155506935 C A 0.137032 1.3228e-05
6:155509388 G A 0.815485 -8.5868e-05
6:155511780 C T 0.087890 1.3675e-05
6:155512114 G A 1.106077 -2.2772e-05
6:155514044 A G 0.048707 -1.0107e-06
6:155515255 C T 0.350939 -3.7478e-05
6:155517048 G A 0.142573 -3.1018e-07
6:155518656 C T 0.265424 6.8070e-06
6:155519888 A G 0.102675 -1.4876e-05
6:155526993 A G 0.068282 -1.0896e-05
6:155527734 T C 0.483138 7.1051e-06
6:155530081 T C 0.071775 3.1703e-06
6:155532689 G A 0.563427 2.8628e-05
6:155536225 T C 0.350325 -3.4407e-05
6:155536606 T C 0.597940 3.0188e-05
6:155537624 C T 0.072022 1.7143e-05
6:155540230 A G 1.261020 -1.1533e-05
6:155542602 C T 0.171951 -1.3502e-05
6:155544257 G A 1.283529 -4.5629e-05
6:155545023 T C 1.752736 -3.0722e-05
6:155545654 A G 0.157091 -6.2317e-06
6:155548462 T C 0.094152 6.6277e-06
6:155548501 T C 0.615730 1.6584e-05
6:155548721 C T 0.037846 1.5490e-05
6:155552558 T C 0.041235 6.5924e-06
6:155552826 G A 1.972784 -6.9210e-06
6:155557172 G A 1.007105 2.2378e-05
6:155561224 A G 0.384770 3.2472e-07
6:155561796 T C 0.557497 -1.8824e-05
6:155571135 A G 0.046571 9.9463e-06
6:155572026 T C 0.045545 1.3087e-05
6:155572947 T C 0.091789 -4.5245e-07
6:155580773 G T 0.203221 1.6388e-05
6:155594637 T C 1.251629 -2.6060e-06
6:155596901 C T 1.231992 -5.7900e-06
6:155597134 A G 0.029849 -1.9143e-05
6:155597147 T C 0.502989 4.1936e-05
6:155600911 T C 0.090133 -1.0243e-06
6:155604844 C T 0.397052 -5.8816e-05
6:155608291 A G 0.148617 5.2175e-05
6:155608455 T C 0.679588 6.5978e-05
6:155616787 T C 0.052689 -2.5090e-05
6:155624352 C G 1.175700 2.3737e-05
6:155632133 C T 0.060862 1.1962e-05
6:155633908 G A 0.042270 -1.9136e-05
6:155633969 A G 0.088004 -4.1440e-05
6:155635637 C A 1.204945 1.9153e-05
6:155636768 T G 0.049077 2.2916e-07
6:155636964 C T 0.087137 5.0233e-06
6:155648642 A G 0.342341 4.2066e-05
6:155649545 G T 0.025236 -2.6355e-05
6:155649889 A G 0.390317 -6.5068e-05
6:155651340 G A 1.932386 2.9633e-08
6:155651706 A G 0.033932 -5.9396e-06
6:155662063 A G 0.087900 -9.9097e-06
6:155662518 T C 0.058042 -2.8657e-05
6:155663883 T C 0.029641 -1.3784e-05
6:155674666 G A 0.066423 -1.3505e-05
6:155680861 G A 0.161840 -1.1418e-05
6:155694194 T C 0.056091 -6.5631e-06
6:155694575 C A 0.397513 1.6296e-05
6:155695650 G T 1.409062 8.5165e-06
6:155697873 T C 0.071635 4.0889e-06
6:155700189 T C 0.083716 -2.1137e-07
6:155703331 A G 0.059272 9.4633e-06
6:155705018 G A 0.272150 1.5998e-05
6:155722759 G A 0.342808 -7.5414e-06
6:155733727 G A 0.317156 -8.7400e-07
6:155734754 C T 1.264665 1.5120e-05
6:155738580 C T 0.175755 2.4609e-05
6:155738646 C T 0.149925 1.2074e-05
6:155738706 C G 0.165011 9.4553e-06
6:155740285 A C 0.097368 1.3236e-05
6:155741520 G A 0.970375 5.7413e-07
6:155742113 A G 0.941319 2.0773e-06
6:155742646 G A 0.546604 2.3684e-05
6:155743012 T C 0.079172 4.5771e-06
6:155745528 T A 0.073492 5.1886e-06
6:155746743 T C 0.041238 2.0358e-05
6:155749494 C T 1.616142 5.1795e-05
6:155751814 C T 0.983154 1.0481e-05
6:155753417 C T 0.061739 1.4529e-05
6:155755404 G A 0.679725 -1.2047e-05
6:155756947 A G 0.106210 -4.1553e-05
6:155757144 C A 0.051102 8.6856e-06
6:155757828 T C 0.032711 2.4171e-05
6:155759778 C T 0.300956 -1.1181e-05
6:155760195 T C 0.217652 7.5777e-05
6:155761166 T C 0.040787 -1.4750e-05
6:155761246 T G 0.088919 3.9169e-05
6:155766362 A G 1.214221 1.2394e-05
6:155768531 G T 0.035788 8.5145e-06
6:155768633 A G 0.057120 1.1219e-05
6:155769389 G A 0.758550 -3.3989e-05
6:155772039 A G 0.409555 -7.4460e-05
6:155775980 T G 0.217967 2.1286e-05
6:155778550 C A 0.165404 9.4975e-06
6:155783118 A G 0.094940 -2.7624e-05
6:155791783 A G 0.083612 -3.9030e-05
6:155798386 G A 0.039489 -2.4215e-05
6:155804519 T G 0.070811 2.1514e-05
6:155808780 A G 0.878311 5.1092e-06
6:155810346 G A 0.484702 2.6495e-05
6:155810819 T C 0.077286 -1.1979e-05
6:155817018 G A 0.059947 -3.5489e-05
6:155832225 T C 0.217185 1.1870e-05
6:155840770 C T 0.383913 -4.6839e-05
6:155841015 T C 0.070967 -1.7120e-05
6:155842705 G A 0.327942 -9.4118e-06
6:155859522 T C 1.674213 -8.1390e-06
6:155863106 G A 0.513658 5.2248e-05
6:155868073 T C 0.049207 -4.5017e-06
6:155871680 T C 0.344755 2.4182e-05
6:155878027 G A 0.384715 -2.6566e-05
6:155894739 A G 0.526979 -1.1628e-07
6:155899723 C T 0.483060 6.1357e-06
6:155903431 A G 0.771059 -2.6583e-05
6:155906859 G A 1.096979 -1.5529e-05
6:155922140 A G 0.088345 6.9854e-06
6:155924292 G A 1.971735 -1.3770e-05
6:155929801 T C 0.029842 -1.8347e-06
6:155944892 T C 0.117006 1.1809e-05
6:155956559 G A 0.029141 8.5018e-06
6:155960688 A C 1.024999 -7.1667e-06
6:155983718 A G 1.473712 6.5482e-06
6:155993192 T G 0.825225 -2.6282e-05
6:156006651 C T 0.526921 -7.9132e-06
6:156007516 G T 1.497890 8.1589e-06
6:156008906 T C 0.846696 -8.2591e-06
6:156013436 G T 0.042770 -1.6475e-05
6:156015625 C T 1.337842 2.1933e-05
6:156019544 C T 0.553699 4.2412e-07
6:156022308 C A 0.040239 -5.8605e-06
6:156027720 G A 1.977730 -4.2670e-06
6:156031374 A G 0.030008 -1.6367e-06
6:156031809 T C 0.045562 -4.5685e-05
6:156033082 A G 0.101659 5.6150e-05
6:156034407 G A 0.042631 -7.5060e-06
6:156056473 T C 0.033198 1.2715e-05
6:156058190 T C 0.113458 1.2428e-05
6:156065530 C A 1.792530 -1.4476e-05
6:156067873 A G 0.859625 2.7329e-05
6:156083823 G A 1.800421 -3.4601e-05
6:156087214 T C 0.051028 -3.4013e-05
6:156088458 A G 0.040368 -1.2017e-06
6:156099947 T G 0.040242 1.7607e-06
6:156100037 A G 0.038771 -1.1642e-05
6:156100674 G A 0.094875 -1.8559e-05
6:156104364 A C 1.754862 -7.6231e-05
6:156104727 G A 0.081379 2.3106e-05
6:156107894 A G 0.022175 -2.0102e-05
6:156109467 G A 0.065452 4.8422e-05
6:156118550 T C 1.872205 -1.6765e-05
6:156118613 A G 0.268595 2.5588e-05
6:156118979 G T 1.337988 -2.8041e-05
6:156119308 G A 1.549447 -1.1847e-05
6:156131953 A G 0.674885 -5.1857e-05
6:156132535 A G 1.278375 -4.2476e-05
6:156135408 C T 0.087141 3.9213e-05
6:156137175 C T 0.138016 -5.5374e-06
6:156140201 A G 0.523003 -3.4722e-06
6:156145334 T C 0.172626 -1.5734e-05
6:156145399 T C 0.042108 -2.2833e-05
6:156147975 T C 0.075362 -2.3301e-05
6:156148031 A G 0.247098 1.5256e-05
6:156150363 C A 0.048807 -9.1827e-06
6:156157228 A G 0.086128 1.3066e-05
6:156162032 G A 0.117466 7.1309e-05
6:156162203 A G 0.433233 -6.7377e-05
6:156188840 C T 0.204565 5.1409e-06
6:156191267 G A 1.399519 -4.3165e-05
6:156199725 C A 0.348199 -3.2597e-05
6:156200632 A G 0.677758 -3.8714e-05
6:156200836 A C 0.056951 7.0443e-06
6:156221756 C T 0.093259 1.8035e-06
6:156224117 A G 0.031403 -1.2612e-05
6:156224378 C T 0.079312 -4.8415e-05
6:156229897 G T 0.022737 2.1912e-05
6:156233947 G C 0.031819 -2.4784e-05
6:156240505 C T 0.089020 3.1903e-06
6:156241042 C T 0.056386 -2.5394e-05
6:156257380 A G 0.183798 8.3718e-06
6:156267316 C T 0.040813 -7.9100e-06
6:156268995 C T 0.074359 2.1810e-06
6:156276320 T G 0.186680 2.4473e-05
6:156284136 G A 1.012522 -1.2964e-05
6:156285173 C T 0.872433 5.9531e-06
6:156285880 C T 1.068834 1.3199e-05
6:156286386 A G 0.344006 -1.3148e-05
6:156287627 C T 0.734767 5.1319e-05
6:156298940 A G 0.077014 -2.0054e-05
6:156300191 T C 0.849118 3.7076e-05
6:156303142 A C 0.442426 -1.5784e-05
6:156306367 A C 0.058065 2.1976e-05
6:156308324 T C 0.230509 -8.4135e-06
6:156328069 A C 0.037135 -3.9467e-05
6:156335391 T C 0.066416 -3.1545e-05
6:156335489 A G 1.130210 -5.5814e-05
6:156339561 A G 0.700810 -1.6150e-05
6:156341702 T C 0.042167 -4.3735e-05
6:156342622 C T 0.127483 -9.1132e-06
6:156349643 T C 0.092665 -2.4416e-05
6:156350424 T G 1.726075 -1.4826e-05
6:156351816 T C 1.473358 1.1011e-05
6:156352061 A C 0.320645 -9.2544e-07
6:156353867 T C 0.970557 1.4897e-05
6:156363210 A G 0.032867 -4.2218e-06
6:156368267 T C 0.023428 -7.0690e-06
6:156368509 T C 0.097985 8.1519e-06
6:156370537 A C 0.248491 -2.8493e-05
6:156371884 C T 0.496852 1.3945e-05
6:156382801 T C 0.699375 -8.9586e-06
6:156383801 G C 0.026246 -6.4761e-08
6:156389148 C A 1.017005 -5.3275e-05
6:156395631 C G 0.357567 -5.0814e-06
6:156414337 T C 0.718801 2.2800e-05
6:156414829 A G 0.046509 -3.6951e-06
6:156424791 C T 0.029086 -2.3735e-05
6:156426161 A G 0.028706 1.5253e-05
6:156426343 T G 1.914025 -1.3830e-05
6:156428567 T C 0.227873 -3.1475e-05
6:156434006 G T 0.099244 7.0786e-06
6:156434636 T C 0.069616 -2.7671e-05
6:156434917 T C 0.128927 5.9628e-06
6:156434933 C T 1.457960 -3.0294e-05
6:156441161 C T 0.052384 1.1196e-05
6:156446171 A G 0.060259 -2.9135e-06
6:156446855 G A 0.236689 -4.6631e-05
6:156452092 A G 0.042407 1.1258e-05
6:156452551 G A 0.078448 1.8230e-06
6:156454443 C T 0.089942 4.0921e-06
6:156464824 T C 0.131368 -4.2235e-06
6:156469089 C A 0.456925 1.7769e-06
6:156475714 G A 0.745427 -6.1570e-05
6:156476113 T G 0.837300 -3.7499e-05
6:156479329 C T 0.201926 -4.0461e-05
6:156480974 T C 0.091717 2.4568e-07
6:156486364 T C 0.080808 -3.4739e-05
6:156495821 C T 0.445886 -1.9542e-05
6:156496175 C A 0.033656 -3.0464e-06
6:156496610 A C 1.927316 -1.3730e-05
6:156501136 A C 0.450975 2.7151e-05
6:156503349 T C 0.260497 -4.9181e-05
6:156504546 G T 0.075702 4.8760e-06
6:156509132 G A 0.067292 1.7300e-05
6:156524151 T C 0.266473 -5.5132e-05
6:156524753 C T 0.070869 -2.6538e-05
6:156527318 C T 0.044111 1.1006e-05
6:156536552 C G 0.102370 -1.5123e-05
6:156536739 T C 1.091370 1.1335e-05
6:156537772 G A 0.063264 9.6761e-06
6:156539127 T G 0.184811 1.3982e-05
6:156555308 G A 0.028239 2.8848e-06
6:156564523 C T 0.191845 1.4454e-06
6:156566295 C T 1.111682 5.2682e-06
6:156568408 C T 0.166173 9.1152e-06
6:156568672 T G 0.074303 6.7630e-05
6:156575815 T G 0.074956 -4.6480e-05
6:156576135 C T 0.212008 -7.1271e-05
6:156578620 C T 0.359709 4.4611e-05
6:156581409 G A 0.104350 2.8781e-05
6:156581806 A G 0.219129 -2.0893e-05
6:156582128 T C 0.355850 -4.2032e-06
6:156588492 G A 0.921935 1.8321e-05
6:156589160 G T 0.022150 2.0798e-06
6:156589422 G A 0.038112 -1.4166e-05
6:156589526 T C 0.242772 8.7284e-06
6:156590382 G A 0.348167 1.6694e-05
6:156591654 G A 1.955792 2.4182e-05
6:156592566 T C 0.042709 -2.1470e-05
6:156600316 C G 0.097258 -1.7419e-05
6:156603232 A G 0.043144 -2.0365e-05
6:156603989 C T 0.300684 -9.6850e-06
6:156604759 A G 0.043832 2.2694e-05
6:156626204 G A 0.195850 -1.8936e-05
6:156628691 A C 0.061999 1.5882e-05
6:156629397 A G 0.144358 -2.0008e-05
6:156629769 T C 0.808798 -3.7078e-05
6:156630747 C T 1.289593 -2.5267e-05
6:156631278 A C 0.714254 -4.8032e-05
6:156636064 T C 0.058581 3.5118e-05
6:156639041 C T 0.060032 -1.6718e-05
6:156640516 C T 0.101977 1.2778e-05
6:156641429 T C 0.835372 5.3206e-06
6:156657842 A G 0.607051 -3.1851e-06
6:156664016 C T 0.071717 -6.7385e-06
6:156670531 C T 0.809155 -3.6386e-06
6:156675495 T C 0.137931 1.0741e-06
6:156678273 A G 0.328046 -1.5355e-05
6:156689671 C T 1.800190 -2.0552e-05
6:156697681 G T 0.311356 -2.5598e-05
6:156700918 A G 0.389087 -2.7186e-05
6:156704761 T G 0.082622 1.7776e-06
6:156706749 C T 1.168367 -2.5193e-05
6:156713891 A G 0.050768 9.5415e-06
6:156714709 T C 0.069967 -3.1549e-05
6:156714740 T C 0.031403 -2.5224e-05
6:156718811 A G 1.005924 6.3059e-05
6:156719785 A G 0.791835 -4.9188e-04
6:156721837 A G 0.056351 2.2285e-05
6:156723787 T C 0.082885 7.4292e-07
6:156726548 G A 1.009108 8.1991e-05
6:156730106 A G 0.113565 2.5854e-05
6:156732058 A G 0.039625 3.6191e-05
6:156734768 C T 0.088280 2.2739e-05
6:156735886 T C 1.136081 4.2793e-05
6:156744349 T G 0.695584 1.0251e-05
6:156744954 G C 0.091415 -4.5419e-05
6:156747488 T C 1.636977 -1.3624e-05
6:156748060 G T 1.076608 2.5710e-05
6:156749135 G A 0.114867 -1.3822e-05
6:156751058 G A 0.041975 1.2019e-05
6:156752850 A G 0.060327 -9.5342e-06
6:156753224 A G 0.021491 2.3115e-05
6:156753469 C T 0.066345 2.2693e-05
6:156758382 A G 0.070298 -9.6630e-06
6:156761260 T C 0.056104 2.8925e-05
6:156768673 C G 0.212777 -2.1258e-05
6:156771003 G A 0.082201 7.8083e-06
6:156772471 A G 0.626013 1.4623e-05
6:156776661 T C 0.141450 -7.5184e-05
6:156781716 T C 0.066484 2.2697e-05
6:156785563 C T 0.046853 -2.3826e-05
6:156786259 T C 0.082019 2.3316e-05
6:156787460 T C 0.535759 -3.6808e-05
6:156795580 A G 0.079792 -2.2028e-05
6:156799238 T A 0.043494 -3.6632e-06
6:156801876 A G 1.364704 1.7185e-05
6:156808798 G A 0.180715 -2.0671e-05
6:156814248 C T 0.057266 1.3102e-05
6:156821108 C T 1.699787 -1.1443e-05
6:156823930 A G 0.037210 1.5859e-05
6:156830040 A G 1.816588 2.2296e-06
6:156836257 T C 0.044773 -1.3284e-06
6:156837455 C T 0.031452 1.8060e-05
6:156839572 T C 1.465227 5.0902e-05
6:156844879 C A 0.080126 2.6651e-05
6:156846256 T C 0.271117 -4.5177e-06
6:156848835 G A 0.025259 -3.2891e-05
6:156849322 A G 0.031598 2.6023e-05
6:156854130 T C 0.044721 1.1910e-05
6:156854570 A G 0.037454 -1.0574e-05
6:156859195 T G 0.412866 5.3317e-06
6:156864146 C A 0.600361 -3.5967e-05
6:156865636 G C 0.040125 3.3629e-05
6:156865708 G T 0.065647 -1.2316e-05
6:156868655 A C 0.204179 -1.0106e-04
6:156868948 A G 0.233420 -4.0491e-05
6:156871935 T C 1.756225 -3.3132e-05
6:156872393 A G 0.027502 6.8902e-06
6:156878678 C T 0.344989 -7.2943e-05
6:156878988 A G 0.029011 1.7725e-05
6:156884941 T C 0.265859 -7.7102e-07
6:156890935 T C 1.694188 -7.6363e-05
6:156893548 T C 1.157932 -1.0151e-04
6:156897213 A G 0.444042 -2.2132e-04
6:156898968 G A 0.056870 -9.6496e-06
6:156902535 T C 0.039382 1.4500e-05
6:156907168 T C 0.299908 5.0398e-06
6:156913066 A G 0.032659 -4.9355e-06
6:156915443 C T 0.582947 4.0538e-06
6:156919569 A G 0.133881 4.0178e-05
6:156920654 G T 0.547762 -2.4225e-05
6:156922133 T C 0.058347 3.1900e-05
6:156922277 C T 1.068821 2.4404e-05
6:156923068 A G 0.566280 5.9101e-05
6:156932391 A C 0.055591 3.2615e-07
6:156933147 T C 0.101653 -1.7998e-05
6:156939196 C G 1.142716 3.1826e-05
6:156939692 C A 0.023529 4.5776e-05
6:156943281 T G 0.994420 1.4287e-05
6:156952540 A C 0.048103 -1.6734e-05
6:156960439 G A 1.529508 -4.2981e-05
6:156961391 G A 1.412184 -6.4338e-05
6:156964527 C T 0.118314 -1.1148e-05
6:156970409 G A 1.471190 -4.7017e-05
6:156970821 T C 0.058587 1.5350e-05
6:156971688 G A 0.326439 -3.9735e-05
6:156972218 G A 1.945318 1.1113e-05
6:156973867 A G 0.189102 5.7234e-06
6:157005821 G A 0.061447 1.4562e-05
6:157015837 A C 0.062826 9.9501e-06
6:157021730 C G 0.030313 5.5373e-06
6:157029156 C A 0.079289 7.4206e-07
6:157031061 G A 0.428955 -1.9762e-08
6:157042018 C A 0.836066 -2.3228e-05
6:157052747 C A 0.062563 2.7168e-05
6:157054166 A G 0.076624 -7.1978e-07
6:157056929 G A 0.034938 8.0790e-06
6:157059428 A G 1.242755 5.4214e-05
6:157074522 G T 0.114224 3.8531e-05
6:157074929 T C 0.143186 -7.9475e-05
6:157075575 A G 0.144436 3.0546e-05
6:157075954 A C 0.041131 1.9136e-06
6:157081273 G A 0.070490 -1.6330e-05
6:157091804 C T 0.567263 6.5338e-06
6:157101061 T G 0.088747 2.2897e-05
6:157101165 G T 0.145036 2.6272e-05
6:157113617 C T 0.138217 3.3448e-05
6:157116196 A G 1.971076 -7.4883e-05
6:157125034 T C 0.027518 9.3929e-06
6:157131665 A G 0.154459 -6.5414e-05
6:157132241 T C 0.035402 -1.9349e-05
6:157132426 T C 0.092785 -1.6797e-06
6:157133535 C A 0.398435 -1.1236e-06
6:157135220 T C 0.100656 -2.4394e-05
6:157142604 G A 0.035399 2.2080e-06
6:157144362 G A 0.449070 4.5236e-06
6:157147305 A G 0.083947 -1.5585e-05
6:157150496 G A 0.039417 8.5086e-06
6:157151225 T C 0.150830 -6.5267e-05
6:157159661 G A 0.377632 1.0783e-05
6:157166053 T C 0.047863 2.1609e-06
6:157170348 T C 1.326676 -5.8633e-05
6:157177312 T C 0.032991 -1.0919e-05
6:157181248 G A 0.074294 1.4139e-05
6:157196595 A G 0.063001 -1.1436e-05
6:157199844 G A 0.669708 -1.7492e-05
6:157210313 C T 0.200686 -5.8868e-05
6:157213965 C T 0.097991 -2.1034e-05
6:157216200 A G 0.210748 9.8171e-07
6:157219164 G A 0.486092 1.0185e-05
6:157219214 A G 1.915002 -6.4477e-06
6:157220452 G A 0.055010 -3.2421e-06
6:157226804 T C 0.146017 -5.8077e-05
6:157231677 G A 0.422707 9.8610e-07
6:157232767 G T 0.447616 -1.9653e-07
6:157235937 G C 0.028920 -1.6374e-05
6:157238956 A G 0.066575 -2.1719e-05
6:157248593 A G 0.101555 -1.6598e-05
6:157249642 C T 0.308347 1.2375e-05
6:157250189 A C 0.786133 3.6245e-06
6:157251775 T C 0.041196 -1.0774e-05
6:157255076 C G 0.038366 -7.0780e-06
6:157261556 T C 0.063495 -6.3591e-06
6:157266662 T C 0.098306 -3.8896e-06
6:157267148 T C 0.065683 2.2277e-05
6:157274799 G A 0.642722 -3.5339e-05
6:157276186 C T 0.038356 1.7843e-05
6:157276462 A G 1.668160 3.5582e-05
6:157278066 G A 0.104834 -3.1283e-05
6:157280413 C A 0.056818 -2.9303e-05
6:157285155 C T 0.254499 2.6126e-07
6:157286830 A G 0.051751 -1.9927e-05
6:157294723 G A 0.047571 4.7389e-06
6:157306903 G T 0.049622 -3.0685e-05
6:157310712 A G 1.913379 -3.5226e-05
6:157311021 G A 0.357547 8.0476e-06
6:157314607 G T 0.160113 2.0142e-05
6:157322763 G A 0.669163 -4.9111e-05
6:157331884 C T 0.040670 6.5714e-06
6:157334519 C T 0.430507 1.1068e-04
6:157336182 C T 0.038249 5.4517e-05
6:157340330 C T 1.011429 -4.5912e-05
6:157342695 A G 0.146620 -7.0830e-06
6:157365557 A G 0.117885 -1.1775e-05
6:157374765 G C 0.060028 -8.8984e-06
6:157378621 T C 0.041027 -4.3131e-06
6:157381360 C T 0.070376 1.1257e-06
6:157389824 G A 0.438310 1.9387e-05
6:157390781 T G 0.251973 -2.7997e-05
6:157394217 C T 1.472161 3.0965e-05
6:157398175 C T 0.362698 7.7999e-05
6:157402041 G A 0.385218 -8.6730e-05
6:157403542 G A 0.157559 -9.1487e-07
6:157404463 C T 0.455117 -3.0058e-05
6:157405496 T C 0.386711 -6.3686e-05
6:157406462 G A 1.855730 -2.5178e-05
6:157408683 T G 0.068519 2.0554e-05
6:157411143 G A 0.513396 1.2685e-05
6:157417240 A C 0.420532 -2.4534e-05
6:157417484 A G 1.075355 -1.0383e-05
6:157418960 A G 1.078679 -3.1638e-05
6:157419056 T C 0.075998 2.9448e-05
6:157421297 C T 0.269939 3.5225e-05
6:157427837 C G 0.206428 -7.1240e-07
6:157431564 G A 0.031533 3.7511e-06
6:157435841 A G 0.424483 3.2475e-05
6:157437235 A G 0.192361 -3.4955e-06
6:157437279 T C 0.544211 -6.5734e-05
6:157438151 C T 0.058353 2.3723e-05
6:157441050 G A 0.430611 -4.5192e-05
6:157442183 A G 0.047434 -2.6905e-05
6:157443699 T C 0.400090 -2.4355e-05
6:157444430 A G 0.151937 8.3852e-05
6:157444698 A G 0.077195 -7.1148e-06
6:157444914 G A 0.664258 3.3145e-07
6:157445108 T C 0.039313 1.5704e-05
6:157445999 A G 0.180666 1.6940e-06
6:157446225 A G 0.078530 -1.5875e-05
6:157455422 T C 0.069435 -2.5920e-05
6:157455906 G A 0.183412 2.1542e-06
6:157456434 G A 0.106255 -1.0091e-04
6:157461929 T G 0.138542 5.3141e-05
6:157466508 A G 0.130154 3.0756e-05
6:157467160 C T 0.029608 -1.3576e-05
6:157482222 G A 0.212621 -8.8627e-06
6:157491123 T C 0.124464 2.2322e-05
6:157491381 G T 0.030043 -2.8290e-06
6:157502888 G A 0.081529 2.5481e-05
6:157505052 A G 0.539167 -3.2991e-06
6:157519832 G A 0.096995 1.0059e-05
6:157554604 G A 0.106401 1.1816e-05
6:157712634 G A 0.106255 8.6582e-06
6:157713777 T C 0.505398 -7.2964e-07
6:157716529 G A 0.043205 -2.1990e-06
6:157719164 G A 0.454623 2.7311e-06
6:157724008 T C 1.107206 1.7242e-06
6:157739931 C T 0.105859 5.4358e-06
6:157743741 C T 0.026518 -1.9619e-06
6:157752044 G A 0.092146 -2.4085e-05
6:157759741 A G 0.060509 2.8907e-05
6:157768581 C T 0.464351 3.6523e-06
6:157775271 A G 0.641200 -2.0686e-05
6:157777952 T C 0.057032 3.2970e-05
6:157790986 G C 0.046496 7.1311e-06
6:157796068 A G 1.301966 3.5655e-05
6:157804127 C T 0.348287 1.7036e-05
6:157805600 G T 1.734459 2.0939e-05
6:157810233 C T 1.579403 4.4999e-06
6:157833863 G T 1.749870 8.8154e-06
6:157839177 T C 0.094152 1.5752e-05
6:157839746 G A 0.022273 6.2571e-06
6:157840187 T C 1.623926 -1.0853e-06
6:157847933 G A 1.929147 2.1837e-05
6:157850881 T C 0.427540 1.4210e-06
6:157853659 C T 0.078429 2.9818e-05
6:157854806 A G 0.875909 -2.7094e-05
6:157862266 C T 1.412447 -3.0655e-05
6:157864969 T C 0.584787 -4.4098e-05
6:157870067 A G 0.447713 1.9873e-05
6:157876779 G A 0.455058 4.2403e-05
6:157880169 G A 0.135289 2.7359e-05
6:157885270 A G 0.089666 -6.3930e-07
6:157887368 G A 0.048648 2.4562e-05
6:157894267 A G 0.584388 -1.8603e-05
6:157897335 C A 1.607985 -2.2564e-05
6:157910318 G T 0.627194 7.8740e-05
6:157910732 T C 0.640953 -2.8946e-05
6:157912586 G T 0.516580 -3.5194e-05
6:157912802 T C 0.120105 2.4708e-06
6:157913440 C A 0.062722 2.0163e-05
6:157920773 A G 0.339452 1.8384e-05
6:157941391 C T 1.383793 -1.4737e-05
6:157946665 T C 0.829055 -9.0948e-06
6:157949062 C T 1.079513 -6.7090e-06
6:157963550 C T 0.806656 -1.3807e-06
6:157976674 C T 0.420711 3.4311e-05
6:157984543 T C 0.111137 6.7009e-05
6:157986518 C T 0.264528 1.3398e-05
6:157987407 A G 0.807698 -1.7293e-05
6:157996633 A G 0.919789 -7.4079e-06
6:158005609 T C 1.077221 2.3053e-05
6:158006921 G C 0.161480 2.4372e-05
6:158009638 A C 0.686223 -5.1266e-06
6:158011840 A C 0.150434 2.2763e-05
6:158012804 T C 0.646796 -1.8295e-05
6:158019569 C T 1.221849 -2.8404e-05
6:158024868 T C 0.473141 -2.3381e-05
6:158029942 A G 1.157634 3.6211e-05
6:158031132 G A 0.371472 6.6988e-06
6:158033385 T A 0.133024 -1.3885e-06
6:158033649 C T 1.275149 4.5151e-05
6:158053584 C A 0.136318 1.0721e-05
6:158061018 A G 1.122702 3.8723e-06
6:158066315 G A 0.054442 2.6043e-05
6:158070192 T C 0.285623 -1.5640e-05
6:158071835 C T 0.311927 3.6028e-05
6:158074504 G A 1.869719 -2.5269e-05
6:158078478 G A 1.424307 -1.2966e-05
6:158078716 A G 0.797262 -1.5710e-05
6:158085219 A G 0.033202 1.9139e-05
6:158085919 C T 0.029365 -1.5956e-05
6:158092255 G A 0.215740 -1.2280e-05
6:158092638 C T 1.437041 -1.2013e-05
6:158095901 C T 0.030167 2.9900e-05
6:158100618 T C 0.965049 1.9099e-05
6:158101153 G C 0.332944 -7.9734e-07
6:158101911 A G 1.320931 -4.0612e-06
6:158103454 T C 1.415307 1.1483e-05
6:158109026 G T 0.043572 8.8045e-06
6:158111824 T C 0.047714 2.4287e-05
6:158116643 G C 0.062745 5.5037e-06
6:158118531 C T 0.584424 2.7290e-05
6:158121682 A G 0.048330 2.6802e-05
6:158140371 C T 0.353003 -2.6513e-05
6:158149339 A G 0.063469 2.2387e-06
6:158155535 C T 0.481307 3.8416e-05
6:158161974 A G 0.901379 6.3647e-06
6:158163242 T C 0.050726 1.0628e-05
6:158164504 A C 0.084395 -9.4797e-06
6:158179374 G A 1.480970 -1.5038e-05
6:158182953 G T 1.616035 -1.1013e-04
6:158183012 G A 0.593658 -7.0989e-05
6:158183836 A G 0.553144 1.4990e-05
6:158185383 C T 0.090422 -8.2801e-06
6:158189705 A G 0.046227 -3.2807e-06
6:158190438 A G 0.443159 -4.1554e-05
6:158192079 A G 0.226789 -1.5054e-05
6:158193275 A G 0.068529 6.5518e-06
6:158193605 T C 0.081295 -1.7392e-05
6:158194819 A G 0.992057 3.3009e-05
6:158197415 T C 0.563797 -9.0548e-06
6:158201642 T G 0.362013 -8.9633e-06
6:158202360 G C 0.101452 8.6453e-06
6:158206901 A G 0.128716 -6.1498e-06
6:158210279 G A 1.182363 -2.1578e-05
6:158216126 T C 1.439436 4.4434e-05
6:158216580 C T 0.040053 1.1581e-05
6:158222837 A G 0.219960 -1.5839e-05
6:158233235 T G 0.236887 -7.1517e-06
6:158237522 T G 0.351533 1.1677e-05
6:158239649 A G 0.114561 8.9518e-06
6:158251474 C T 0.039541 -1.1550e-05
6:158255016 A G 0.045750 1.0570e-05
6:158266517 T G 0.677440 -7.5297e-05
6:158277673 A G 0.095431 -3.0223e-05
6:158280705 G T 0.038132 -1.6555e-05
6:158280771 C T 0.244615 1.3608e-05
6:158287686 A C 0.086485 3.1654e-05
6:158294184 C G 0.116600 8.4237e-06
6:158305737 C T 0.133478 1.2825e-05
6:158306375 T C 0.227276 -1.2663e-05
6:158312033 T C 0.090815 5.5089e-05
6:158319801 C T 0.040086 -4.2653e-07
6:158320266 G A 0.114695 2.0341e-05
6:158326198 G A 0.154930 4.0027e-05
6:158344260 G A 0.031653 -1.0645e-05
6:158355018 C T 0.094359 -1.8362e-05
6:158355898 T C 0.482115 1.8674e-05
6:158360507 A G 0.034523 -9.1377e-06
6:158366083 G A 0.049129 -3.9188e-05
6:158366299 A G 0.117119 6.3114e-06
6:158369963 A G 0.026684 2.4115e-05
6:158373880 T G 0.709434 -4.4672e-05
6:158374691 C T 1.223407 -2.0661e-05
6:158381884 A T 0.036503 -6.8103e-05
6:158382293 G A 0.384734 -1.7993e-05
6:158392095 A G 0.918565 -2.7115e-05
6:158392830 T C 0.022438 1.5506e-05
6:158398815 T G 0.414414 -1.3568e-05
6:158401049 A G 0.026197 2.0196e-05
6:158406017 A G 0.059512 -2.7578e-05
6:158407701 A G 0.057224 -5.2736e-06
6:158411645 G A 0.874721 -3.2518e-05
6:158415225 G A 0.046195 -1.7710e-05
6:158418597 A G 0.026781 -1.4427e-05
6:158418773 G T 0.050836 -2.9468e-05
6:158424693 C T 0.887928 -2.3810e-05
6:158431736 G A 1.402901 -8.0656e-06
6:158431821 A G 0.044786 2.7326e-05
6:158435748 A G 0.046026 -2.6799e-05
6:158438892 T C 0.041368 -1.8306e-05
6:158440031 A G 0.027460 -2.6684e-05
6:158445839 T G 0.161886 7.0754e-06
6:158445997 T C 0.178563 8.6935e-06
6:158448947 T C 0.203614 3.3302e-05
6:158450937 T C 0.733148 1.8222e-05
6:158452344 A C 0.552362 -4.4907e-05
6:158462506 G A 0.968963 1.2895e-05
6:158463237 G T 0.030738 6.7898e-06
6:158467506 C T 0.120320 5.2146e-05
6:158467599 G A 0.073628 1.2128e-05
6:158467989 C T 0.373978 -1.0339e-05
6:158471383 A G 0.053884 -2.5469e-05
6:158472445 G A 0.915755 2.2670e-05
6:158473071 G A 0.056000 -5.3366e-05
6:158474168 A C 0.754262 -3.4171e-06
6:158478259 A G 0.043725 1.7027e-05
6:158482344 A G 0.030878 3.6379e-05
6:158487570 T C 0.054384 1.2452e-05
6:158490397 G A 0.268563 1.5038e-05
6:158494224 G A 1.412502 1.4339e-05
6:158494568 A G 0.295107 2.7184e-05
6:158501708 T C 1.028901 1.1939e-05
6:158503927 T G 0.472472 3.4788e-06
6:158504847 G A 0.219600 6.2910e-06
6:158509750 G A 1.758248 6.6698e-06
6:158519008 C T 1.926956 1.7614e-05
6:158537561 T C 0.028680 -1.2494e-05
6:158538747 T C 0.070863 2.7049e-05
6:158541175 A G 1.023776 2.7941e-05
6:158542274 G T 0.459531 8.6358e-06
6:158545782 A C 0.033382 1.1398e-05
6:158555630 C T 0.569623 2.1610e-05
6:158559176 G A 0.161697 1.8005e-05
6:158571611 T A 0.052527 -7.0293e-07
6:158577694 G A 0.023240 1.0927e-05
6:158579859 C T 0.104753 2.6411e-05
6:158584691 A C 0.258504 -7.8008e-06
6:158586682 C T 1.731966 6.2419e-06
6:158589039 T G 0.278589 -2.2024e-05
6:158589655 G C 0.876032 -1.2701e-05
6:158591298 C A 0.074144 -1.0601e-05
6:158592568 A G 0.129956 -1.8460e-05
6:158605696 A G 0.122708 -3.8911e-05
6:158611969 A G 0.274152 -6.4093e-06
6:158614402 A G 0.062978 1.2175e-05
6:158614525 G A 0.042270 1.4453e-05
6:158620245 A G 0.101588 3.6719e-05
6:158622270 C G 1.121874 9.1426e-06
6:158622570 C T 0.082668 -8.7276e-06
6:158627337 A G 0.148720 -8.1427e-06
6:158628205 C A 0.172723 -6.1675e-06
6:158635064 T C 0.161045 -8.9506e-06
6:158641540 T C 0.147802 -9.8256e-06
6:158644859 A G 0.293121 1.5873e-05
6:158647758 G C 0.166472 -1.6651e-05
6:158647999 T C 0.518715 4.0108e-05
6:158653937 T C 0.021939 1.2643e-05
6:158653995 C T 0.799616 -2.0225e-05
6:158656959 A G 1.295588 -9.1113e-06
6:158658327 T C 0.102698 2.0370e-05
6:158668711 G A 0.040255 -3.6794e-05
6:158669064 A G 0.043140 1.7138e-05
6:158674230 C T 0.774392 -2.3834e-05
6:158677673 G A 0.035594 1.3212e-05
6:158692806 C T 0.080221 -5.3405e-05
6:158702242 T C 0.109754 1.6614e-05
6:158709032 A G 0.101341 3.5254e-05
6:158713263 T G 0.040871 -4.6753e-06
6:158717786 C T 0.048509 1.3782e-05
6:158726292 T C 0.487059 -2.5874e-05
6:158731103 G C 0.098316 1.4699e-05
6:158750330 C A 1.483297 -7.2248e-06
6:158761835 C T 0.286860 -1.3098e-06
6:158764401 T C 1.816273 -6.8531e-06
6:158765885 A C 0.078857 -5.2710e-05
6:158778045 C T 0.037460 3.2977e-05
6:158789192 C T 0.020043 -1.2667e-05
6:158792261 A C 0.530660 -2.7156e-05
6:158800904 G C 1.917176 -2.9170e-05
6:158803453 G A 0.049064 1.4688e-05
6:158811727 T C 1.433688 -9.8695e-07
6:158816875 G T 0.481677 6.7289e-05
6:158826941 A G 1.470252 -4.0187e-06
6:158828679 A G 0.063206 -1.3165e-05
6:158856385 G A 0.049791 -1.5799e-05
6:158856783 T C 0.695418 -3.5141e-05
6:158863601 T C 0.940588 7.4180e-05
6:158872334 T C 0.042342 -5.2640e-05
6:158872516 T C 0.064569 5.1796e-06
6:158873908 T C 0.463728 -3.7866e-05
6:158877174 G A 0.050469 -1.8001e-06
6:158878265 A G 0.036691 2.2549e-05
6:158879477 G A 1.132329 3.1586e-05
6:158879944 A G 0.667994 1.2049e-04
6:158893367 T C 0.047347 -3.4714e-07
6:158897412 G A 0.055049 2.2734e-05
6:158899547 A G 0.050482 -8.5554e-05
6:158902343 T C 0.048064 5.8264e-06
6:158910492 A G 0.094450 2.5324e-05
6:158910698 A G 0.116551 3.5792e-05
6:158911622 G A 0.054553 2.2209e-05
6:158917164 T G 0.241587 2.0467e-05
6:158931875 G T 0.115052 3.1907e-05
6:158936342 G A 0.866061 -1.9057e-05
6:158944233 G T 1.247322 -5.5743e-06
6:158950000 T C 0.056961 3.9334e-05
6:158955158 G A 0.059921 -2.9781e-05
6:158959878 G A 0.420140 2.3751e-06
6:158960344 C G 1.853266 -9.3445e-06
6:158965902 C T 0.626022 1.9328e-05
6:158969238 T C 1.413622 -3.4720e-05
6:158976194 A G 0.074326 -1.8128e-05
6:158976719 A G 0.051018 7.7240e-06
6:158977680 A G 1.076936 8.4499e-05
6:158984711 T C 0.219768 4.3062e-05
6:158984761 G A 1.050700 8.2720e-05
6:158995059 C T 0.817260 -8.1340e-06
6:158998351 T C 0.039619 -3.5450e-05
6:159003382 G A 0.090614 5.2135e-06
6:159005685 A G 0.545818 -4.2085e-05
6:159016515 C T 0.540219 2.4082e-05
6:159026008 C T 1.122108 9.4407e-05
6:159029043 A G 0.041790 -3.1750e-05
6:159029342 C G 0.823408 5.1832e-05
6:159032234 G A 0.156127 -2.0408e-06
6:159041716 A G 1.130739 6.7495e-05
6:159043943 T C 0.055760 2.8994e-05
6:159047217 T G 0.103889 -1.9008e-05
6:159050016 C T 0.583901 2.5968e-05
6:159050540 A G 0.267073 3.9204e-05
6:159051912 T C 0.544919 4.3387e-05
6:159056593 G A 0.027034 -1.8002e-05
6:159057746 C T 0.073839 3.3508e-06
6:159058804 A G 0.025126 -1.2496e-05
6:159060272 T C 0.025515 1.7725e-05
6:159068714 T C 0.342295 1.6082e-05
6:159081429 T C 0.540161 1.4596e-05
6:159081483 T C 0.026820 2.3045e-05
6:159082213 T C 0.038035 -2.8552e-05
6:159084805 A G 0.030715 -1.8257e-05
6:159085056 C T 0.291994 2.0132e-05
6:159087492 C T 1.224050 6.9295e-05
6:159087941 T C 0.048476 -3.2524e-05
6:159094468 C T 0.823541 3.3400e-05
6:159100654 T C 0.411863 1.5181e-05
6:159108096 C T 0.166965 -3.0017e-05
6:159111993 G A 0.548658 5.5644e-06
6:159119811 A G 1.170782 2.6177e-05
6:159119979 T C 0.983209 3.4350e-05
6:159121548 G A 0.028482 4.1521e-05
6:159123674 T C 0.117096 7.4257e-05
6:159124450 A G 0.085998 1.5654e-05
6:159128016 T C 0.511286 -2.0880e-05
6:159136320 A G 0.146903 -2.3963e-06
6:159137740 C A 0.380842 8.7561e-06
6:159141486 T C 0.441452 1.3006e-06
6:159141902 G C 0.149276 -1.2011e-05
6:159142978 G T 0.031988 -1.0116e-05
6:159145172 T C 0.128567 7.5051e-05
6:159145328 A G 0.136101 6.8866e-06
6:159147751 G A 0.506638 -1.7192e-05
6:159148694 G C 0.060600 1.7180e-05
6:159158309 T C 0.049353 1.2408e-05
6:159164389 C G 0.089737 6.1649e-06
6:159167285 G A 1.127726 3.2171e-05
6:159172714 T C 0.029803 -4.9237e-05
6:159175056 A G 1.001360 4.9021e-06
6:159176377 T C 0.027986 -2.7570e-05
6:159178345 T C 0.616181 2.2946e-05
6:159180010 A G 0.548408 1.5757e-05
6:159185563 A T 1.532812 -2.4624e-05
6:159187849 G A 0.053332 -7.7948e-07
6:159190190 G C 0.155803 -3.0069e-05
6:159191533 T C 0.547126 -1.4819e-05
6:159193471 T C 0.089773 -2.2041e-05
6:159198234 C T 0.239623 1.1991e-05
6:159200370 C T 0.686908 -1.1400e-06
6:159200407 A G 0.151772 -1.9821e-05
6:159200436 C T 0.039112 4.4219e-07
6:159200508 T C 0.077157 1.8590e-05
6:159219265 G A 0.028907 -1.0142e-05
6:159223364 A G 0.087858 1.6402e-05
6:159224034 C T 1.148571 -7.0457e-06
6:159224076 G A 0.028567 1.8933e-05
6:159227768 C T 1.266025 3.1577e-06
6:159229016 A G 0.103516 -5.9432e-06
6:159246104 T C 0.052144 1.3750e-05
6:159246717 T C 1.027960 1.2046e-06
6:159250133 C A 0.359861 -1.1291e-05
6:159261934 G C 1.638116 -1.4098e-05
6:159270803 C T 0.570912 9.3248e-06
6:159281302 A G 0.037544 1.2898e-06
6:159281495 A G 0.456165 1.9285e-08
6:159289813 T C 1.301920 -4.5036e-05
6:159299740 C A 0.037746 9.9467e-05
6:159303122 A G 0.039576 2.1041e-05
6:159313488 C T 0.695068 -5.3021e-05
6:159313507 T C 0.261591 1.3568e-05
6:159324086 G A 0.436567 9.6596e-06
6:159324721 A G 0.120294 -3.5102e-07
6:159324842 G A 0.719655 -1.2038e-05
6:159332825 C T 0.138788 1.6003e-05
6:159334046 A C 0.290794 7.3087e-06
6:159335320 G A 0.123961 1.7812e-05
6:159336335 G A 0.034870 -6.5165e-06
6:159336502 C T 1.171211 -2.3943e-05
6:159336696 A G 0.036558 -7.0630e-06
6:159338719 C T 0.032802 -2.9044e-06
6:159340740 G T 0.198609 2.0575e-05
6:159340892 G A 0.345830 -2.1557e-05
6:159341712 T C 0.644257 -3.4336e-05
6:159347730 G T 0.806507 -1.5421e-05
6:159351018 A G 0.052407 -4.2348e-05
6:159358299 T A 0.022971 3.3956e-05
6:159366373 C T 0.124886 5.0339e-06
6:159380407 T C 1.953932 -2.7315e-05
6:159395339 A C 0.097375 4.9037e-05
6:159401898 T C 0.050554 -6.5325e-05
6:159407446 T C 0.201403 -1.1209e-05
6:159407447 A G 0.048496 5.3418e-06
6:159414899 C T 0.151574 2.0777e-05
6:159416332 C T 0.079399 -3.2233e-05
6:159421904 G A 0.120297 3.1456e-05
6:159421962 G A 0.045205 3.4082e-05
6:159432052 A G 0.041676 -1.9687e-06
6:159442441 A G 0.025882 -1.1138e-05
6:159453813 A G 1.432510 8.6861e-06
6:159462424 T C 0.042066 -6.0939e-06
6:159465618 G A 0.030167 5.1392e-06
6:159465977 C T 1.130557 3.2150e-05
6:159469988 C G 0.082243 -6.1699e-05
6:159473785 C T 0.144209 -1.2685e-05
6:159474278 A G 0.030926 -8.0133e-06
6:159475468 T C 0.107511 1.0064e-05
6:159479102 G A 0.285957 1.4308e-05
6:159482822 A G 0.032747 -5.2870e-05
6:159483777 T C 0.026161 -4.7167e-05
6:159485742 A G 1.360150 2.8628e-05
6:159490436 T C 1.162269 4.1041e-05
6:159498267 C T 0.159717 1.5470e-05
6:159498295 T C 0.078861 -1.2875e-05
6:159501958 C T 0.334203 3.3163e-05
6:159511480 T C 0.123708 -3.6749e-06
6:159512373 A G 0.923963 8.5374e-06
6:159513954 A G 0.039151 -1.4059e-05
6:159517059 A C 0.276265 -5.4041e-05
6:159518681 C T 0.040647 1.1342e-05
6:159519676 C T 0.046879 -4.9766e-06
6:159521128 T C 0.853409 -4.1318e-06
6:159522109 C G 0.156364 -3.3079e-05
6:159524793 T C 0.348274 2.8411e-05
6:159526689 C T 1.551982 4.2940e-06
6:159527639 C A 0.028102 1.9998e-05
6:159533873 T C 0.036597 -2.0799e-05
6:159537946 T C 0.408633 3.6856e-05
6:159545408 C T 0.030053 3.4842e-06
6:159549389 A G 0.590864 -4.8038e-06
6:159550853 A G 0.958304 3.3525e-05
6:159553655 C T 0.109482 3.2114e-05
6:159555557 A G 0.027336 9.2224e-06
6:159562823 A G 0.952835 4.6551e-05
6:159567730 T C 0.999581 5.7833e-05
6:159567845 T C 1.338462 2.0269e-06
6:159568223 G A 1.249698 1.7010e-05
6:159579638 C T 0.251568 -6.4391e-05
6:159593984 T C 0.045977 -8.9639e-06
6:159599952 G A 1.077689 4.9329e-05
6:159600990 T C 0.077449 -2.7536e-05
6:159602564 G A 0.064582 1.8712e-05
6:159603166 T C 0.087498 -1.4916e-05
6:159604395 A G 0.067701 2.8884e-05
6:159604811 A G 0.360998 -4.8137e-05
6:159606873 C T 0.677397 4.2233e-05
6:159607103 G A 0.073589 -1.5218e-05
6:159610904 C T 0.378106 6.3626e-05
6:159617423 A G 0.060768 6.0842e-06
6:159618094 T C 0.030108 -1.0157e-05
6:159618365 A G 0.149607 -4.1912e-05
6:159621087 T C 0.121274 5.6473e-05
6:159622266 C T 0.047094 1.3400e-05
6:159630202 T C 0.131381 2.6328e-05
6:159641400 T C 0.248283 9.9408e-05
6:159642128 A G 0.743447 7.1134e-05
6:159650978 G A 0.478811 1.4803e-04
6:159651781 G A 0.252272 -1.1066e-05
6:159653330 A G 0.026606 1.0401e-05
6:159654030 A G 0.032621 4.4883e-05
6:159654539 A G 0.020127 -1.4973e-06
6:159655190 A G 0.025989 6.7015e-06
6:159655383 G A 1.778829 -3.8432e-05
6:159656107 A G 0.168669 -2.7573e-05
6:159670100 G A 0.081477 2.4067e-05
6:159673921 C T 0.065319 5.0745e-06
6:159678691 T C 0.081840 2.3198e-05
6:159691657 C T 1.725893 -1.3207e-05
6:159694344 C T 1.442172 -2.9938e-05
6:159696940 G A 0.020036 -1.5716e-06
6:159698140 A G 0.033253 -2.6114e-05
6:159700461 T C 0.050219 1.6212e-05
6:159700857 G T 0.062641 3.7133e-06
6:159701994 A G 0.098199 5.4975e-05
6:159703373 T G 1.625208 -3.1567e-05
6:159703583 C T 0.273114 2.3001e-05
6:159705122 A G 0.058736 2.5128e-05
6:159719183 G T 1.714335 -1.6430e-05
6:159722282 A G 1.354301 -4.8812e-05
6:159726341 C T 0.037781 -1.5915e-05
6:159731236 T G 0.086216 1.6274e-05
6:159733480 A G 0.276057 2.3255e-05
6:159737942 A G 0.084080 -4.5592e-05
6:159746467 G A 0.039492 2.8819e-05
6:159748688 G A 0.085885 1.2675e-05
6:159749585 T C 0.077436 -1.0863e-05
6:159757374 C T 0.273883 4.7891e-05
6:159757551 A G 0.118336 -3.2293e-05
6:159760679 A G 1.733657 -3.8610e-05
6:159781191 G T 0.618353 -5.8412e-05
6:159789012 C T 0.036808 3.6293e-05
6:159792458 G A 0.184561 -2.5274e-05
6:159795254 G T 0.064972 1.3685e-05
6:159795332 C T 0.729032 9.0680e-05
6:159801024 G A 0.463916 1.7026e-05
6:159803605 G T 0.155361 4.4189e-05
6:159812793 G A 0.087589 3.8706e-05
6:159819786 C A 0.359696 5.3711e-06
6:159820779 A G 0.302232 4.6839e-05
6:159823467 C T 0.826511 6.4283e-06
6:159823585 G A 0.161765 -6.9808e-05
6:159832056 A T 0.161314 1.5497e-06
6:159835250 C T 0.028109 6.3660e-06
6:159835369 G A 0.222719 1.0248e-04
6:159846046 T C 0.033721 -6.0819e-06
6:159854586 T C 0.030121 -6.1634e-06
6:159855783 A C 1.628499 4.2086e-06
6:159857266 T C 0.854746 2.2934e-05
6:159857839 T C 0.047204 -2.4981e-05
6:159857915 G A 1.110507 -3.1851e-06
6:159859199 T C 0.427407 -2.4877e-07
6:159860514 C T 0.289687 2.7150e-05
6:159861662 G A 0.062735 1.6281e-06
6:159862025 T C 0.327384 3.3607e-06
6:159862261 G A 1.423941 -3.1574e-05
6:159866049 C G 0.211810 2.3967e-05
6:159866409 A C 1.345064 -8.6263e-06
6:159868746 A G 0.123283 -1.2723e-05
6:159873868 T C 0.250935 -4.0521e-06
6:159876028 G A 0.592003 -6.5863e-05
6:159876227 C T 1.261425 1.2206e-06
6:159893979 A G 0.488620 1.2792e-06
6:159894615 C A 0.119453 3.9858e-06
6:159898784 T C 0.183298 6.3279e-05
6:159904593 T C 0.225195 8.2502e-06
6:159904910 A G 0.039187 1.7541e-05
6:159912294 A G 0.250928 3.5552e-05
6:159914754 C G 0.501029 -1.6550e-05
6:159922571 T C 1.760163 3.3335e-05
6:159925359 G A 0.184012 7.6414e-05
6:159927175 A G 0.113529 2.8433e-05
6:159929560 C T 0.704938 -5.3921e-06
6:159930566 T C 0.231340 2.5883e-05
6:159932349 A G 0.062713 -6.5790e-06
6:159933238 G A 0.820918 -3.5424e-05
6:159937727 G C 0.057286 -3.7322e-06
6:159937998 C G 0.037408 -1.0642e-05
6:159943255 T C 0.034399 -2.0585e-05
6:159945649 T C 1.515246 5.0119e-06
6:159949340 C T 0.490915 6.3448e-06
6:159949798 C A 0.536129 9.1709e-06
6:159949869 C T 0.729311 -3.0910e-05
6:159950060 A C 0.028800 -6.5426e-06
6:159951830 C T 1.602454 -8.2842e-06
6:159951925 T C 0.405063 -2.4901e-05
6:159955465 A G 1.052378 -5.2564e-05
6:159956698 T C 0.689482 -2.2139e-06
6:159961187 C T 0.067247 4.5915e-06
6:159962229 A G 0.076683 7.9996e-06
6:159985712 C G 0.111400 -7.5768e-05
6:159987048 A C 0.671036 -4.5274e-06
6:159987139 C T 0.075761 -3.3051e-05
6:159987888 T C 0.802991 -8.5318e-06
6:159993483 T G 0.256946 5.4715e-06
6:160002582 A G 0.028966 2.9829e-05
6:160010135 T C 0.043919 1.9749e-05
6:160012472 G T 0.701001 -1.9383e-06
6:160025665 T C 0.658549 3.7021e-05
6:160026128 G A 0.824482 8.1837e-07
6:160026361 G A 0.020699 9.0459e-06
6:160032984 G A 0.052621 -2.0936e-06
6:160041074 G A 0.291579 -9.5671e-06
6:160041287 T C 0.102552 1.5078e-05
6:160041574 A C 0.094181 -7.8929e-06
6:160043247 A C 0.508900 2.2073e-06
6:160059264 T C 0.072762 -6.1545e-05
6:160063571 G A 0.060989 3.3588e-05
6:160063852 C T 0.978740 -4.9307e-05
6:160068968 A G 0.584749 -1.0303e-05
6:160071159 A G 1.588841 -2.9245e-05
6:160074717 A T 0.023779 -3.2382e-05
6:160086088 A G 0.050122 -5.5757e-05
6:160089105 T C 0.039771 -5.4620e-05
6:160099976 C A 0.048509 -1.1531e-05
6:160101320 T C 0.122874 1.5755e-05
6:160104844 T G 1.602545 -1.5652e-05
6:160107091 T C 0.025889 -4.9621e-06
6:160113872 G A 1.004580 -1.7472e-05
6:160115454 A G 0.078276 -2.4977e-05
6:160121084 A C 0.076283 2.6682e-05
6:160122301 A C 0.098323 -1.0765e-05
6:160137687 A G 0.046905 4.4604e-05
6:160146224 G A 1.022776 3.4655e-05
6:160149179 C T 0.101419 1.5502e-05
6:160156944 G A 0.053705 1.7760e-05
6:160162439 G A 0.051063 -5.3398e-05
6:160166890 G A 0.020254 7.8857e-06
6:160169536 T C 0.145079 -4.2473e-06
6:160171380 G A 0.022000 -4.3809e-05
6:160178007 C T 1.588202 -9.3188e-06
6:160179780 C T 0.079055 -1.2499e-05
6:160191237 A C 0.051119 3.3565e-05
6:160195120 A G 0.065527 -3.1097e-05
6:160196343 G A 1.154680 -3.3506e-05
6:160198212 C T 0.084421 4.3695e-05
6:160198395 A G 0.807542 -1.2741e-04
6:160203084 T C 0.022997 -3.4130e-05
6:160207845 G A 0.035201 1.9007e-06
6:160211636 A G 1.539930 -1.0691e-05
6:160219035 T C 0.045831 4.0027e-05
6:160234625 C G 1.195288 4.4290e-05
6:160238027 G C 0.081658 3.9178e-05
6:160239268 G A 1.361958 1.7931e-05
6:160239835 C T 1.607865 -2.2202e-06
6:160241351 C T 0.358998 -7.8640e-06
6:160247249 T G 1.051540 -1.8142e-05
6:160249368 G A 0.164076 2.1757e-05
6:160251556 A G 0.305082 4.8926e-05
6:160255243 T G 0.522536 4.3352e-05
6:160261276 A C 0.029631 -2.5829e-05
6:160261363 A G 0.037746 -9.0733e-06
6:160281069 T C 1.375406 -4.2988e-06
6:160298088 A G 1.845836 3.3216e-05
6:160299505 A G 1.674262 -3.9027e-06
6:160301489 T G 0.126947 -2.1021e-05
6:160311715 C T 0.059941 -1.0517e-05
6:160311890 A G 0.156387 -1.5602e-05
6:160318803 G A 1.962790 -6.7597e-06
6:160324649 T G 0.022098 -2.4774e-05
6:160325989 G A 1.969415 6.5621e-06
6:160326690 G A 1.868284 3.2174e-06
6:160328620 T C 0.428183 1.8091e-05
6:160329423 G A 0.619982 -7.3179e-06
6:160331654 T C 0.128739 -6.9224e-05
6:160333305 G A 0.190231 -3.9952e-05
6:160344265 T C 0.168705 -2.6365e-05
6:160352921 C T 0.454013 1.4470e-05
6:160354810 A G 0.065050 -8.4678e-06
6:160359708 T C 0.056841 -1.1857e-06
6:160374745 G C 0.076563 4.4496e-05
6:160378574 C T 1.977097 7.7805e-07
6:160379096 C T 0.196408 -1.5359e-05
6:160379710 T G 0.080347 1.4196e-05
6:160380773 T C 0.025071 -2.4369e-05
6:160394730 G A 0.282205 2.6016e-05
6:160395632 G A 0.615587 -6.7575e-06
6:160398706 T C 0.421097 -1.5746e-06
6:160400147 G A 0.569720 4.1544e-06
6:160402705 A G 0.272718 -2.5620e-05
6:160404832 C T 0.312917 -7.0269e-05
6:160411267 G A 1.484089 -6.2365e-06
6:160423414 G A 0.032436 9.8087e-06
6:160424901 C T 0.260481 5.1416e-05
6:160429357 G A 0.069999 1.4311e-05
6:160437880 G A 0.166615 2.3393e-05
6:160445793 G A 0.274490 2.2233e-04
6:160447017 A G 1.335336 1.2203e-05
6:160448324 G C 0.275457 1.8927e-04
6:160451398 T C 0.392518 -7.5489e-06
6:160460362 A G 0.647383 5.6785e-05
6:160461793 C T 0.038875 -1.8735e-05
6:160472032 G T 0.514681 3.1007e-05
6:160490648 T C 0.127376 -1.9055e-05
6:160494409 G A 1.724355 9.1434e-06
6:160497890 T C 0.084193 -3.8497e-06
6:160501175 A G 0.021802 -2.5624e-06
6:160501825 A G 0.137746 -1.0005e-05
6:160514283 G A 0.151174 -2.5026e-05
6:160517888 T C 0.740399 6.5778e-07
6:160519228 A G 0.143332 -7.6470e-05
6:160525287 C G 0.555160 -2.4605e-05
6:160530626 C T 0.468639 -2.3848e-05
6:160533827 A G 0.039044 2.9602e-05
6:160544961 C G 0.120547 -1.4545e-05
6:160551204 C G 1.528375 1.4021e-05
6:160557643 T C 0.031205 1.6499e-05
6:160559348 T C 0.023477 -1.1059e-05
6:160560824 A G 0.056718 6.9098e-06
6:160560845 G A 1.168848 3.3111e-06
6:160564476 G C 0.374286 1.4766e-05
6:160575202 A G 0.778141 -3.1049e-05
6:160575837 A G 0.052810 8.3327e-06
6:160577011 A G 0.030371 -5.6973e-06
6:160578069 T G 0.026161 2.2421e-05
6:160578860 C T 0.340419 4.0781e-06
6:160581374 G A 1.411204 -1.7919e-04
6:160581502 C T 0.289326 -8.2157e-05
6:160583732 C T 0.066585 -1.4543e-05
6:160593874 A C 1.242820 5.3820e-05
6:160595233 C T 0.149360 2.9270e-05
6:160603132 T C 0.090711 2.5506e-05
6:160608804 C A 0.040735 8.7837e-06
6:160611256 C G 1.819373 -5.1792e-06
6:160611465 A C 0.059282 -2.6246e-05
6:160613171 T C 1.446301 7.6630e-05
6:160622637 A G 0.718850 -1.4294e-05
6:160624220 G A 0.100238 -2.6687e-05
6:160625231 T C 0.080571 2.1564e-05
6:160628905 T C 0.537460 3.2578e-05
6:160637239 C T 1.792812 3.6285e-05
6:160646222 G T 0.106155 3.0956e-05
6:160660694 C T 1.517823 8.4965e-05
6:160666365 A G 0.285951 -1.2532e-05
6:160668389 G A 0.286882 -6.4109e-05
6:160671737 T G 0.022844 7.9622e-09
6:160679400 A C 0.802771 4.5247e-05
6:160681393 G A 0.269851 -2.3780e-05
6:160682654 A G 0.043033 2.6493e-05
6:160683206 T C 0.040063 -2.3948e-05
6:160687412 G T 0.040099 1.6521e-05
6:160698574 A G 0.022669 2.3683e-05
6:160699116 G C 0.442650 8.0202e-05
6:160700325 T G 0.670717 1.0128e-05
6:160700858 C T 0.503424 -4.9633e-06
6:160719593 G A 1.348865 -1.8084e-05
6:160719741 A G 0.316656 -3.8020e-05
6:160727102 C T 1.030897 8.6445e-06
6:160737935 A C 0.051333 5.2957e-05
6:160741622 A G 0.318094 -3.5627e-05
6:160742369 T C 1.965789 1.8648e-05
6:160744151 G A 0.614951 3.0749e-05
6:160748465 C T 0.416595 -2.2717e-05
6:160754460 T C 0.039485 -1.9504e-05
6:160757346 G A 0.051966 -1.7456e-05
6:160765055 G A 0.058107 -2.0832e-06
6:160766321 T C 1.695262 -6.5155e-06
6:160769423 A G 0.934132 3.6517e-06
6:160779213 T G 0.042582 -5.6612e-05
6:160779981 A G 0.052368 2.2414e-05
6:160785158 T C 0.115126 6.3036e-05
6:160789296 G A 0.590260 5.0045e-05
6:160808160 T G 0.022205 8.7546e-06
6:160833664 T C 0.614659 -5.1314e-05
6:160837368 C G 0.932828 1.0956e-04
6:160840252 T G 0.708496 -3.3682e-05
6:160841425 C T 0.030095 -1.2192e-05
6:160842571 T C 0.036084 -1.0522e-05
6:160847571 A G 0.049590 -8.0936e-06
6:160848743 A G 0.037830 2.8282e-05
6:160854191 C T 0.049210 -1.7192e-05
6:160857193 G A 0.020407 -1.0740e-05
6:160872151 T C 0.784412 -1.7217e-05
6:160874032 T C 0.083505 6.0720e-06
6:160874677 A C 0.037421 1.4861e-05
6:160891231 C T 0.041991 -4.0346e-05
6:160899138 A G 0.039635 2.7034e-05
6:160906922 T G 0.090899 2.6963e-05
6:160907134 T C 0.610417 -1.4657e-05
6:160910517 A T 0.089439 -2.1416e-05
6:160921969 A G 0.078474 2.6003e-05
6:160922870 G A 0.037544 2.7344e-05
6:160952816 C T 0.037359 1.4257e-05
6:160953258 A T 0.027917 -5.6387e-07
6:160953642 G A 0.041206 9.1950e-06
6:160960359 C T 1.667416 -1.3170e-05
6:160961137 C T 0.037093 2.1991e-05
6:160962370 T G 0.055199 1.3835e-05
6:160962503 C T 0.345473 -2.5630e-05
6:160964135 C T 0.144621 1.8889e-06
6:160966347 C G 1.005099 -2.5528e-05
6:160969096 T C 1.939323 1.1555e-05
6:160969629 G A 1.384079 -5.7297e-05
6:160973905 G C 0.124805 1.7033e-05
6:160975629 A G 0.052975 -9.8098e-06
6:160976148 G A 0.397471 -1.3296e-05
6:160980330 C T 1.039184 -4.9108e-05
6:161004972 G A 0.151109 -8.2606e-06
6:161006077 T C 0.076455 -4.6904e-06
6:161007538 C G 0.673694 -7.6886e-05
6:161010118 G A 0.161649 -2.0731e-05
6:161010150 T C 0.077783 2.7971e-05
6:161011137 T C 0.042342 -1.7697e-05
6:161011907 T C 0.034454 -4.2890e-06
6:161013826 T C 0.026999 3.7198e-06
6:161014489 G T 0.291433 -7.1621e-05
6:161014751 C T 0.381537 -1.6645e-05
6:161017363 A G 0.066400 2.1372e-05
6:161018174 T C 1.063196 -1.9677e-05
6:161018985 A G 0.059051 -2.6171e-05
6:161022107 T C 0.021371 -9.4580e-06
6:161022495 A G 0.057561 2.3456e-05
6:161081331 G A 1.272065 4.3143e-05
6:161083025 A G 0.270994 -5.3042e-05
6:161096758 C T 1.072810 3.2702e-05
6:161108536 T C 1.402103 2.2149e-05
6:161109053 G A 0.327406 -1.9376e-05
6:161122763 C T 1.164992 2.0205e-05
6:161137779 C T 0.837907 2.1773e-05
6:161137990 A G 0.888840 -2.9880e-05
6:161152240 A G 0.583424 -1.5770e-06
6:161152905 T C 0.033776 -1.0652e-05
6:161157310 T C 0.027456 3.7184e-05
6:161160644 A G 0.158977 6.9492e-08
6:161161559 A C 0.583668 -2.3798e-06
6:161161904 C G 0.348521 -4.0449e-05
6:161170855 G A 0.152593 6.8483e-05
6:161173349 T C 0.047233 -2.4929e-05
6:161190516 A G 0.046925 -1.9349e-05
6:161197087 G A 1.059502 1.6766e-05
6:161198083 T G 0.341454 1.1241e-05
6:161205949 A G 1.589539 1.5059e-05
6:161217544 C A 0.029826 1.5273e-05
6:161231592 T C 0.705688 3.0534e-06
6:161252685 A C 0.825053 -6.0480e-06
6:161259259 T C 0.039690 -2.6432e-06
6:161260781 A G 0.073946 -2.1576e-05
6:161283135 G T 1.102062 1.1668e-05
6:161283829 C T 0.272240 2.1333e-05
6:161287333 T C 1.366139 1.8934e-05
6:161310910 A G 0.308386 1.5694e-05
6:161314010 A G 0.048963 -1.0525e-05
6:161315724 G A 1.364435 3.1950e-05
6:161326602 C T 0.043221 -3.6630e-06
6:161326977 C A 0.093178 -4.0072e-06
6:161328365 G A 0.041186 2.7199e-08
6:161330965 A G 0.040940 -3.8700e-06
6:161333937 C G 0.305942 -2.9666e-05
6:161334562 G A 0.494076 2.6811e-05
6:161342481 G A 0.199050 3.1670e-06
6:161348669 A G 0.044471 8.0559e-07
6:161349326 C T 0.250815 1.3180e-04
6:161362549 G A 0.039586 2.0748e-05
6:161363705 T G 0.190673 -3.3043e-05
6:161366801 A G 1.215104 8.9260e-06
6:161368268 T G 0.069672 -1.2941e-05
6:161372852 A G 0.676235 -5.0176e-05
6:161374894 C T 0.383585 -4.3561e-05
6:161378192 G A 0.788810 -6.6939e-05
6:161381835 T C 0.092610 -4.2564e-05
6:161388012 A G 0.201024 2.6697e-05
6:161388212 G A 0.151752 -4.5617e-05
6:161394115 C G 0.491483 1.0968e-05
6:161414391 G C 0.083022 1.4869e-05
6:161417460 T C 0.120605 -9.6519e-06
6:161431207 G A 0.044698 1.2964e-05
6:161432466 T C 0.076968 5.1316e-05
6:161432984 T C 1.874598 -1.4566e-05
6:161437775 C T 1.906637 -2.0904e-05
6:161445748 A G 0.095252 7.3889e-05
6:161450190 T C 0.098508 -5.2806e-06
6:161450528 T C 0.239110 1.3938e-05
6:161465297 G A 0.886081 2.9507e-05
6:161469774 A G 1.901794 4.8356e-05
6:161472028 G A 0.029514 -3.2508e-05
6:161486253 A G 0.064456 2.5500e-05
6:161490220 T C 0.056328 1.4208e-05
6:161499493 A G 1.730405 4.1371e-05
6:161502094 T C 1.495141 1.0707e-04
6:161502445 T C 0.045864 1.5885e-05
6:161506839 T C 0.063729 9.9450e-06
6:161508880 C A 0.069704 -1.0329e-05
6:161517918 A G 0.021838 -3.3428e-06
6:161550919 T C 0.074105 4.2047e-05
6:161551176 G A 0.058227 8.1887e-06
6:161551876 A G 0.088786 1.7465e-05
6:161554724 G A 0.057652 -2.1443e-06
6:161556593 A G 0.023935 4.8913e-06
6:161556852 T C 0.095333 -4.4384e-05
6:161560461 A G 0.025629 -4.4165e-05
6:161565180 A G 0.050550 -7.0029e-07
6:161566275 G A 0.229064 -9.2287e-06
6:161566685 A T 0.080811 8.5762e-06
6:161567333 A G 0.814689 3.1284e-05
6:161576919 G A 0.424479 -1.2809e-05
6:161583663 C T 0.168010 -2.0130e-05
6:161587755 T C 0.058266 -2.5695e-05
6:161601036 C T 0.496809 -3.0875e-05
6:161605265 T C 0.077582 -1.5404e-06
6:161606717 C T 0.677949 1.4566e-05
6:161607130 C T 0.065322 -1.8295e-05
6:161619810 A G 1.717629 3.8874e-05
6:161625708 G A 0.227295 1.1988e-05
6:161627060 C T 0.120086 -2.5115e-06
6:161628111 C T 0.459430 2.2410e-05
6:161628660 A G 0.132287 -1.9494e-05
6:161636239 C T 0.055332 1.3702e-05
6:161641207 T C 0.074112 -6.3589e-06
6:161646049 T C 0.079558 -2.8716e-05
6:161648285 T C 0.023208 2.6813e-05
6:161651368 T C 0.894079 4.2111e-05
6:161655357 A G 0.479249 -1.0997e-05
6:161658435 G A 0.348839 5.4544e-05
6:161661485 G A 0.052118 1.2380e-05
6:161666190 C G 0.323096 1.8974e-05
6:161666277 G A 0.545474 -5.1266e-06
6:161672443 G T 0.159750 1.7051e-05
6:161675491 C T 1.065640 2.2828e-05
6:161682569 C T 0.061950 8.9534e-06
6:161684562 C T 0.937898 2.6973e-06
6:161684645 G T 0.369677 -5.5857e-06
6:161686792 A G 0.084307 1.2348e-05
6:161688163 A C 0.090214 2.4935e-05
6:161689677 A G 0.049655 1.1433e-05
6:161692056 A G 0.264256 -4.9180e-06
6:161693897 G T 0.472621 2.3198e-05
6:161696163 G A 0.353970 -5.7628e-06
6:161697400 G A 0.619781 1.4836e-06
6:161701633 T C 0.169620 -1.3564e-05
6:161702270 A G 1.054267 -1.3486e-06
6:161703885 T C 0.054471 -7.9347e-06
6:161706271 A C 0.377269 1.5888e-05
6:161707347 C T 0.516628 3.5095e-06
6:161707465 C A 1.605807 -1.4942e-05
6:161711361 G A 1.180705 -4.5559e-06
6:161712035 G T 0.661551 -8.9670e-06
6:161712880 G T 0.446791 -7.5189e-06
6:161716160 C T 0.081240 -3.2287e-05
6:161720023 C T 1.089708 2.5950e-05
6:161723705 T C 0.727231 9.8748e-06
6:161724214 A G 0.045208 -4.3026e-05
6:161724451 A C 0.072927 7.4390e-06
6:161725801 C A 1.335278 3.4648e-05
6:161732489 T C 0.124387 7.2610e-06
6:161732949 T C 0.022893 -1.1088e-05
6:161740021 C T 0.114870 2.5294e-05
6:161740400 G A 0.594194 9.3876e-05
6:161741442 A G 0.939323 8.8429e-05
6:161751279 T C 0.759549 1.7919e-04
6:161758640 C T 0.108083 1.5112e-05
6:161761276 G A 0.282163 3.2618e-05
6:161767324 A G 0.217379 3.5563e-05
6:161770811 T G 0.101267 -1.4005e-05
6:161775288 G A 0.043264 1.6356e-05
6:161777500 T C 0.043131 -1.7356e-05
6:161777720 A G 0.216143 -5.4209e-05
6:161779092 A G 0.111384 2.6265e-05
6:161780470 A G 0.282056 4.4675e-06
6:161781225 T C 0.084291 -6.0881e-06
6:161791655 A G 0.138830 -1.0831e-05
6:161797149 G A 0.820684 -6.8302e-06
6:161801021 G T 0.548992 -1.5738e-05
6:161801043 T C 0.055569 -1.0092e-05
6:161807855 G C 0.335430 1.5143e-06
6:161810543 C A 0.249870 5.5331e-06
6:161810721 A C 0.153184 -4.6816e-05
6:161810908 C T 1.466714 -2.2698e-05
6:161812932 A C 0.185346 -7.6786e-06
6:161814907 G A 0.202303 -3.3596e-06
6:161815583 T C 0.168955 4.6411e-06
6:161825563 A G 0.044958 7.1513e-07
6:161834380 G T 0.513116 1.1101e-05
6:161835806 A G 0.046341 -6.1715e-06
6:161839163 C T 0.822775 1.6801e-05
6:161839781 T C 0.749903 1.4368e-05
6:161840889 G C 1.645764 2.6638e-05
6:161847113 A G 0.089189 9.5413e-06
6:161849789 G T 1.486192 6.8568e-05
6:161850337 C T 0.122699 -1.8062e-05
6:161853203 G A 0.522610 4.3505e-05
6:161856132 G A 1.054319 -2.1980e-05
6:161858851 T C 0.094174 -1.8830e-05
6:161860229 A C 0.023659 -3.0706e-05
6:161863075 C T 1.157841 -1.8697e-05
6:161863950 T C 0.266109 5.1324e-06
6:161864017 T C 0.191786 -1.7854e-05
6:161867457 A G 0.381527 -4.1525e-05
6:161869315 C T 0.812047 1.2793e-05
6:161870435 A G 0.405472 4.0432e-05
6:161870720 G C 0.290667 -8.7946e-06
6:161870944 T C 0.030680 -2.0462e-05
6:161871513 G A 0.193425 -5.6723e-05
6:161873400 C T 0.085797 6.3958e-06
6:161873804 C T 0.203594 -3.2290e-05
6:161881122 C G 0.190176 -3.7794e-06
6:161882221 C T 0.045270 1.3381e-05
6:161884630 A C 1.104048 1.7624e-05
6:161886037 G A 0.230022 -3.9462e-06
6:161887625 G A 0.392664 1.7129e-05
6:161891028 T C 0.087215 -1.0647e-06
6:161891198 G A 0.423876 -3.3656e-05
6:161896230 T C 0.124753 -3.8008e-06
6:161899244 T C 0.277577 4.0892e-06
6:161900294 C T 0.197904 1.1820e-05
6:161901679 C T 0.129521 1.3715e-05
6:161902154 C T 1.111283 4.8789e-06
6:161903855 T C 0.021916 -9.1047e-06
6:161908429 T C 0.066883 -2.9723e-05
6:161909909 C T 1.518790 5.9496e-06
6:161916039 C T 0.034886 1.3520e-05
6:161916837 T C 0.021419 -2.3825e-06
6:161917394 A G 0.816806 -1.3258e-05
6:161920498 G T 0.027538 -1.8509e-05
6:161925152 T G 1.593675 -6.4818e-06
6:161925294 T C 0.165845 -1.7915e-06
6:161928803 G A 1.343356 -1.1737e-05
6:161929526 G A 0.097329 8.7921e-06
6:161933472 T C 0.064936 5.5080e-06
6:161933935 A G 0.150551 1.4233e-05
6:161936044 C A 0.200913 3.0675e-06
6:161936066 T C 0.465020 -6.3274e-06
6:161936834 C T 0.033585 1.8016e-05
6:161937977 G A 0.044598 2.3266e-05
6:161938198 C T 0.112676 -4.1648e-05
6:161940859 T C 0.142131 1.8989e-06
6:161942019 C T 0.280748 -3.0465e-05
6:161942978 C A 1.685142 7.8564e-06
6:161953076 C T 1.605558 6.9580e-06
6:161968589 G A 0.028917 6.9868e-06
6:161970241 A C 0.030478 -1.9731e-05
6:161970866 T C 0.058120 5.7364e-06
6:161971076 C T 0.381518 2.9616e-05
6:161971337 C T 0.577364 8.1354e-05
6:161971631 C A 0.049914 1.2314e-05
6:161971966 T C 0.035039 3.7442e-05
6:161975091 T C 1.005664 3.1841e-05
6:161977310 A G 0.803589 3.7952e-05
6:161979264 G A 0.299898 -2.4922e-05
6:161990678 T C 1.078137 4.5555e-05
6:161990915 G C 1.187466 2.4286e-05
6:161998671 T G 0.032591 8.7419e-06
6:162001436 C T 1.221580 5.5826e-05
6:162001439 T C 0.052397 8.5450e-07
6:162006116 A G 0.040845 -4.6471e-06
6:162007822 C A 1.126136 7.1371e-05
6:162022609 C T 0.052612 -2.3074e-05
6:162036041 C A 0.047915 1.0417e-05
6:162039927 C A 0.431286 3.3480e-05
6:162041481 A C 0.069798 -3.8502e-06
6:162041758 G A 1.222969 4.5626e-05
6:162043005 A G 0.329604 -4.6095e-06
6:162045282 C A 0.022815 -8.8927e-05
6:162054424 T C 0.031390 5.6584e-06
6:162056646 A G 0.058642 1.9208e-06
6:162057419 T C 0.234560 1.0292e-05
6:162058239 A G 0.024775 -9.9383e-06
6:162061487 C A 0.578880 4.5664e-06
6:162061553 C G 1.224605 -1.1005e-05
6:162068063 C T 0.036288 -1.9446e-05
6:162068247 T C 0.101036 1.3330e-05
6:162075343 A G 0.026944 1.2218e-05
6:162076656 G T 0.784266 1.3357e-05
6:162077216 T G 0.036882 -6.5010e-05
6:162081542 T C 1.010698 1.6806e-05
6:162083847 A G 0.472768 1.4424e-05
6:162085232 T C 0.044588 8.8124e-06
6:162088198 C T 0.046860 -2.1777e-05
6:162090796 A C 0.107583 -2.0496e-05
6:162097298 T C 0.122913 8.7334e-06
6:162098479 C T 1.900048 2.1345e-05
6:162101328 C T 0.043312 7.3595e-06
6:162105755 G A 1.418160 -2.0410e-05
6:162106954 T C 0.055685 -3.3640e-07
6:162107046 C T 0.074540 -1.3682e-05
6:162107455 T C 0.087689 8.9821e-06
6:162112810 G A 0.026664 2.3804e-05
6:162114686 C T 0.224903 -1.9888e-05
6:162114809 A G 1.167144 1.5463e-05
6:162115908 C T 0.095921 1.5350e-05
6:162124504 G A 0.038314 2.0658e-05
6:162127570 G A 0.735212 -5.6999e-06
6:162128543 G A 0.837478 -7.8109e-06
6:162137147 T C 0.190355 4.3335e-06
6:162138451 C T 0.251577 5.3691e-06
6:162141119 C T 0.028138 -4.7914e-06
6:162142644 G A 0.189209 3.0937e-06
6:162146333 C T 0.425813 -2.2123e-05
6:162155370 T C 0.161022 -4.1034e-06
6:162157479 T C 0.050155 -2.4255e-05
6:162157827 A C 0.042572 1.1906e-05
6:162158312 A C 0.372056 4.2627e-06
6:162158495 A G 0.516524 2.8515e-05
6:162161375 A G 0.060856 -6.4619e-07
6:162161619 T C 1.370277 1.8152e-06
6:162164600 G A 0.625344 2.0131e-05
6:162164735 A G 1.365022 5.7355e-06
6:162165761 G C 0.021361 -3.7386e-05
6:162165949 T G 0.268842 5.9044e-07
6:162169275 C T 0.427780 -1.6518e-05
6:162169968 T C 0.079672 1.2898e-05
6:162170983 C A 0.056221 -9.1210e-06
6:162172462 C T 0.079068 1.4302e-05
6:162172718 T C 0.333392 -2.0266e-05
6:162182632 T C 0.061307 -2.8927e-05
6:162187712 T C 1.081662 -1.6225e-05
6:162187747 T C 1.804374 -1.1480e-05
6:162194328 G A 0.768478 1.5996e-05
6:162195003 A C 0.085745 3.8048e-05
6:162199699 G A 0.752087 1.4364e-05
6:162202134 G A 0.027651 1.1435e-05
6:162204414 T C 0.029819 -6.4174e-06
6:162211306 C A 1.828198 1.5317e-05
6:162227549 C G 1.930270 1.2118e-05
6:162229466 T C 0.047149 7.2892e-06
6:162236075 T C 1.796052 1.7568e-05
6:162236682 A G 0.615892 4.6486e-06
6:162237187 A G 0.532208 4.5893e-05
6:162237549 C T 0.020455 1.3535e-05
6:162240770 C T 1.138392 4.2592e-05
6:162245635 C T 0.605486 -2.8614e-05
6:162252602 G A 0.463361 2.7374e-05
6:162254146 A G 0.771646 -6.6306e-06
6:162254955 G A 0.192643 -7.2018e-06
6:162255535 T G 0.792085 1.8703e-05
6:162256072 A G 0.675401 -1.8008e-05
6:162256288 A G 0.809064 -9.7032e-07
6:162258279 C G 0.081178 1.1741e-05
6:162259706 A G 0.435239 2.7230e-05
6:162265241 C A 0.822489 3.9463e-05
6:162269996 A G 0.627873 4.9148e-05
6:162273601 A C 0.032332 -1.5546e-05
6:162274252 G A 0.182519 -3.8876e-06
6:162276993 A G 0.969298 1.6156e-05
6:162279260 C T 0.644592 3.5869e-05
6:162283192 A C 0.162814 -1.6444e-05
6:162283597 T C 0.110718 -3.6735e-05
6:162283782 A G 0.946028 -6.2942e-06
6:162286820 T C 1.710917 5.8539e-06
6:162287770 T C 0.058224 1.0777e-05
6:162292450 C T 0.567370 -4.0805e-05
6:162292876 A G 0.044487 3.8055e-05
6:162293644 G A 0.359878 -1.4055e-06
6:162294068 C T 1.395919 2.0067e-05
6:162296735 T C 0.048243 2.0912e-05
6:162297262 C T 0.363948 -1.8139e-06
6:162302398 G C 0.382115 -5.6167e-06
6:162302879 C T 0.044912 1.7340e-05
6:162303108 G C 0.339698 3.8089e-07
6:162306298 G C 0.785087 -5.5236e-07
6:162306764 A G 0.147250 -3.2382e-06
6:162310191 T C 0.020997 -5.2001e-06
6:162311480 T C 0.580318 -2.9723e-06
6:162315385 G A 0.068273 1.8715e-05
6:162315584 C T 0.092853 2.7697e-06
6:162317269 G A 0.259624 1.8232e-05
6:162318396 A G 0.751928 4.4411e-05
6:162319341 G A 0.200141 1.4104e-05
6:162319583 T C 0.067448 -9.0503e-06
6:162322406 T G 0.087985 7.3906e-06
6:162322697 G A 0.955204 3.0997e-06
6:162324402 C T 0.055789 -6.1111e-05
6:162324715 T G 0.076660 2.0817e-05
6:162325315 C T 1.035691 -2.6265e-06
6:162326357 A C 0.405735 -2.1676e-06
6:162330632 A C 0.144215 1.3928e-05
6:162335720 C T 0.073917 1.0056e-05
6:162336773 G A 0.169779 -2.5524e-06
6:162340950 T C 0.794552 -7.7937e-06
6:162352675 A G 0.027129 4.3625e-05
6:162369660 A G 0.625584 -2.6028e-05
6:162375318 T G 0.763194 -1.6224e-05
6:162382186 A G 0.040138 -3.7231e-05
6:162422510 C T 0.938777 9.3154e-06
6:162425855 G A 1.433055 2.1460e-05
6:162426756 C T 0.030689 -2.2575e-07
6:162434569 A G 0.022494 4.5567e-06
6:162436583 A G 0.138762 1.8149e-05
6:162439437 T C 0.418484 1.2053e-06
6:162445941 A G 1.520455 7.2363e-06
6:162446488 G A 0.037402 9.5405e-06
6:162447612 C T 0.361712 1.0776e-05
6:162452035 G A 0.134828 -6.5218e-07
6:162459335 C T 0.067146 -1.9037e-06
6:162465313 T C 0.252843 1.3647e-05
6:162471405 A G 0.031446 -8.5448e-06
6:162472032 G A 0.976315 3.7044e-06
6:162475722 A C 0.055095 -9.8887e-06
6:162478605 C T 0.086339 -1.2571e-05
6:162490067 T C 0.887266 2.1631e-05
6:162496356 C T 1.590250 1.7670e-05
6:162508247 G C 0.142258 -1.6126e-05
6:162510084 G T 0.913129 -1.1003e-05
6:162516960 C T 0.031196 -2.1627e-05
6:162519263 C T 1.475728 -1.2020e-05
6:162521448 A G 0.071337 -6.1842e-06
6:162537103 T C 0.670062 2.4533e-05
6:162538351 T C 0.493148 1.0892e-05
6:162539650 G A 0.649435 -1.4539e-05
6:162543304 G C 0.034639 2.5758e-05
6:162543349 G A 0.145764 3.6616e-05
6:162551099 A C 1.845986 -8.5811e-06
6:162551822 T C 0.030141 1.8660e-05
6:162559731 A G 0.053319 1.0475e-05
6:162563012 C A 0.219084 2.7547e-05
6:162565718 C T 0.884371 1.2852e-05
6:162567236 C G 0.044043 7.9220e-06
6:162568613 G A 0.660853 2.1928e-05
6:162569892 T C 1.159821 2.2321e-06
6:162577258 T C 1.855379 3.8662e-05
6:162582665 T C 0.180520 9.1755e-06
6:162587692 T G 0.087744 2.7417e-05
6:162589839 T C 0.077342 -3.1455e-05
6:162591346 A G 0.023695 -2.5373e-05
6:162594412 G T 0.061599 -3.2581e-06
6:162594521 C T 0.080522 -1.1262e-06
6:162594941 T C 1.950813 5.9706e-06
6:162597753 C T 1.277148 1.4818e-05
6:162601572 A C 0.647640 6.2779e-06
6:162602815 C A 0.263993 3.6392e-05
6:162605266 C T 1.363406 2.1400e-05
6:162605330 A C 0.351770 -2.9610e-05
6:162606080 T G 0.081743 6.4975e-05
6:162606276 G A 0.171435 1.1093e-06
6:162606477 G A 0.730204 -1.0961e-05
6:162611892 T C 0.031614 -2.3100e-05
6:162616850 A G 0.069535 1.5290e-05
6:162617012 C T 0.741149 -1.9869e-05
6:162617643 G A 0.846167 -7.7728e-06
6:162619788 C T 1.784166 -5.3442e-05
6:162622197 T C 0.031134 -1.8039e-05
6:162622304 G A 1.828542 -5.3322e-05
6:162622828 G T 0.911710 -1.6986e-05
6:162627290 C A 0.510159 -2.1914e-05
6:162632171 C T 0.332730 1.2542e-06
6:162633618 C T 1.019735 9.2407e-06
6:162634288 C T 0.186242 2.2481e-05
6:162634337 A G 0.704792 -3.3974e-06
6:162634898 C T 0.099134 2.5150e-05
6:162635307 G A 0.106087 1.4690e-06
6:162643777 T G 0.234449 -6.3469e-05
6:162646897 A G 0.165602 -4.1375e-06
6:162648138 T C 0.245761 -2.5435e-05
6:162652000 G A 0.033279 6.5428e-06
6:162652961 T C 0.032880 -1.5600e-07
6:162655345 G T 0.611621 -5.6525e-05
6:162657213 G A 0.042543 2.6895e-05
6:162666203 T C 0.056818 3.6389e-06
6:162671305 A G 0.331168 -3.3747e-05
6:162673348 A C 0.090422 -6.8021e-06
6:162677658 A C 0.094087 -2.6721e-05
6:162678710 A G 0.242129 -1.7745e-05
6:162687115 A G 0.056127 -1.8589e-05
6:162687612 T C 0.053098 -4.0739e-07
6:162689970 T C 0.082029 7.8931e-05
6:162694119 G A 0.055059 -3.5887e-06
6:162695546 G C 0.138834 1.4415e-05
6:162705164 A G 0.120706 -8.7272e-06
6:162706712 C A 0.107275 -1.5589e-05
6:162709550 T G 0.061950 7.8795e-06
6:162712174 G A 0.750578 -3.5831e-06
6:162714180 T C 0.050330 3.5960e-06
6:162715186 T C 0.087400 -3.6390e-05
6:162716787 C T 0.059623 2.8280e-06
6:162717698 C T 0.036071 -9.5879e-06
6:162718343 G C 0.142907 -1.3923e-05
6:162722702 C A 0.358372 2.6125e-05
6:162723021 C T 0.129703 1.5162e-05
6:162723756 C T 0.289648 -2.1324e-05
6:162729381 T G 1.091682 2.5703e-05
6:162737112 A G 0.073881 2.1460e-05
6:162737217 A G 0.313891 2.3182e-06
6:162738975 C A 0.052686 -1.7249e-06
6:162747573 T C 0.089909 1.2777e-05
6:162750510 T C 0.764353 5.2849e-06
6:162754871 C T 0.307159 2.5454e-06
6:162756720 T C 0.072255 1.2027e-05
6:162757723 G T 1.316663 -3.5983e-05
6:162761548 A G 0.110131 1.1795e-07
6:162764049 G C 0.039645 1.2141e-05
6:162774851 C T 0.085846 1.2676e-05
6:162777158 C T 0.052060 2.6433e-05
6:162777733 T C 0.042137 1.6469e-07
6:162780995 C T 0.025590 1.6286e-06
6:162790478 T C 1.126292 -3.3458e-05
6:162796762 G A 0.053634 1.0255e-05
6:162799603 C T 0.481995 -3.3113e-05
6:162800948 T C 0.063735 -9.5603e-06
6:162803458 T G 0.024999 1.6416e-05
6:162809406 T C 0.089332 1.6406e-05
6:162816284 C T 0.069354 9.9578e-06
6:162837366 T C 0.193179 -3.7786e-05
6:162837765 T C 0.051852 1.9564e-05
6:162839518 G A 0.899142 -2.9199e-05
6:162842131 A G 0.099673 -2.6753e-06
6:162851978 A G 0.144228 -1.0216e-05
6:162862951 A G 0.444970 7.6821e-06
6:162871034 G A 0.796652 8.9921e-06
6:162871820 C T 0.202059 2.5790e-06
6:162873489 T G 0.591441 -5.7036e-06
6:162876309 T C 0.106369 -1.0691e-05
6:162877862 C T 0.048340 -2.6968e-05
6:162880494 T C 1.053202 -1.7387e-06
6:162880703 A G 0.232249 3.3957e-06
6:162881576 C T 0.037398 -8.9224e-06
6:162888304 T C 0.097066 -4.3960e-06
6:162888355 C T 0.204997 2.2571e-05
6:162888704 G A 0.505261 2.3389e-05
6:162892513 T C 0.052810 2.3713e-05
6:162894540 A G 0.104587 1.0646e-05
6:162895752 A G 0.629106 1.7878e-06
6:162902764 T C 0.022646 1.8026e-05
6:162903181 C T 0.339484 -2.7930e-05
6:162906921 C T 0.987354 -2.4811e-05
6:162911130 A C 0.075011 -6.1014e-06
6:162920212 C T 0.993573 -1.1311e-05
6:162925687 C T 0.738510 -1.5759e-05
6:162925961 T C 0.057730 9.0695e-07
6:162931570 A G 0.033124 1.3799e-05
6:162935587 T C 0.047444 1.6982e-05
6:162936823 A G 0.040712 1.0291e-05
6:162937008 C G 0.217201 -1.5551e-05
6:162940238 A G 0.157134 1.2173e-05
6:162943061 A C 1.787444 3.3391e-06
6:162948365 C A 0.042647 -4.1097e-05
6:162953114 A G 0.986679 -6.0154e-07
6:162964013 T C 0.022240 -2.7649e-05
6:162968515 A G 0.020692 1.0910e-05
6:162977834 T G 0.048067 -5.0572e-06
6:162982327 T C 0.707463 -1.3667e-06
6:162982872 G A 0.052186 1.8120e-05
6:162990988 G A 0.275327 -1.9143e-05
6:163001736 A G 0.277336 6.5756e-07
6:163007161 A G 0.039424 -1.6838e-05
6:163021979 C T 0.911460 4.1157e-06
6:163023506 A G 0.098988 1.0668e-05
6:163046055 C T 1.096440 1.6250e-05
6:163061749 T C 1.563855 1.0235e-05
6:163077142 T C 1.814728 1.1106e-05
6:163090427 T G 0.040102 -2.8126e-05
6:163092643 A G 0.434931 -7.3491e-06
6:163107019 T C 1.812758 7.9670e-06
6:163119071 A G 0.109715 5.8125e-06
6:163134574 A G 0.132190 -3.1118e-05
6:163137997 A G 0.319328 -5.7683e-06
6:163140694 C G 0.134436 -1.3018e-06
6:163170311 G A 0.032835 -3.9898e-05
6:163196454 C G 0.112263 -3.2146e-05
6:163212578 A G 0.424327 -1.4208e-05
6:163214110 A C 0.271572 1.0766e-05
6:163216172 G C 0.133306 5.9464e-06
6:163226218 T C 0.061999 2.2717e-05
6:163231272 T C 0.030371 -7.3032e-06
6:163233409 T C 0.050891 3.7444e-06
6:163239791 A G 0.117204 2.2593e-05
6:163239943 C T 1.359543 1.1067e-05
6:163241143 A G 0.239630 4.4656e-06
6:163250549 G A 0.170633 -1.3748e-05
6:163268904 C T 0.864049 7.2989e-07
6:163272359 G A 0.042783 7.4465e-06
6:163275686 G A 0.116162 4.3783e-05
6:163283509 C A 0.043552 1.6296e-05
6:163284038 A G 1.153070 1.4720e-05
6:163286612 G A 0.050229 -2.3151e-05
6:163291300 T C 0.151658 2.6371e-05
6:163295993 A G 1.909146 -1.6758e-05
6:163298783 T C 0.483638 2.7757e-05
6:163305426 G A 0.423278 -4.5804e-05
6:163309131 T G 0.173512 -8.1566e-06
6:163312559 C T 0.043767 -3.5808e-05
6:163317445 C A 0.041835 1.2364e-05
6:163319108 G A 1.088170 6.3641e-06
6:163320125 T C 0.032585 2.6192e-06
6:163324306 A G 0.042011 5.6893e-06
6:163332533 G A 0.066014 -8.2029e-06
6:163333298 T C 0.703698 -2.1964e-06
6:163333585 G A 0.529771 -9.4758e-06
6:163338231 A G 1.008020 6.6102e-06
6:163340367 A G 1.609423 9.2679e-06
6:163341057 T C 0.025168 1.0277e-05
6:163343453 T G 0.051725 3.5883e-06
6:163349005 C T 1.143365 4.5929e-06
6:163362358 A C 0.883176 2.0902e-05
6:163375679 T C 0.114484 5.7862e-06
6:163376865 T C 0.035733 -2.5096e-05
6:163380694 T G 0.113347 1.6563e-05
6:163391116 G C 0.194204 1.4628e-05
6:163393317 C T 1.262175 6.4359e-06
6:163393815 T C 0.183071 7.1477e-05
6:163396901 T C 1.031806 2.0375e-05
6:163397612 G A 0.025629 -2.0990e-06
6:163403111 G A 0.060106 4.3129e-07
6:163409591 G C 0.177147 -2.5921e-05
6:163423583 T C 0.711365 7.1015e-05
6:163429761 T C 0.279443 1.7598e-05
6:163431758 T C 0.111062 6.6052e-06
6:163431868 G A 0.087439 2.5231e-05
6:163435158 A G 0.109287 -3.4812e-05
6:163439123 G A 0.278437 1.2784e-06
6:163443450 T C 0.184220 4.3849e-05
6:163446739 A G 0.044526 2.5226e-05
6:163465792 C T 0.134673 -1.7608e-05
6:163470029 C T 0.613049 3.7424e-05
6:163470910 G T 0.107375 1.0071e-05
6:163480216 G A 0.031095 1.7256e-05
6:163480833 A C 0.021435 -1.3149e-05
6:163484091 T C 0.053903 5.3104e-06
6:163484489 C T 0.029677 -8.3883e-07
6:163498374 T G 0.708927 4.6230e-05
6:163499554 A G 0.267923 -3.6602e-06
6:163501536 T C 0.472657 3.0556e-05
6:163505635 A G 0.037811 2.8835e-05
6:163512055 G A 0.469655 2.7670e-05
6:163520195 G C 0.043556 2.4265e-05
6:163520497 G A 0.036782 -3.3858e-05
6:163539289 G T 1.274133 1.0080e-05
6:163539340 G A 0.565566 2.1168e-05
6:163543195 C T 0.042183 -1.3647e-05
6:163543699 C T 0.584401 7.9296e-05
6:163545513 T C 0.022101 -4.8436e-05
6:163545674 C T 0.743930 2.4786e-06
6:163548714 C G 0.178387 1.2912e-05
6:163554521 A C 0.240811 3.2791e-05
6:163555922 C G 0.022240 4.4231e-06
6:163556969 C T 0.052358 4.1828e-06
6:163562038 C T 0.158841 3.3581e-05
6:163568622 A G 0.645153 -3.0486e-05
6:163570389 T C 0.302832 1.3063e-05
6:163572148 G A 1.337371 1.3545e-05
6:163576022 T C 0.232365 -1.7347e-05
6:163577171 C T 0.063670 1.9846e-05
6:163582512 T C 0.032663 -6.9961e-06
6:163583286 T G 0.324673 -1.5722e-05
6:163583522 A G 0.147591 4.0663e-05
6:163584094 A G 0.047564 -1.8928e-06
6:163586617 G A 0.065653 1.0110e-07
6:163586894 C T 0.245693 7.5956e-06
6:163589032 T C 1.918562 -1.1320e-06
6:163591238 G T 0.235731 1.8874e-05
6:163600834 A G 0.160074 6.7925e-05
6:163603896 G A 0.595635 -4.7699e-07
6:163604187 T C 0.021585 -1.1326e-05
6:163609154 C T 0.039391 -2.4811e-05
6:163611793 T C 1.703542 2.4687e-05
6:163619612 C T 0.680039 -2.5158e-06
6:163623231 C T 0.595541 -1.2280e-05
6:163623619 T G 0.020767 2.3813e-05
6:163640262 A C 1.076098 -9.8351e-06
6:163642626 T C 0.219054 1.5316e-05
6:163644895 T A 0.445337 -6.2648e-05
6:163649558 C T 0.270426 2.6670e-05
6:163652328 T C 1.298470 6.2480e-06
6:163654676 G A 0.623186 -3.5286e-05
6:163661060 T C 0.175440 -4.1361e-05
6:163662629 A C 0.080224 4.9536e-05
6:163664812 G T 0.351513 1.1593e-05
6:163666336 G T 0.208966 -3.2718e-05
6:163667151 T C 0.516015 2.5560e-05
6:163670600 T C 0.034652 -5.5589e-06
6:163670664 A G 0.061369 -1.5957e-05
6:163677027 A G 1.409058 -3.1218e-05
6:163679947 C T 0.782721 8.3868e-06
6:163688567 T G 0.538450 1.1886e-05
6:163692464 A G 1.293186 1.8902e-05
6:163695772 A G 0.022477 1.6399e-06
6:163710165 C A 0.376383 1.7535e-05
6:163711429 G A 0.419023 2.7196e-07
6:163714267 A G 0.091643 4.5023e-05
6:163714452 G A 0.599102 -2.4333e-07
6:163716823 A G 0.061512 1.1563e-05
6:163717758 T C 0.061989 -2.7135e-05
6:163718644 G A 0.108401 2.0879e-06
6:163719619 T C 0.874860 -7.1470e-06
6:163721184 G A 0.898730 -4.0394e-06
6:163722587 C G 0.899392 2.2559e-05
6:163723875 G A 0.252989 4.8310e-05
6:163724580 A G 0.049408 -1.4788e-05
6:163728605 A G 0.047327 -4.5312e-06
6:163729352 C A 0.222722 2.2895e-06
6:163730185 C T 0.189667 -6.6737e-06
6:163731502 A G 0.185934 4.7324e-07
6:163732277 C G 0.894569 3.7029e-05
6:163732939 C T 0.193893 1.8425e-05
6:163733020 A C 0.353850 1.1709e-05
6:163733310 T C 0.027603 1.1094e-05
6:163734593 A G 0.044624 -8.8043e-05
6:163735593 A G 0.039180 -8.7266e-06
6:163739044 A G 0.025421 -1.4380e-05
6:163741545 A G 0.155988 2.4065e-05
6:163744257 A G 0.441004 2.2537e-06
6:163744389 C G 0.427764 -2.4660e-05
6:163745049 G A 0.880852 -1.4791e-05
6:163753519 G T 0.058969 1.4023e-05
6:163753675 T G 0.246507 -4.3150e-05
6:163754704 T C 0.462511 -3.4678e-05
6:163755252 G A 0.388230 2.5884e-05
6:163755870 A G 0.039060 1.8237e-05
6:163759579 C T 0.384757 -8.0582e-06
6:163760582 A G 0.880479 9.1239e-06
6:163762730 A G 0.059369 -4.5919e-05
6:163764669 C T 0.042773 2.6302e-05
6:163765114 A G 0.042900 2.5494e-05
6:163766333 A G 0.040969 3.4271e-06
6:163767406 T C 0.082165 2.8130e-06
6:163769769 C T 1.780634 7.9831e-06
6:163770211 A G 0.451933 -2.8326e-05
6:163772282 T C 0.041491 -2.2908e-05
6:163775139 A G 0.037317 -1.4197e-05
6:163776407 T C 0.557555 1.2693e-05
6:163777841 C T 1.775921 -5.5170e-06
6:163778953 G C 0.065913 2.3103e-05
6:163783291 A G 0.477620 -7.4355e-06
6:163783656 A G 0.712073 2.2060e-05
6:163789521 C A 0.382758 7.0626e-06
6:163791080 A G 0.878538 1.0467e-05
6:163795533 C T 0.456814 5.5968e-05
6:163798910 A G 0.330331 2.5088e-05
6:163799574 T G 0.036765 -8.7449e-06
6:163805310 A G 0.023406 -1.9696e-05
6:163809757 T C 1.134092 8.5077e-06
6:163816324 T C 0.032932 1.4727e-05
6:163832755 G A 0.164823 6.2105e-06
6:163857445 T G 0.153726 1.5534e-05
6:163862509 A G 0.184145 3.4096e-07
6:163876100 T G 0.390038 -2.6068e-05
6:163878635 C T 0.029420 -2.5402e-05
6:163884232 A G 0.064365 -2.9694e-05
6:163888600 A G 0.078669 -4.1914e-06
6:163892317 G A 1.522234 2.0498e-05
6:163895425 C T 0.168069 3.7942e-05
6:163907962 G A 0.064014 2.3460e-05
6:163915611 T C 0.025272 -1.7273e-05
6:163945092 A G 0.070970 4.6113e-05
6:163947424 A G 1.036866 -3.5332e-06
6:163951653 G T 0.097206 -3.3056e-05
6:163963084 A G 0.148295 -7.2636e-06
6:163964484 A G 0.155582 1.7345e-05
6:163969815 G A 0.066069 1.2974e-07
6:163983657 T C 0.168043 3.7845e-05
6:164005028 A G 0.059311 -7.2482e-07
6:164009156 T C 0.460820 1.1398e-05
6:164009712 G C 0.355593 -1.3667e-05
6:164010335 T C 0.028031 -2.6786e-05
6:164012011 A G 0.020682 8.8983e-06
6:164019693 G T 0.580815 -2.2129e-05
6:164021132 A G 0.968571 1.1049e-05
6:164027544 C T 1.085086 -3.2631e-05
6:164030045 G A 0.546785 -2.7575e-05
6:164034223 G A 1.306903 1.5453e-05
6:164036298 A G 0.069500 2.0855e-06
6:164037618 T C 0.095284 -1.9390e-05
6:164040451 C T 0.083548 -3.6083e-05
6:164042832 A G 0.077653 8.1099e-06
6:164046761 G T 0.199501 5.4308e-06
6:164047319 G A 0.585868 -9.7650e-06
6:164048550 G T 0.069986 -1.1395e-05
6:164053535 T C 0.131310 2.1093e-06
6:164056882 T C 1.492093 3.3168e-05
6:164058264 A G 0.089186 -3.3576e-05
6:164059136 A G 0.469833 -1.9704e-05
6:164061604 A C 1.527904 2.0747e-05
6:164069890 G T 0.084359 5.2282e-06
6:164071201 A G 0.021559 -2.0763e-05
6:164072430 A G 0.023282 9.2686e-06
6:164072985 C T 1.106853 6.5164e-05
6:164074511 A G 0.342490 -1.5857e-05
6:164080350 T G 1.908234 1.9386e-05
6:164084270 T C 1.442091 2.9275e-05
6:164088863 C T 1.104152 6.2674e-05
6:164089568 A G 0.090546 5.0767e-05
6:164092291 A C 0.190770 -5.7470e-06
6:164096376 A G 0.655423 -3.5169e-05
6:164100404 G C 0.038875 3.5753e-05
6:164107529 G A 0.261458 3.5005e-06
6:164109438 T G 0.307406 -2.4288e-05
6:164111437 C A 0.089578 -2.3569e-06
6:164116241 A G 0.059068 2.2021e-05
6:164128304 T C 0.044263 1.4276e-06
6:164128666 T C 0.346476 -2.6072e-05
6:164133328 C G 0.029576 8.7723e-06
6:164136526 A C 0.279832 -1.2538e-05
6:164144164 C T 0.952731 -1.9735e-05
6:164153095 C T 1.800177 -3.4045e-05
6:164161651 A G 0.065235 -2.7965e-06
6:164164577 A G 1.714254 -9.0040e-05
6:164171588 T C 0.053449 -1.3937e-05
6:164173328 A G 0.664956 -2.4402e-05
6:164177000 T C 1.017138 -3.0797e-06
6:164180627 G A 1.683457 -2.7427e-05
6:164182258 C T 0.167455 -5.9329e-06
6:164186677 G A 0.613192 1.7696e-05
6:164187884 G A 1.804630 -6.5442e-05
6:164189527 G A 0.052414 -2.1537e-05
6:164192051 T C 0.108907 8.0736e-06
6:164215073 T G 0.042384 -2.0817e-05
6:164230225 A G 0.034471 -2.9382e-05
6:164237237 G T 1.435768 2.1739e-05
6:164238172 G A 1.201180 -1.2102e-05
6:164240895 T C 0.105343 5.9230e-06
6:164242203 C T 0.231207 6.4912e-05
6:164242404 T G 0.045490 3.3696e-05
6:164243122 T C 1.354373 3.1405e-05
6:164252768 A G 0.066627 -1.1124e-05
6:164256433 C T 0.975020 -7.5360e-07
6:164256656 G A 0.054614 7.2451e-06
6:164258660 T C 0.037181 -4.1702e-05
6:164262489 G A 0.065238 1.2645e-05
6:164264753 G A 0.056688 8.5909e-06
6:164277158 A G 0.034075 -5.3507e-05
6:164279252 T G 0.187674 6.4975e-05
6:164285429 T C 0.031949 1.1508e-05
6:164286456 A G 0.284919 6.9177e-05
6:164288805 G A 0.096998 -2.0064e-05
6:164289202 T C 0.065533 8.1872e-05
6:164292093 A G 0.042040 -2.1365e-05
6:164297121 G A 1.219885 1.4295e-05
6:164298378 C A 0.187453 5.8939e-05
6:164299928 T G 0.160003 6.5970e-06
6:164315972 A G 0.109388 -1.0988e-06
6:164316947 G A 0.424142 3.9166e-05
6:164319464 A G 0.030735 -1.5121e-05
6:164320109 A G 0.252765 2.4023e-05
6:164320160 T C 0.440958 3.0849e-06
6:164320206 G A 0.224803 2.9108e-05
6:164320833 A C 0.654180 1.4156e-05
6:164322346 C A 0.967409 -6.2364e-06
6:164323006 C T 0.660194 3.1690e-05
6:164323224 T A 0.032965 -1.7042e-05
6:164324711 A G 0.748283 -5.8323e-05
6:164325686 G A 0.803822 -1.5804e-05
6:164332740 G A 0.036873 3.8497e-06
6:164333541 C A 1.972891 2.4634e-06
6:164336869 G A 0.027930 -8.3574e-06
6:164337761 C G 0.132238 -3.1644e-05
6:164340433 G A 1.069896 1.8315e-05
6:164341228 T C 0.045912 -5.3914e-05
6:164342459 A G 0.025713 1.1084e-05
6:164344246 G A 0.056890 1.8510e-05
6:164345837 A G 0.119920 -2.6224e-05
6:164350789 C A 0.331986 -2.8346e-05
6:164351136 T C 0.031618 1.8599e-05
6:164353061 A G 0.359144 -2.0579e-06
6:164354268 G A 0.926917 1.9129e-05
6:164355784 C T 0.052930 3.3701e-05
6:164360063 C G 0.450336 -2.7611e-05
6:164360508 T C 0.084570 4.5941e-05
6:164360657 A G 0.921824 1.9760e-06
6:164360763 A G 0.042936 -5.1049e-06
6:164361077 G T 0.577887 6.8862e-06
6:164364110 G A 0.083749 3.8563e-06
6:164364975 T C 0.227143 1.8874e-05
6:164368518 C A 0.206856 1.1050e-05
6:164369046 T C 0.276690 1.9803e-06
6:164370583 C T 0.876850 2.0298e-05
6:164371454 C T 0.172029 -2.6501e-05
6:164372312 A G 0.342649 1.5659e-05
6:164375928 T C 0.153145 -3.2398e-05
6:164377679 A G 0.909396 -2.9732e-06
6:164383521 T C 0.545270 3.0238e-05
6:164383990 G A 0.385867 -1.1922e-05
6:164389093 A G 0.473082 -1.2620e-04
6:164389128 G A 0.229681 -5.1498e-05
6:164389885 T C 0.038223 -6.4088e-06
6:164390356 C T 0.114058 -9.7198e-06
6:164395919 A C 0.470210 -9.0956e-05
6:164419651 T C 1.553501 5.2185e-05
6:164419870 T C 0.045227 -1.0150e-05
6:164420832 A G 0.820058 1.3940e-05
6:164421002 T C 0.236958 -3.4130e-05
6:164423171 A G 0.049363 2.4781e-05
6:164428542 T C 0.042926 -2.6143e-05
6:164430768 T C 0.037697 3.4278e-05
6:164434628 C A 1.525317 2.7229e-04
6:164436804 T C 0.081016 9.7345e-06
6:164439059 G A 1.935840 5.0477e-05
6:164442063 T C 0.064095 1.2786e-05
6:164442420 G A 0.717139 -4.1372e-05
6:164444386 A C 0.157630 2.9123e-05
6:164450050 C T 1.897825 4.6632e-05
6:164450412 A G 0.624273 7.9331e-05
6:164452105 G C 0.037321 -1.5070e-05
6:164452260 A C 0.026788 5.9081e-06
6:164457621 C G 0.106885 2.1039e-05
6:164458166 G A 0.090442 8.8828e-06
6:164466266 A G 0.039781 7.0886e-06
6:164466497 C T 0.923519 -7.6885e-06
6:164479076 C T 0.578682 7.6595e-05
6:164481018 A G 0.045701 1.9062e-05
6:164499419 A G 1.495813 5.6508e-05
6:164501012 G T 0.111835 7.5983e-06
6:164503657 A C 0.213127 4.3234e-06
6:164504114 C T 0.444931 1.1276e-06
6:164511372 A G 0.049840 3.4625e-06
6:164512225 A G 0.165583 -8.9033e-06
6:164517097 A G 0.128778 -9.1073e-06
6:164519315 T G 0.058746 1.1922e-05
6:164520988 A G 0.044062 -1.1579e-05
6:164523872 C G 0.044322 7.4130e-07
6:164524849 G A 0.427485 7.2099e-06
6:164529752 G A 0.181844 2.3499e-05
6:164531155 G A 0.104593 1.1123e-05
6:164536561 A C 0.527716 5.5652e-05
6:164537143 C T 0.063466 -6.9839e-06
6:164537425 C T 0.073638 2.6425e-05
6:164537719 G T 0.141349 -3.0068e-05
6:164549712 T C 0.075303 8.3944e-06
6:164551891 T G 1.188654 -5.3419e-06
6:164552374 A C 0.036525 -4.3414e-05
6:164555348 T C 0.064446 -6.7570e-06
6:164556919 C G 0.269257 -2.0876e-05
6:164557489 G A 0.339624 1.5283e-05
6:164561075 C T 0.090120 4.1324e-05
6:164567872 G T 0.386036 7.9560e-06
6:164568038 C T 1.005726 -2.7702e-06
6:164570378 G A 0.042416 -9.8259e-06
6:164572036 T C 0.486053 -1.2841e-05
6:164581886 G C 0.227068 -3.3556e-05
6:164583566 T C 1.575443 1.7649e-05
6:164588002 A C 0.391583 -1.8860e-05
6:164589462 C T 0.327890 -4.1878e-05
6:164589924 C A 0.677365 -1.0583e-05
6:164591715 A G 0.082369 -5.7330e-05
6:164593733 G A 0.090980 -1.2238e-05
6:164596778 A G 0.187570 1.3866e-05
6:164597168 C A 0.179014 -2.5464e-05
6:164598207 T C 0.032789 1.8970e-05
6:164599840 A G 0.073083 -9.1042e-06
6:164602983 G A 0.170805 8.3298e-05
6:164604805 G A 0.795033 1.7526e-05
6:164605288 G C 0.113182 3.7307e-05
6:164611830 G A 1.843593 8.0476e-06
6:164612975 A C 0.166972 -2.5564e-05
6:164627593 C T 1.230979 1.6280e-05
6:164629637 G A 0.539765 4.9856e-06
6:164631656 T C 1.874955 -5.1380e-06
6:164633498 A C 0.034626 2.5976e-05
6:164634836 T C 0.298739 -1.7474e-05
6:164634946 C T 0.125237 -3.3509e-05
6:164636192 A C 0.196957 2.7101e-05
6:164637274 A G 0.113633 -2.2802e-05
6:164639961 G A 1.068695 -4.0237e-05
6:164641028 T C 1.533503 -3.6322e-06
6:164646069 A C 0.049515 2.4173e-05
6:164647755 C T 0.208353 -8.0261e-06
6:164650280 G T 0.307065 -1.1333e-05
6:164650707 G A 0.404417 2.4452e-05
6:164651151 T G 0.024152 1.6998e-05
6:164656051 C A 0.123351 -2.3909e-05
6:164657737 G A 0.099170 3.4742e-05
6:164658134 G A 0.104236 -2.8393e-05
6:164664393 T C 1.567870 -1.3828e-06
6:164666972 G A 0.066059 -1.6349e-05
6:164674178 C T 0.241590 -2.4849e-07
6:164675636 G A 0.104827 -4.3073e-05
6:164681773 A G 0.601718 -3.3143e-06
6:164683125 G C 0.049178 1.6847e-05
6:164683289 G C 0.148769 1.9335e-05
6:164684221 T C 0.070223 -4.0034e-06
6:164690459 G A 0.265969 -9.5851e-06
6:164690912 G T 0.033727 -1.2508e-05
6:164693757 C T 0.840727 -2.6778e-05
6:164693844 T C 0.022081 3.0022e-05
6:164694679 C T 0.109826 -1.0427e-07
6:164697829 C T 1.887315 -1.6706e-05
6:164706034 A G 0.077832 2.7915e-05
6:164706173 T C 1.777119 -1.3102e-05
6:164706435 T C 0.106551 2.0824e-05
6:164707416 T G 0.281624 -9.9916e-06
6:164707563 G A 1.062197 1.6629e-05
6:164708751 C G 0.038262 -1.3122e-05
6:164716390 T C 0.433857 -8.7438e-07
6:164719452 T C 0.716675 -2.6407e-05
6:164722757 T C 0.027366 1.4917e-05
6:164726651 T C 0.492953 -5.7307e-05
6:164729962 G A 0.039758 1.7609e-05
6:164734924 G T 0.755119 6.4546e-06
6:164735924 T C 0.707463 -5.9070e-05
6:164739985 A C 0.047227 -1.0654e-05
6:164747959 C T 0.033792 1.8552e-07
6:164750903 T G 0.045253 -2.2884e-05
6:164752705 A C 0.089228 9.7855e-06
6:164753144 A G 1.634488 -1.7298e-05
6:164755843 G A 0.020861 -2.1448e-05
6:164756364 A G 0.621887 4.0075e-05
6:164757096 C T 0.101617 2.6425e-05
6:164757637 A G 0.045386 7.9696e-06
6:164758102 G A 1.903391 -1.8677e-05
6:164766576 C T 0.230499 -1.5708e-05
6:164766717 G A 0.154190 2.2666e-05
6:164768100 T C 0.038882 2.5147e-06
6:164772094 A G 0.099004 -2.0826e-05
6:164779281 G C 0.020981 9.8437e-05
6:164782522 G A 0.306808 8.9078e-06
6:164787319 G A 0.022649 -5.9540e-05
6:164790196 T C 0.100387 5.2000e-05
6:164791691 C T 0.033893 1.5256e-05
6:164793042 A T 0.166790 -5.5800e-06
6:164798235 C T 1.120706 3.1584e-06
6:164816546 A G 0.674382 -4.8162e-05
6:164817756 T C 0.074430 -8.8917e-06
6:164818834 A G 0.119021 5.7009e-05
6:164822906 A G 0.167848 6.0864e-05
6:164824477 G A 0.386539 -1.0382e-05
6:164826100 T C 0.058633 4.3028e-05
6:164834999 G T 0.147870 6.8198e-06
6:164837118 T G 0.025295 -1.3892e-05
6:164842292 T C 0.023175 1.5156e-05
6:164850754 A G 0.253291 -6.5958e-05
6:164851857 T C 0.260539 2.8694e-06
6:164858686 G A 0.232262 -2.7693e-05
6:164868511 A G 0.164894 5.2850e-06
6:164870065 G A 0.842899 -9.0455e-06
6:164879233 A G 0.029712 -1.9152e-06
6:164900598 A G 0.298272 4.0618e-06
6:164913801 G C 0.215993 1.2861e-05
6:164922376 T C 1.492168 -1.8295e-05
6:164922511 G C 0.019939 -3.2148e-06
6:164925833 T G 0.258212 -4.5190e-05
6:164928086 T C 0.227490 -2.8264e-05
6:164935962 T C 0.148214 5.2581e-05
6:164938719 C T 0.746553 -4.5250e-05
6:164942379 T C 0.069048 -1.0473e-05
6:164945511 A G 1.581564 -4.8106e-05
6:164966162 T G 0.319146 -4.1688e-05
6:164972683 G A 1.164025 -2.0700e-05
6:164973867 G A 0.657689 -5.3219e-06
6:164974480 G A 0.749903 2.6120e-06
6:164975380 A G 0.110787 5.1234e-06
6:164988737 C T 0.500409 5.4600e-05
6:164994358 G T 1.738695 -3.4809e-05
6:165003876 C T 0.840971 -1.4258e-04
6:165008173 C T 0.108222 -1.7630e-06
6:165010222 G A 0.065498 5.7855e-05
6:165025533 T C 0.750555 -1.0815e-04
6:165031900 G T 0.321600 -2.4540e-06
6:165033596 A G 0.402044 -3.5060e-06
6:165038961 C T 0.351484 6.4162e-05
6:165040373 A G 0.434447 8.5279e-07
6:165044673 A G 0.067559 -7.6748e-06
6:165052620 A G 0.066747 -2.8117e-05
6:165054409 G A 1.764093 -3.8491e-05
6:165055137 T C 0.266937 1.7288e-05
6:165055904 C T 0.086245 1.3702e-06
6:165057069 T C 0.208729 -1.3153e-05
6:165057152 G A 0.234427 -4.0690e-05
6:165063192 G A 0.032380 -4.0794e-05
6:165066062 C G 1.460505 4.9252e-05
6:165067228 T A 1.015956 1.5592e-05
6:165087383 T C 0.449196 4.3362e-05
6:165087823 T C 0.873140 3.9626e-06
6:165091304 C T 0.069461 3.7742e-05
6:165095352 G A 1.430263 6.7896e-05
6:165095542 G A 0.095752 -1.4828e-05
6:165107790 A G 0.030053 7.2187e-06
6:165118901 T C 0.082772 2.3094e-05
6:165119400 G A 1.717772 4.8095e-05
6:165130866 A G 0.531984 3.4245e-05
6:165131369 T C 0.029878 -2.1871e-05
6:165134120 T C 0.087884 3.7706e-06
6:165135101 A G 0.044562 5.3878e-05
6:165135427 T G 0.105512 2.4952e-05
6:165142595 A G 0.079915 -4.8945e-05
6:165153715 A G 0.038229 -3.6010e-05
6:165161038 G A 0.052845 1.5247e-06
6:165161481 T C 0.038067 -3.4689e-05
6:165163901 T C 0.030605 -1.7061e-05
6:165164872 A G 0.896903 2.3819e-05
6:165165186 G A 0.084047 1.7259e-05
6:165166838 G T 0.280965 -4.8242e-05
6:165180463 A G 1.540884 8.1310e-06
6:165184469 C T 1.104993 3.2350e-05
6:165187145 A G 0.028810 -1.5300e-05
6:165188904 A G 0.023123 1.6099e-05
6:165226634 C T 0.441367 -3.1347e-05
6:165231226 C G 0.561525 6.5327e-05
6:165249145 C T 0.077929 1.1309e-05
6:165265486 G T 0.068834 1.7888e-05
6:165280686 A C 0.026197 -1.8612e-05
6:165280769 C T 1.550826 2.9364e-05
6:165286470 T G 0.885413 1.2425e-04
6:165306838 G A 0.213783 -1.3037e-05
6:165311036 G A 0.660126 -8.3800e-06
6:165313775 A C 0.125610 4.2062e-05
6:165314143 G A 0.154323 -3.1848e-05
6:165321314 T C 0.970258 4.4444e-05
6:165332035 C G 0.045474 1.0055e-05
6:165358307 G A 0.236660 4.0676e-06
6:165364626 G A 0.224874 -1.8758e-05
6:165368163 A G 0.046292 -1.3560e-05
6:165374508 A G 0.177670 -1.2052e-05
6:165375570 T G 0.709713 4.1593e-05
6:165375846 C A 0.166465 3.3998e-05
6:165383864 A G 0.256193 -1.8330e-05
6:165385599 T C 0.042329 1.5570e-05
6:165395959 T C 0.237539 2.5596e-06
6:165410948 C T 0.132981 1.6505e-06
6:165412349 T G 0.217993 -2.2572e-05
6:165434818 A G 1.219551 -3.4619e-05
6:165444236 G A 0.047026 -2.2475e-05
6:165451530 A G 0.164213 -4.6833e-05
6:165456829 A C 0.037931 1.6749e-05
6:165458178 A G 0.468363 -3.1643e-05
6:165458279 C A 0.532682 -5.4474e-05
6:165458611 A C 0.371527 -2.6505e-05
6:165463657 T C 0.044121 -3.1774e-05
6:165466351 C T 1.733742 1.3175e-05
6:165467513 A G 0.096573 -2.8591e-05
6:165467687 G A 0.569409 9.5999e-05
6:165489704 C T 1.022935 1.5998e-05
6:165491551 A G 1.505800 -7.0760e-06
6:165500151 T C 0.288327 6.0931e-06
6:165501693 A G 1.085755 -5.7253e-05
6:165501741 G A 0.040359 2.1650e-07
6:165507477 C T 1.101520 6.3346e-05
6:165507771 T G 0.157569 -2.3176e-05
6:165510586 T C 0.824472 8.0562e-06
6:165511471 T C 0.088699 -1.7761e-05
6:165512254 C T 0.042342 -4.5008e-06
6:165512281 T C 0.039356 -2.7320e-06
6:165512450 G A 1.305257 2.4555e-07
6:165516113 T C 0.028398 -1.1113e-05
6:165518958 T C 0.079795 -1.7410e-05
6:165522753 T C 0.428504 -3.7541e-06
6:165524751 C T 0.726091 5.9323e-06
6:165530786 T C 0.148876 -1.9172e-05
6:165534667 C T 0.156660 8.9815e-06
6:165539944 G A 0.309558 -4.1086e-06
6:165543352 T C 0.118771 3.9804e-05
6:165548453 T G 0.046555 6.9128e-06
6:165551891 C T 0.347352 -5.4159e-06
6:165552864 T C 0.160896 2.1911e-05
6:165555202 C T 0.706775 1.2195e-05
6:165555901 T C 0.042588 -1.0971e-05
6:165557686 A C 0.033247 -1.3644e-05
6:165560791 C T 0.239308 8.6209e-06
6:165567400 T C 0.074810 3.2330e-07
6:165570831 T C 0.536058 6.4557e-07
6:165572559 G A 0.056536 -3.4886e-05
6:165574848 C T 0.162022 1.7258e-05
6:165576691 T G 0.054319 1.7552e-06
6:165579349 G T 0.504457 7.4910e-06
6:165586864 A G 0.070447 -1.4521e-07
6:165594217 A G 0.431412 -5.6450e-05
6:165594518 A G 0.662298 -4.2678e-05
6:165598461 G A 1.446928 -1.4654e-05
6:165598538 G A 0.459969 -3.6549e-06
6:165601421 A G 0.275249 2.6609e-05
6:165605217 C T 0.225001 -3.4765e-06
6:165609438 A G 0.159967 1.0647e-06
6:165611856 A G 0.116064 3.1161e-05
6:165616818 C G 0.038495 -1.0407e-05
6:165638186 C A 0.048765 -4.1172e-06
6:165640017 T C 0.216104 -1.7405e-05
6:165640691 G A 0.037298 2.5626e-05
6:165647594 T C 0.053368 -3.0646e-06
6:165648938 T C 0.318562 -1.8952e-05
6:165654440 A G 0.637574 7.4655e-06
6:165654928 T C 0.137081 5.8884e-06
6:165655454 C T 0.053426 -1.6348e-05
6:165656794 T G 0.100111 2.7211e-05
6:165674473 A G 0.239542 -6.6315e-07
6:165674718 C T 1.750204 -1.9003e-05
6:165678408 T C 0.059918 -1.8893e-05
6:165682170 G A 0.382894 -1.1586e-05
6:165686112 G T 0.047288 -4.0961e-05
6:165686789 A G 0.977724 -1.8135e-05
6:165688493 T C 0.187385 9.9432e-06
6:165703523 T C 0.161402 7.8632e-06
6:165711240 C G 0.159818 4.7024e-07
6:165713917 T C 0.128898 2.1978e-05
6:165713961 C A 0.684772 9.8542e-06
6:165714335 A G 0.106388 3.3765e-05
6:165722345 C T 0.950310 5.1509e-06
6:165724052 A C 0.665972 -1.9202e-05
6:165724238 A G 0.041592 3.9273e-06
6:165735786 T C 0.905504 2.3610e-06
6:165740697 A G 0.044280 1.1356e-05
6:165743687 T C 0.159354 -1.2118e-05
6:165748148 G A 0.424733 1.0513e-05
6:165752319 T C 0.194685 4.3111e-05
6:165754648 A G 0.147594 1.1166e-05
6:165754807 A G 0.061047 1.7010e-05
6:165758666 G T 0.071996 -9.9472e-06
6:165759915 C T 0.342711 1.2575e-05
6:165780105 T C 0.031403 -5.0063e-06
6:165780347 T C 0.759750 1.0372e-05
6:165791818 C G 0.923824 3.7870e-06
6:165798007 A G 0.091652 -5.7257e-06
6:165798851 C T 0.330522 5.6520e-06
6:165798894 T C 1.103970 -2.1626e-05
6:165798963 G A 0.443250 -1.1931e-05
6:165799038 T C 0.597966 -3.0475e-05
6:165799105 C T 0.038875 -4.7839e-05
6:165801790 A G 0.296367 1.1612e-05
6:165807107 C T 0.706594 7.6755e-06
6:165818054 C A 0.072343 7.9556e-06
6:165831225 C T 0.303494 4.2440e-07
6:165831267 C T 0.387750 8.3654e-07
6:165831491 C T 0.951718 -3.2699e-05
6:165832227 T C 0.539174 2.2544e-05
6:165835597 G A 0.550268 -3.4832e-05
6:165836786 A C 0.340984 -1.1676e-05
6:165836946 G A 0.167812 1.1331e-06
6:165837720 G T 0.250415 -6.0039e-06
6:165840611 G A 0.246696 -1.0151e-05
6:165844504 C T 0.701394 -7.3938e-06
6:165849238 C A 0.663281 -1.2921e-05
6:165852979 T C 1.486069 -4.7385e-05
6:165859373 C T 0.072457 -6.1194e-06
6:165860246 G T 0.556980 -1.1951e-05
6:165864347 A G 0.240642 7.0710e-06
6:165868391 G T 0.202874 3.8663e-06
6:165868745 C T 0.041225 3.4621e-05
6:165883846 G C 0.934369 -3.7027e-05
6:165889196 C T 1.974020 1.6799e-05
6:165891718 G A 0.055588 -7.9948e-06
6:165894333 C T 1.380424 1.8217e-06
6:165895824 C T 0.133102 2.1331e-05
6:165908259 A G 0.476656 4.6912e-05
6:165908433 T C 0.123091 2.4608e-05
6:165910706 G T 0.089410 5.7895e-05
6:165912422 G A 0.063657 -2.4501e-05
6:165912970 C T 0.239996 1.6662e-05
6:165920969 C T 0.344645 8.5651e-05
6:165921770 C T 0.210248 7.8682e-05
6:165923462 T C 0.040391 4.9555e-05
6:165924970 T G 1.684353 -5.6330e-05
6:165927537 C T 0.051265 9.1702e-06
6:165931609 C G 0.045656 1.5534e-05
6:165932266 A G 1.723868 -3.1657e-05
6:165933930 T C 0.061895 1.1038e-05
6:165934561 C T 0.071853 -1.3754e-05
6:165935918 C T 1.554462 -5.1428e-05
6:165938838 T C 0.278378 4.3131e-05
6:165941298 C T 1.662778 -7.9584e-05
6:165942123 A G 0.112656 2.2481e-05
6:165945130 G A 0.176618 8.4454e-06
6:165946772 C T 0.109829 -1.1152e-05
6:165953662 T G 0.081525 2.8150e-05
6:165958198 G A 0.091837 1.0318e-05
6:165959846 C A 0.459021 3.8906e-05
6:165960669 G A 0.298798 1.0882e-05
6:165965520 T C 0.044533 4.2282e-05
6:165969396 A G 0.134218 1.8873e-05
6:165973688 C A 0.083859 -2.8156e-05
6:165975996 A C 0.054637 2.1104e-05
6:165976862 A G 0.088504 -6.5346e-05
6:165977667 A G 0.095320 -2.6046e-05
6:165979800 C T 0.030482 1.5220e-05
6:165981471 T C 0.080143 -4.9019e-06
6:165985086 T C 0.117421 -1.7886e-05
6:165989849 C T 0.226958 2.0482e-05
6:165992471 C T 0.313384 3.8465e-05
6:165999895 T C 1.896659 2.5384e-05
6:166011213 G C 0.293423 6.1402e-06
6:166013748 C G 0.081217 -1.0882e-05
6:166013998 T C 0.048762 -5.8879e-06
6:166014255 A G 1.222274 -8.0910e-06
6:166015431 C T 0.817305 2.2094e-06
6:166020822 G A 0.276155 3.1869e-07
6:166025014 A C 0.089582 2.3932e-05
6:166037281 T C 0.216415 8.9853e-05
6:166038893 T C 1.308960 4.4386e-05
6:166039751 T G 0.084515 3.6058e-05
6:166040380 G A 1.180176 -3.8725e-06
6:166043959 C G 0.610257 -5.2847e-06
6:166051716 C T 0.043212 -6.5052e-06
6:166052415 C A 0.673421 -1.1683e-06
6:166054570 A C 0.532423 2.2360e-05
6:166055847 A G 0.031893 -1.7015e-06
6:166056850 C T 0.270575 -9.1703e-06
6:166062930 A G 0.036694 1.4541e-05
6:166064041 T C 0.785574 2.5048e-05
6:166064563 T C 0.336417 -4.8304e-06
6:166066233 A G 0.730746 2.1674e-05
6:166066248 T G 0.439449 2.7551e-07
6:166068341 A C 0.076472 2.4296e-05
6:166069326 A G 0.049320 -2.1030e-05
6:166069393 T C 0.043082 3.2663e-06
6:166069813 A G 1.567094 -5.8522e-05
6:166070012 T G 0.062563 4.2645e-05
6:166070424 T C 1.437411 -1.8010e-05
6:166070991 A G 0.230038 -1.1942e-05
6:166073100 T C 1.192104 -1.3771e-05
6:166074222 A G 0.026074 3.0351e-06
6:166085142 G A 1.728464 -1.1902e-05
6:166087362 A G 0.052446 3.2049e-05
6:166087403 T C 0.945460 3.0280e-05
6:166091901 A C 0.026651 5.2894e-06
6:166092650 A G 0.061609 8.7275e-06
6:166097078 A G 1.781916 7.0204e-06
6:166099099 A C 0.046990 -1.3864e-05
6:166102762 C G 0.027603 8.0988e-07
6:166103540 C T 1.774217 1.0655e-05
6:166109230 G T 0.545497 -1.7150e-05
6:166109270 G A 0.067890 -9.2307e-07
6:166113697 G A 0.047889 1.3124e-06
6:166115026 C A 0.050096 -1.0609e-06
6:166115539 T G 0.052530 2.3779e-05
6:166116215 T C 0.097277 -3.1377e-05
6:166118860 T C 0.071525 1.2529e-05
6:166121532 T C 0.032247 -3.0311e-06
6:166123622 T C 0.025551 2.4360e-05
6:166125295 C T 1.129070 2.1264e-05
6:166128638 A G 0.094557 -5.3868e-07
6:166130121 A G 1.248510 2.7325e-05
6:166131229 C T 0.048668 -1.9647e-06
6:166139465 G A 0.038349 -8.6790e-06
6:166140010 C G 1.136714 2.0623e-05
6:166140352 A G 0.548609 -2.8614e-05
6:166140432 C T 0.152041 4.2381e-06
6:166140763 T C 0.028674 -2.2619e-05
6:166142036 T C 0.065926 -1.2447e-05
6:166147479 A G 0.204409 -3.2379e-05
6:166149041 G A 0.045208 7.8242e-06
6:166149662 T C 0.139625 -2.5525e-05
6:166149771 A G 0.027194 -1.8645e-05
6:166155457 A G 0.116379 6.5072e-05
6:166163754 G A 0.236351 1.3242e-07
6:166163800 C T 0.733109 -5.2301e-06
6:166164667 G C 0.173486 1.8157e-06
6:166166169 G A 1.841428 2.7261e-05
6:166177226 C T 0.134098 -1.4578e-05
6:166179612 C A 0.133020 -1.4558e-05
6:166182483 T C 0.760429 1.7595e-05
6:166183108 C T 0.088906 -9.5915e-06
6:166185025 G A 0.749351 1.9785e-05
6:166186011 G A 1.105996 6.2992e-06
6:166188874 G C 0.356122 -3.1700e-05
6:166195666 T C 0.036584 -8.5938e-06
6:166196002 A G 0.050310 3.1246e-05
6:166196458 C T 1.608177 -8.6338e-06
6:166196865 A C 1.254207 2.7370e-05
6:166197765 C G 1.250266 2.6470e-05
6:166198107 A G 1.170922 2.3807e-05
6:166205125 T C 0.403881 -1.2076e-05
6:166205749 A G 0.078555 1.3513e-05
6:166213881 T G 1.090224 4.4706e-05
6:166217635 G A 0.051878 -1.4879e-05
6:166217799 T C 0.021750 4.9179e-06
6:166220408 G C 0.029920 3.9612e-07
6:166223997 C T 0.465539 1.6801e-06
6:166225938 C T 0.227740 4.6222e-05
6:166226281 T G 0.085037 -1.3626e-05
6:166226878 C G 0.039810 -2.7243e-05
6:166226955 T C 0.139791 8.7481e-06
6:166227572 T C 0.546853 1.3228e-05
6:166228646 A G 0.686836 1.9630e-05
6:166230997 C T 0.033357 -3.6244e-05
6:166232368 G A 0.312248 1.7815e-06
6:166234327 G T 0.213582 -4.0882e-05
6:166235642 A G 0.056812 -1.0659e-05
6:166238123 G A 1.241480 2.7005e-05
6:166239406 T C 0.119878 -1.1922e-05
6:166240405 A C 1.253827 8.6562e-05
6:166240666 A G 1.331415 8.7006e-05
6:166241607 T C 0.618898 2.1610e-05
6:166242408 A G 0.029693 5.0805e-05
6:166250213 A C 0.173522 2.7338e-05
6:166252639 T C 1.894653 -9.7686e-06
6:166254991 A G 0.484949 2.4430e-05
6:166256787 T C 0.073385 1.7656e-05
6:166257292 T C 0.101354 -2.3398e-06
6:166257478 A G 0.052199 -1.6803e-05
6:166257669 T C 0.059168 -1.1344e-05
6:166259028 G A 0.108910 3.5992e-06
6:166261974 T C 0.037600 -1.3374e-05
6:166262523 A G 1.157027 1.7291e-06
6:166286741 T C 0.104074 -3.8190e-06
6:166288080 C A 0.521127 -5.2245e-06
6:166289362 C T 0.037398 -2.1472e-05
6:166290093 C T 0.300823 -1.3966e-05
6:166291270 T G 1.482012 8.3150e-06
6:166300842 C T 0.368021 -1.1571e-05
6:166303810 A C 0.384689 1.7837e-05
6:166306299 G A 0.062346 -1.5560e-05
6:166306450 T C 0.051823 3.5724e-06
6:166306809 A G 0.865766 4.3560e-05
6:166311342 T C 1.901470 5.7726e-06
6:166315746 G A 0.139967 -5.9975e-06
6:166316497 G A 0.060233 -1.0496e-05
6:166317201 A G 0.038911 -1.8185e-05
6:166324973 C T 0.268384 -3.3660e-06
6:166327142 T C 0.373455 -2.8059e-05
6:166327886 T G 0.238646 9.0879e-06
6:166328566 G A 0.225608 -1.4101e-05
6:166331962 T C 0.187333 3.0288e-05
6:166332196 T C 0.142180 2.7121e-06
6:166336825 G A 1.100286 -9.1211e-06
6:166345347 G A 0.026249 -3.5395e-05
6:166349798 A G 0.123173 -1.4381e-06
6:166352418 G A 0.052602 -2.7616e-06
6:166354248 G A 0.044770 3.7984e-06
6:166357985 T G 0.034256 -1.9766e-05
6:166360719 T G 0.388233 2.7167e-05
6:166362944 G T 0.354529 4.0593e-05
6:166365759 C A 1.134997 -6.2020e-06
6:166366573 A C 0.201403 2.1313e-05
6:166368400 A G 0.167780 4.8196e-05
6:166368606 C T 0.159708 5.6320e-06
6:166374023 C T 1.199505 -3.7278e-05
6:166374465 A G 0.136818 -2.8978e-05
6:166375470 A G 0.145121 2.4777e-05
6:166379896 T C 1.108245 -6.0860e-05
6:166381161 C T 1.871469 -3.6737e-05
6:166383889 C G 0.110777 1.0462e-05
6:166388383 T C 0.264902 4.7617e-06
6:166390776 A G 0.053654 -1.4664e-05
6:166395233 A G 0.143936 -1.1123e-05
6:166396027 G T 0.392411 7.1558e-06
6:166397492 G A 0.116944 -2.4218e-05
6:166408454 T G 0.290936 -2.2873e-05
6:166411281 A G 0.025817 1.2131e-05
6:166420136 A G 0.252480 1.1852e-05
6:166423461 A C 0.041160 9.6782e-06
6:166423709 T C 0.067013 -1.2475e-05
6:166429202 C A 1.050976 -5.2411e-05
6:166433168 T C 0.271520 -2.0306e-05
6:166438811 T C 1.660483 -4.2016e-05
6:166440695 G A 1.889798 -4.2317e-05
6:166440753 T C 0.088695 1.1739e-05
6:166446077 C T 0.117083 -8.7675e-06
6:166449063 G T 0.357599 -2.2629e-07
6:166459658 T C 0.280394 3.0810e-06
6:166470614 T G 0.634413 -2.7500e-07
6:166472536 A T 0.020744 1.6167e-05
6:166478102 A G 0.033159 -2.9711e-06
6:166482539 T C 0.408435 -8.8354e-06
6:166500941 G A 0.115282 7.3813e-05
6:166506980 T C 1.350303 -2.0587e-05
6:166509945 T G 0.348469 2.2675e-05
6:166515260 C T 0.250013 2.0534e-05
6:166517538 C A 0.529771 3.8076e-05
6:166520419 C T 0.027116 -1.2903e-05
6:166523465 G T 0.186096 -3.8390e-06
6:166537412 A G 1.201890 -5.0729e-05
6:166557243 A C 0.038177 2.2944e-05
6:166562346 G A 0.415307 1.0085e-06
6:166567571 A G 0.606285 -4.7465e-05
6:166571443 T C 1.211342 -3.9396e-05
6:166579270 T C 1.012620 -3.7191e-05
6:166586494 G T 0.142563 -2.0749e-06
6:166594329 G A 0.167270 2.5688e-05
6:166594388 C T 0.700952 -1.3533e-05
6:166602371 C T 0.320675 -4.7697e-05
6:166603633 T C 0.066627 8.1968e-06
6:166603645 T C 0.465968 3.8858e-06
6:166608020 C A 0.235845 7.2640e-06
6:166609269 C G 0.083587 -8.1927e-07
6:166610740 A C 0.488890 6.0092e-06
6:166614958 C T 0.296337 -2.2165e-06
6:166615175 T C 0.917423 -3.6053e-05
6:166619993 C T 0.739811 -2.8179e-05
6:166620207 G A 0.545208 -1.1251e-05
6:166620758 A G 0.105174 -1.6325e-05
6:166621443 T C 0.549992 -9.0402e-05
6:166621513 C T 0.042491 1.3494e-05
6:166623263 G A 1.063897 -1.3441e-05
6:166630734 C A 0.145377 8.4044e-05
6:166631394 G A 1.578455 -4.6866e-05
6:166636074 G A 0.669146 -3.3173e-05
6:166636119 A G 0.509663 -3.4759e-05
6:166640372 A G 0.076816 4.1734e-06
6:166649210 A G 0.806438 -3.4405e-05
6:166651452 G A 1.678115 -3.5976e-05
6:166654085 C T 0.788297 2.3786e-05
6:166654564 A G 0.040956 3.9760e-05
6:166657775 A G 0.085716 2.9879e-05
6:166659964 G A 1.478977 -4.0070e-05
6:166662068 A C 0.038930 1.8715e-05
6:166663862 G T 0.231145 1.3484e-05
6:166663867 G A 0.240418 -9.2558e-06
6:166667988 G A 0.025149 2.2964e-05
6:166668605 A G 0.262717 -1.4480e-05
6:166671337 C G 1.273652 -9.3406e-06
6:166673458 T C 0.040209 -2.0048e-05
6:166673913 G A 0.675116 2.9549e-05
6:166674624 T C 1.775759 9.0024e-07
6:166675798 C A 0.651570 -6.1293e-05
6:166676586 G A 0.331912 3.1613e-06
6:166677036 A G 0.935593 2.6253e-05
6:166677727 A G 0.474111 8.3695e-05
6:166679074 A G 1.026668 -6.7607e-05
6:166682792 A T 1.822551 -4.4461e-06
6:166683192 A G 0.141021 6.5115e-06
6:166683733 A G 0.531601 4.7769e-07
6:166684378 T G 0.667277 1.6893e-05
6:166689550 G A 0.124117 1.9720e-05
6:166693801 C T 0.806111 2.4869e-05
6:166695427 A G 1.088244 -1.2104e-05
6:166696114 A G 0.037493 3.5319e-05
6:166696139 G C 0.561119 -1.3641e-04
6:166698866 C T 0.072619 2.9283e-05
6:166699493 A G 0.714452 -9.9882e-06
6:166700511 A G 0.035324 3.1084e-06
6:166702821 G A 0.105113 2.5595e-05
6:166704632 A G 0.069688 2.6754e-05
6:166706169 G A 1.202741 3.8785e-05
6:166710593 T C 0.059301 3.0953e-05
6:166710791 A G 1.351007 3.5688e-05
6:166712525 T C 0.058551 1.2565e-05
6:166714061 G A 0.033464 2.9502e-05
6:166716148 G A 0.063462 5.9062e-06
6:166718042 C G 1.393813 4.6850e-05
6:166718862 G T 0.150334 -1.9647e-05
6:166721211 T G 1.443773 5.2424e-05
6:166726566 G A 0.672964 1.6905e-04
6:166734653 T A 1.022974 -5.4712e-05
6:166738902 A T 0.739367 -2.4543e-05
6:166739646 C T 0.065140 7.7326e-05
6:166746299 C T 0.452085 1.1960e-04
6:166746764 C T 1.896546 2.5127e-05
6:166755275 A T 0.455620 1.0279e-04
6:166769136 A G 0.638886 -4.1592e-05
6:166769536 T C 1.497838 -2.0299e-05
6:166779464 A G 0.111491 3.2582e-06
6:166780349 T G 0.060515 2.2310e-05
6:166782143 G A 1.448307 -2.4573e-05
6:166801922 G T 1.444532 -2.5010e-05
6:166804574 T C 0.482995 9.0646e-06
6:166813230 A G 0.042592 -2.1351e-05
6:166815382 A C 1.323414 1.9170e-05
6:166817773 G A 1.365555 3.8609e-05
6:166823764 T C 0.033899 6.4739e-06
6:166826662 A C 0.058769 -4.2033e-05
6:166829050 A G 0.066104 1.0827e-06
6:166831694 T C 0.893151 7.0842e-06
6:166833617 G C 0.115587 1.1142e-05
6:166850469 C T 0.033581 2.2555e-05
6:166850798 T C 0.298100 1.0792e-05
6:166851254 T C 0.050787 -1.4309e-05
6:166851540 C G 1.728321 -3.1008e-05
6:166852268 A G 0.063482 -2.9962e-05
6:166853139 G A 1.193990 -3.7246e-05
6:166858149 T C 0.037616 -6.9021e-06
6:166859991 T C 0.047694 2.2043e-05
6:166860996 G A 0.085940 9.0862e-06
6:166862136 A G 1.846768 -4.0858e-05
6:166865497 G A 0.601254 1.9573e-05
6:166870038 G A 0.094940 -1.3716e-05
6:166870957 A G 0.020273 -7.6046e-06
6:166871121 T C 0.283279 1.0386e-05
6:166874080 G T 0.482421 3.2510e-05
6:166875372 A T 0.046912 1.3018e-05
6:166876009 G T 0.213682 4.8417e-05
6:166882664 C A 0.268297 -4.9530e-06
6:166882805 A G 0.663164 -2.1018e-05
6:166882847 T C 0.190712 3.2086e-05
6:166884534 A G 0.667770 -1.5156e-05
6:166886340 C T 0.947177 -1.9217e-05
6:166888550 T C 0.164255 6.0892e-06
6:166892798 C T 0.299661 -8.1031e-06
6:166896697 A G 0.116019 -2.1951e-06
6:166897383 T C 0.122283 -1.0303e-05
6:166904212 T C 0.045448 1.5805e-05
6:166905078 G A 0.806377 -8.1062e-07
6:166905262 T C 0.557282 1.2559e-05
6:166910553 G A 0.771682 6.3924e-06
6:166912157 T C 0.160516 -2.9807e-05
6:166912887 A G 0.090098 -1.1720e-05
6:166915130 A G 0.558736 1.8894e-05
6:166915225 C T 0.080243 7.1758e-06
6:166915537 A C 0.221813 -7.4509e-07
6:166916112 A G 0.077501 6.5431e-06
6:166916889 T C 0.040677 1.1211e-05
6:166917844 A G 0.237848 -7.4711e-06
6:166919145 T C 0.072142 -1.9364e-06
6:166919778 A G 0.796513 -1.0877e-05
6:166920113 T C 0.375386 -1.3244e-05
6:166920485 G A 0.028258 -1.9276e-06
6:166936266 A G 0.180280 -1.5283e-05
6:166936936 G A 1.159649 3.7358e-08
6:166938488 T C 0.840422 1.6386e-05
6:166939358 T C 0.043277 -5.8454e-05
6:166939576 A G 0.055582 -1.8162e-05
6:166940783 T C 0.326163 -1.2995e-05
6:166944563 C T 0.032507 1.3204e-05
6:166945320 T C 0.044679 -1.9419e-05
6:166949708 A G 0.134669 -4.2130e-05
6:166950379 C T 0.216182 -8.0945e-06
6:166952264 A G 1.541637 1.6460e-06
6:166960382 C T 0.703909 5.0672e-06
6:166969085 A G 0.561245 1.1101e-05
6:166970767 A G 0.060210 -1.0089e-05
6:166974853 T C 0.041611 -1.3189e-05
6:166976435 G A 0.141609 2.9182e-06
6:166977609 A G 0.062479 2.9336e-06
6:166979333 G A 0.043536 1.7310e-05
6:166980061 G A 0.224270 -1.0887e-06
6:166980513 T C 0.074161 1.6905e-05
6:166985024 A C 0.087400 -9.8384e-06
6:166986767 G A 0.646004 -3.9566e-06
6:166988618 G C 0.025746 -7.7099e-06
6:166989201 G T 0.036675 -4.7082e-06
6:166992289 T C 0.020053 3.8517e-06
6:166992847 A G 0.055831 9.4743e-06
6:167001024 A G 0.640869 -3.0601e-06
6:167001517 T C 0.022857 -1.6668e-05
6:167003310 A C 0.397273 -6.2912e-06
6:167003720 C T 0.704588 -5.6359e-07
6:167006078 T C 0.145858 1.4712e-06
6:167006605 A G 0.081337 1.1023e-05
6:167007277 C T 0.022867 5.1581e-06
6:167009313 G C 0.044880 2.3297e-05
6:167012601 C A 0.195178 1.1722e-05
6:167016799 T C 0.290797 -1.3262e-05
6:167023415 C T 0.038749 2.6415e-05
6:167029938 G A 0.044221 6.8915e-06
6:167032656 A G 0.355032 -6.2248e-05
6:167037259 G A 0.070574 4.9509e-06
6:167037964 T C 0.021874 1.1812e-05
6:167044079 A G 0.559905 1.0311e-05
6:167056073 G T 0.036480 2.2902e-05
6:167064415 C T 0.541813 -9.5274e-06
6:167067455 T C 0.194055 5.4542e-05
6:167067628 T C 0.040761 -1.2282e-05
6:167068988 A G 0.084099 -1.0396e-05
6:167080779 G A 0.374068 -6.2153e-05
6:167083643 A G 0.064706 4.2987e-05
6:167084188 G A 0.588812 -9.5794e-05
6:167085008 C A 0.199362 4.0922e-05
6:167086128 C A 0.872631 -8.3016e-06
6:167089922 A G 0.064069 6.0769e-06
6:167094651 T C 0.609365 -6.2200e-06
6:167094730 A G 0.196437 3.7748e-05
6:167096301 C A 0.054514 -2.6291e-05
6:167099695 A G 0.044867 -1.6232e-05
6:167106094 T C 0.289995 2.3129e-05
6:167107649 T C 0.074083 2.7419e-05
6:167108650 A G 0.233427 -1.5942e-05
6:167110985 C G 0.428647 -1.0317e-06
6:167114048 T C 0.026528 -2.4224e-05
6:167116686 A G 0.068097 -1.0639e-06
6:167123494 T C 0.034906 2.0615e-05
6:167124084 A G 1.354863 -1.7173e-06
6:167126510 T G 0.032786 -3.6461e-05
6:167132136 A G 0.394017 -1.1536e-05
6:167132189 T C 1.743917 -1.3338e-05
6:167133412 T G 0.070590 3.4543e-05
6:167137066 A G 0.068974 -1.4956e-05
6:167141881 T G 0.023636 -2.8475e-05
6:167147083 T G 0.321405 3.1560e-05
6:167150023 C T 0.396108 5.4279e-05
6:167152089 G C 0.170717 -2.6008e-05
6:167156565 C T 0.572531 1.5889e-05
6:167157562 G C 0.330471 2.6784e-05
6:167159163 A G 0.176742 2.6352e-06
6:167160504 G A 1.259689 -4.9918e-05
6:167161726 C T 0.496933 -6.9759e-05
6:167161943 T C 1.131703 -4.5543e-05
6:167164217 A C 0.108154 2.5296e-07
6:167167262 G T 0.136377 -2.1158e-06
6:167168742 A G 0.163856 5.3616e-06
6:167168829 C G 0.188446 8.6667e-06
6:167169098 A G 0.668436 6.2440e-05
6:167171618 C T 0.025973 1.2563e-05
6:167171838 A G 1.250678 -1.6648e-05
6:167177037 C T 0.399837 -3.7673e-05
6:167177328 G C 0.613954 -2.1927e-05
6:167177422 A G 0.450329 -2.7918e-05
6:167178106 C T 0.026752 -2.7065e-05
6:167180528 A G 0.569448 -1.0340e-05
6:167180901 C T 0.560791 -2.5376e-05
6:167182277 A G 0.819156 -2.1283e-05
6:167184962 C G 0.104318 -2.3743e-05
6:167185674 G A 1.316822 -1.4656e-05
6:167186112 A G 0.488643 -4.2263e-07
6:167186154 T C 0.024681 1.4883e-05
6:167188350 C T 0.655037 9.9686e-06
6:167188353 T G 0.049690 -1.3058e-05
6:167188754 A G 0.240902 2.7596e-06
6:167189623 T C 0.026720 3.6409e-06
6:167189689 C T 0.689683 -9.5637e-05
6:167190641 A G 0.051002 -9.4055e-06
6:167195096 T C 0.318354 -1.4096e-05
6:167198987 C T 0.145731 9.7394e-06
6:167209334 T G 0.628642 -1.0574e-04
6:167212209 A G 0.042322 8.9445e-05
6:167214305 T C 1.305468 2.0085e-05
6:167218661 A G 1.269384 1.4748e-05
6:167219643 G A 0.056571 2.4335e-05
6:167223099 G T 1.620336 -2.4923e-05
6:167224546 C A 0.258855 4.7404e-05
6:167230290 T C 0.045062 1.3087e-05
6:167232298 G A 1.483303 -1.6727e-05
6:167235151 C G 0.076650 9.2558e-06
6:167244438 A G 0.020458 -1.0221e-06
6:167255433 C A 1.333976 -5.1526e-05
6:167262862 C T 0.079513 -2.1732e-05
6:167264780 T C 0.052313 3.0909e-05
6:167265022 G A 0.033422 1.9425e-05
6:167266110 T C 0.065413 6.7090e-06
6:167266129 C T 0.047522 -6.6520e-05
6:167266368 T C 0.363503 -9.0835e-06
6:167267792 T C 1.506570 5.2311e-05
6:167268126 A G 1.854720 4.0508e-05
6:167271632 G C 0.353276 -1.9795e-05
6:167271716 C T 1.516573 5.2553e-05
6:167273090 G A 1.865545 4.4229e-05
6:167275895 C T 1.274425 3.2426e-05
6:167278444 G A 1.568039 9.5666e-06
6:167281885 T C 0.420295 -3.6936e-06
6:167282084 A G 0.108141 -4.5883e-05
6:167289844 A G 1.409737 4.1059e-06
6:167290036 C G 0.050242 -3.5222e-05
6:167297116 C T 1.967915 1.0689e-05
6:167310401 A G 0.039125 3.5670e-05
6:167312875 C G 0.049827 -2.5077e-05
6:167315676 T C 0.037402 -2.9550e-05
6:167318304 G A 0.042056 -2.6656e-05
6:167322663 T C 1.709648 2.9966e-05
6:167324170 C T 0.034205 -2.5355e-05
6:167326008 C T 1.378135 1.5446e-05
6:167326973 A G 0.168001 1.3382e-05
6:167334847 T G 1.697447 4.0251e-06
6:167338617 T C 0.102623 -6.4951e-05
6:167339130 C T 0.144455 -1.6284e-05
6:167342535 G A 0.153313 2.8920e-05
6:167343141 A G 0.144050 -9.8592e-06
6:167344583 G A 0.361916 1.5302e-05
6:167346133 C G 0.590292 3.2810e-05
6:167347081 T C 0.035889 -1.9410e-06
6:167347336 T C 0.025308 2.3715e-06
6:167350186 T C 0.113010 -6.2489e-06
6:167350963 G A 0.197810 5.2340e-06
6:167352075 C G 0.114448 -1.2077e-05
6:167352104 A C 0.161382 -7.0828e-06
6:167359606 G C 0.050340 1.1700e-05
6:167360024 T C 0.050099 -5.5770e-06
6:167360104 A G 0.381187 -2.3831e-05
6:167360389 C T 0.836582 -2.3856e-06
6:167361285 A G 0.109573 -1.9873e-05
6:167361307 G A 1.870384 1.1490e-05
6:167362350 A T 0.048795 -1.7552e-05
6:167364112 T C 0.261286 3.4060e-05
6:167367721 A C 0.243460 3.4877e-05
6:167373708 T C 0.426433 -2.8092e-05
6:167390355 T C 0.045188 -6.3603e-06
6:167399610 T C 0.023117 5.1612e-06
6:167400345 C T 0.667942 -4.6748e-05
6:167406633 C G 1.057286 7.8811e-06
6:167409842 T C 0.138830 -1.9354e-05
6:167414693 T C 0.059090 -9.4103e-06
6:167432388 C T 0.110501 -1.6501e-05
6:167436875 T C 0.260007 -8.5005e-06
6:167437988 T C 0.940871 7.0777e-06
6:167438364 C T 0.027982 2.4167e-05
6:167443918 C T 0.079078 -1.1559e-06
6:167453801 T C 0.021906 -8.9206e-05
6:167455629 A G 0.495037 -2.8418e-05
6:167462643 A G 0.026070 9.2085e-06
6:167468659 G A 0.819668 1.0924e-05
6:167474118 G A 0.070830 1.0422e-05
6:167486578 G A 0.824654 1.0756e-05
6:167490668 A G 0.085011 -7.0667e-06
6:167501529 G C 0.058363 1.5448e-05
6:167503152 A G 0.031481 -1.5433e-05
6:167504507 A G 0.027986 2.6224e-05
6:167515785 G A 0.049320 -5.1724e-07
6:167516319 T C 1.048967 3.6760e-05
6:167520122 T C 0.094424 1.9368e-05
6:167523521 G A 0.042416 3.9399e-06
6:167523778 T C 0.045951 1.8367e-05
6:167525910 T C 0.025957 1.7899e-05
6:167532034 G C 0.094781 -1.7622e-05
6:167532793 G A 1.127626 4.1314e-05
6:167534290 A G 0.867924 -4.4077e-05
6:167538248 A C 0.102328 6.1042e-06
6:167544829 A G 1.406952 2.4358e-05
6:167544907 C T 0.182143 -6.9432e-06
6:167545013 A G 0.113828 1.5412e-05
6:167547647 T G 0.056412 1.1982e-05
6:167548281 G A 1.150149 -5.5888e-05
6:167548607 A C 0.634549 -2.6566e-05
6:167549550 A G 0.020309 8.6281e-06
6:167550195 G A 0.023013 1.2126e-05
6:167550824 T C 0.020605 1.5212e-05
6:167551346 A G 0.024324 7.8707e-07
6:167551673 C T 0.038541 2.4685e-05
6:167556569 T C 1.306747 2.1061e-05
6:167557199 A G 0.392998 -1.5816e-05
6:167557838 T C 0.037148 1.5405e-05
6:167558739 A G 1.210888 1.8346e-05
6:167567179 A G 0.021439 2.7610e-05
6:167570528 T C 0.047600 1.5534e-08
6:167572542 G A 0.821275 5.9053e-06
6:167584847 A G 0.064702 1.4903e-05
6:167597426 T C 0.682552 7.9346e-06
6:167597958 T C 0.128778 3.4061e-05
6:167598634 A C 0.047954 -4.7234e-06
6:167601309 C T 0.449245 -5.9055e-06
6:167615057 G A 0.839565 9.9138e-06
6:167616008 G A 0.027009 -2.8097e-05
6:167618533 T G 0.529845 -1.3873e-05
6:167620731 G T 1.007975 3.9275e-06
6:167622828 G A 0.541586 -1.0895e-07
6:167623345 T C 0.422652 -1.4360e-06
6:167624558 T C 0.071924 -3.0869e-05
6:167627796 G T 1.548846 -1.6009e-05
6:167628183 T C 0.484303 -5.0425e-06
6:167632288 C T 1.553212 -1.1412e-05
6:167633465 C T 1.097488 -9.5081e-06
6:167637311 T C 0.023162 -2.0681e-05
6:167637751 G C 0.220917 3.1983e-06
6:167640811 T G 0.062700 2.7858e-06
6:167641757 A G 0.048016 -2.8146e-05
6:167643386 T C 0.029138 -6.4245e-06
6:167644041 A C 0.039943 -2.0330e-05
6:167646273 A G 0.448115 -1.3921e-05
6:167649210 T C 0.190605 1.9896e-05
6:167653741 T C 0.676687 -1.0857e-05
6:167660024 A C 0.666991 -7.6329e-06
6:167660997 G A 0.081305 -4.1577e-06
6:167661139 C T 0.275769 -9.2416e-06
6:167680770 C A 0.055741 2.5507e-05
6:167687621 T G 0.046370 -2.3487e-06
6:167687856 T C 0.625798 6.6608e-06
6:167690300 A G 1.346193 -1.5154e-05
6:167699704 T C 0.687141 -7.0257e-06
6:167700884 T C 0.143173 2.0288e-05
6:167704768 T C 0.023295 -2.3995e-06
6:167706949 C T 0.726435 -1.9587e-05
6:167709501 A G 0.178569 9.2236e-06
6:167709702 A G 0.176206 6.2163e-06
6:167710547 T G 0.409740 -1.2105e-05
6:167710745 T G 0.119437 7.6388e-06
6:167711559 C G 0.029349 -3.7612e-05
6:167713139 C A 0.077562 7.3845e-06
6:167713792 C T 0.605476 4.4625e-06
6:167714065 C T 0.228211 -1.8315e-05
6:167714737 A C 0.397701 1.4080e-05
6:167714832 C G 0.558892 -4.3829e-05
6:167716043 T C 0.778047 -2.4580e-05
6:167717123 T C 0.057805 -7.2783e-06
6:167717268 C T 0.492616 4.8418e-06
6:167717316 A G 0.030014 -4.6548e-06
6:167719436 A G 0.480733 1.5753e-06
6:167721545 A G 0.166946 -2.6605e-05
6:167726932 T C 0.694578 5.3423e-06
6:167727036 T C 0.045078 2.5649e-05
6:167728774 C T 1.258085 -8.4509e-06
6:167730116 T G 0.394559 4.5335e-06
6:167730166 T C 0.027817 -9.1055e-06
6:167730734 C T 0.111306 8.7052e-06
6:167735954 G A 0.604720 3.9819e-07
6:167739653 C T 1.264265 -1.5297e-05
6:167742562 C T 0.171941 -3.0997e-05
6:167742736 A G 0.087852 6.3960e-06
6:167754661 G A 1.552913 1.5155e-05
6:167754710 C A 0.212030 1.9810e-05
6:167754975 T G 0.048158 6.5903e-06
6:167761543 T C 0.117385 3.9165e-05
6:167761770 C A 0.937972 4.1362e-05
6:167761959 G C 0.054358 -6.9291e-06
6:167761976 G A 0.079831 7.1807e-07
6:167764109 C A 1.905079 4.2193e-05
6:167765251 T C 0.685677 -4.6046e-05
6:167767876 C T 1.445701 -3.2817e-05
6:167772869 A G 0.139876 1.1405e-05
6:167776875 A G 0.118320 -1.9519e-05
6:167778498 G T 0.586475 3.2594e-05
6:167784124 A G 0.111692 -1.4715e-06
6:167786021 T C 0.049810 3.3917e-05
6:167795824 C G 0.380547 -8.8248e-06
6:167797270 C T 0.404430 3.2269e-06
6:167805497 G A 0.049765 5.6204e-05
6:167806971 G T 1.129661 -1.9987e-05
6:167807141 T C 1.549359 6.5894e-06
6:167808390 T C 0.049148 5.2750e-05
6:167808651 T C 0.028005 -9.4403e-06
6:167809953 A G 0.306159 -1.1263e-05
6:167810523 T G 0.133501 1.2778e-05
6:167810623 C T 0.352256 -5.5095e-05
6:167811127 A G 0.421584 -1.6113e-05
6:167814784 G A 0.172983 -3.0664e-05
6:167818440 A G 1.106314 -1.5114e-05
6:167819836 A G 0.501983 2.3941e-05
6:167823767 T C 0.049359 -4.0815e-06
6:167824507 T C 0.030235 1.2530e-05
6:167825757 G T 0.025577 7.3754e-06
6:167830429 C T 0.283643 -1.3608e-05
6:167830772 C T 0.101046 -4.9611e-06
6:167830835 C T 0.228889 1.3837e-05
6:167839318 A G 0.535165 2.3067e-05
6:167840400 T C 0.232989 1.3072e-05
6:167841253 A G 1.203299 3.8478e-05
6:167841339 A G 0.435213 7.5959e-06
6:167842871 T C 0.279128 -1.1073e-05
6:168046537 T C 0.410483 3.8176e-05
6:168048415 G A 0.192357 1.3179e-04
6:168053799 A G 0.272150 -4.0510e-05
6:168061452 C T 0.919205 4.6373e-05
6:168061739 G A 0.569772 4.3369e-06
6:168062909 A G 0.348602 5.9658e-05
6:168065575 C T 0.382316 3.5324e-05
6:168066242 T C 0.776398 2.8162e-04
6:168070293 A G 0.039274 1.9582e-05
6:168070390 C T 0.043140 2.6435e-06
6:168071781 T C 0.114477 3.4861e-05
6:168074629 C T 0.603701 7.5338e-05
6:168075514 G C 0.173220 7.3934e-06
6:168076507 G T 0.656231 7.8410e-05
6:168080507 C T 0.630979 -2.1296e-05
6:168085787 G A 0.080597 3.8143e-06
6:168096580 T C 0.196356 -1.0445e-05
6:168097445 A G 0.384637 1.2738e-05
6:168101041 C T 0.212848 1.2848e-05
6:168103897 T G 0.027745 1.8229e-05
6:168106116 C G 0.188384 -7.6238e-06
6:168106199 A G 0.188040 1.0755e-07
6:168111140 C T 1.602974 2.9385e-05
6:168112665 A G 0.034824 1.5743e-05
6:168113755 C T 0.750399 2.9503e-05
6:168113757 G T 1.441179 2.2233e-05
6:168117085 G A 0.207710 -6.8693e-06
6:168119048 T C 0.515992 -5.4623e-05
6:168127007 G T 1.489863 2.5558e-05
6:168134516 C T 0.206431 1.0279e-04
6:168138241 C A 0.313933 1.2670e-05
6:168145819 C T 1.498225 2.9978e-05
6:168157947 T G 0.086930 2.1269e-05
6:168158468 A C 0.508485 -4.5891e-05
6:168158974 T C 0.233453 -2.3687e-05
6:168161014 G A 1.573645 1.3812e-05
6:168167050 C T 0.968506 -5.4285e-06
6:168171838 T C 1.341708 -3.5018e-05
6:168171998 C T 1.662333 -3.0685e-07
6:168173199 A G 0.398906 1.2121e-05
6:168175492 T C 1.836651 -1.0183e-07
6:168176639 G A 0.259884 1.8109e-05
6:168182043 G A 0.477984 -2.5369e-05
6:168184358 A G 0.392440 5.0710e-06
6:168194450 T C 0.630258 2.1286e-05
6:168198176 C T 0.631011 -2.6963e-05
6:168207973 A G 1.462426 -5.3497e-06
6:168213972 A G 1.521828 7.7211e-06
6:168219098 T C 1.735481 3.5569e-07
6:168243359 G A 0.040956 6.8031e-07
6:168294970 T C 1.268063 -1.4373e-06
6:168296045 T C 0.093756 -2.1830e-05
6:168297647 G A 0.058941 -9.1570e-08
6:168299826 C T 0.693837 -3.8266e-05
6:168301047 T C 0.041232 -1.6886e-05
6:168302899 G A 0.045198 2.6972e-05
6:168305276 G A 0.081558 -4.0357e-06
6:168309470 A G 0.175716 1.3192e-05
6:168312573 A G 0.052235 3.3567e-07
6:168313899 T C 0.042115 3.9833e-06
6:168316118 G T 0.859144 2.8080e-05
6:168322536 G A 0.084697 -2.4226e-05
6:168329060 A G 0.143024 9.1474e-05
6:168354052 A G 0.064985 3.2495e-05
6:168363302 A G 0.033120 -1.2936e-05
6:168375191 T C 0.711618 -1.1211e-05
6:168380416 T C 0.065533 2.8036e-05
6:168382328 A G 0.045958 2.8629e-05
6:168383708 C T 0.538781 4.7433e-05
6:168387463 T C 0.030647 -2.7987e-05
6:168389145 C T 0.270653 1.4850e-05
6:168389417 G A 0.318003 3.4441e-06
6:168391197 A G 0.238140 3.4016e-05
6:168391579 G T 0.274522 9.1416e-06
6:168393886 T C 1.783575 -1.3157e-05
6:168401818 T C 0.210709 -1.4300e-05
6:168402104 A G 0.033919 1.0593e-05
6:168403537 A G 0.241178 5.2580e-06
6:168411160 T C 0.037778 2.7365e-06
6:168415799 A G 0.063690 5.7758e-06
6:168419948 G A 0.119651 -3.9976e-04
6:168420505 G C 0.195996 -3.2742e-05
6:168423484 C T 0.059249 -3.7702e-05
6:168428356 T C 0.104249 4.4352e-05
6:168429787 T C 0.023032 -1.6956e-05
6:168430602 C A 0.474832 -4.1144e-06
6:168431078 T C 0.072843 1.0136e-04
6:168432093 G T 0.352211 1.9054e-05
6:168432202 C A 0.025788 -1.3105e-05
6:168433040 A G 1.685505 -9.1368e-06
6:168436663 T C 0.111910 8.2827e-07
6:168436721 G A 0.091906 4.2516e-05
6:168445769 T C 0.025710 -1.2830e-05
6:168448460 C T 0.033783 3.3379e-05
6:168448518 T C 0.212066 1.2096e-06
6:168448713 A G 0.061768 -3.0028e-05
6:168448907 T C 0.171961 2.1925e-05
6:168450101 C T 0.094583 3.7587e-05
6:168451728 T C 0.042202 -1.8440e-05
6:168451970 T C 0.482797 2.3884e-05
6:168452993 C T 0.620083 1.1445e-05
6:168455986 C T 0.025421 2.4949e-05
6:168459845 C G 1.822090 6.2063e-05
6:168460184 T C 0.058863 -1.6193e-05
6:168462834 A G 0.032854 3.6904e-05
6:168463624 A G 0.153459 2.4955e-05
6:168464402 T C 0.020384 3.3478e-05
6:168464786 C A 0.058941 -4.0910e-05
6:168467448 T C 0.024967 6.8695e-06
6:168471405 C T 0.078974 -2.6116e-05
6:168471551 A G 0.075160 -2.3439e-05
6:168472112 A G 0.029823 1.4826e-05
6:168472412 T C 0.162379 3.7480e-05
6:168473480 C T 1.811168 5.5237e-05
6:168479604 A G 1.794319 6.1927e-05
6:168481107 T C 0.217999 -9.6747e-06
6:168482002 A G 0.098138 5.5476e-05
6:168487113 T C 0.062424 9.7825e-06
6:168495984 T C 0.140093 1.8711e-05
6:168500449 G A 0.041485 1.4999e-05
6:168501423 A G 0.225423 9.5476e-06
6:168501951 C G 0.280232 -1.8341e-05
6:168503882 T G 0.284435 3.0039e-05
6:168507475 T C 0.046438 4.8523e-05
6:168511016 T C 0.043390 6.0417e-06
6:168513592 C A 0.034558 1.2586e-05
6:168519224 T C 0.570029 -2.8361e-05
6:168519766 A G 0.196041 2.8544e-08
6:168523284 T C 0.050349 1.0122e-05
6:168527603 A G 0.413213 -3.6794e-05
6:168527648 A G 0.043267 6.0364e-06
6:168532262 T G 0.070441 2.1816e-06
6:168533403 A G 0.039294 -4.4518e-05
6:168534170 A G 0.135682 2.4023e-05
6:168539992 G T 1.919971 2.6658e-05
6:168540501 G T 1.714559 4.1522e-05
6:168540565 A C 0.188862 3.8164e-05
6:168547272 T C 0.416118 -1.6849e-05
6:168548496 G A 1.897020 3.2746e-05
6:168549899 C T 0.560596 1.3171e-05
6:168550184 C T 0.202345 -1.5751e-06
6:168550339 T C 0.290144 -7.8427e-06
6:168550581 A G 0.020023 1.3836e-05
6:168550821 G T 1.020285 3.1890e-05
6:168551056 A C 0.050784 -3.6215e-06
6:168551235 A G 0.316335 3.6644e-06
6:168552585 G A 0.029881 -3.2124e-05
6:168557804 G A 0.158010 4.6857e-05
6:168561246 T C 0.033361 -1.2349e-05
6:168570910 A G 0.043160 3.8932e-05
6:168571322 T C 0.041602 6.2568e-06
6:168573074 T G 0.133614 3.8694e-05
6:168576576 G A 1.724530 2.2426e-05
6:168577928 G T 0.721502 7.2020e-06
6:168578295 A G 0.121865 3.7685e-05
6:168578507 T C 0.079818 -2.0714e-05
6:168580694 C A 0.269498 1.0275e-04
6:168581244 T C 0.138905 4.9269e-06
6:168581432 A G 0.036837 -6.2247e-06
6:168581675 T C 0.218928 -2.0591e-05
6:168583728 A G 0.358271 -2.6761e-06
6:168589564 C T 0.435028 2.3135e-05
6:168596351 A C 0.022120 -1.0392e-05
6:168597197 G A 0.107580 1.7842e-05
6:168597599 T C 0.086073 -1.2242e-05
6:168598280 A G 0.084366 -6.4804e-05
6:168600031 G A 1.949141 1.0895e-05
6:168600137 G A 0.895845 -8.8117e-06
6:168607208 A C 0.192867 1.5097e-05
6:168608784 A G 0.618245 3.7399e-05
6:168613466 T C 0.030199 9.3368e-05
6:168616134 C A 0.028797 -5.6121e-06
6:168616839 C T 0.296834 -2.9777e-05
6:168625719 A G 0.259585 -1.9266e-07
6:168627866 G A 0.077747 1.1364e-05
6:168629744 T C 0.368310 -2.1303e-05
6:168629778 T C 0.042709 1.5250e-05
6:168631661 A G 0.340968 9.1478e-06
6:168633971 A C 0.316721 -2.0831e-05
6:168639672 T C 0.051738 -4.8800e-06
6:168643487 G A 0.648594 -3.2404e-05
6:168652568 T C 0.040696 -1.1844e-06
6:168652608 G A 0.042520 1.4481e-06
6:168665134 A G 0.541809 -1.9025e-06
6:168666389 G T 0.031978 -1.8309e-05
6:168670236 T G 0.026720 3.9949e-05
6:168671870 T C 0.081415 -6.4509e-05
6:168673521 C T 0.129801 -1.0896e-05
6:168678375 G A 0.118596 4.0004e-05
6:168679814 A G 0.029888 -1.2129e-05
6:168681143 G C 0.027687 -1.9995e-05
6:168684354 G A 0.846836 -5.2377e-06
6:168690389 T C 0.204471 -6.1364e-06
6:168690860 C T 0.974627 1.8483e-05
6:168690936 C T 1.408688 2.7805e-05
6:168694594 T C 1.464147 3.2734e-05
6:168695624 G A 0.243421 2.2193e-05
6:168697951 A C 1.464254 3.6056e-05
6:168699141 A C 0.100539 -9.8907e-06
6:168700159 C T 1.401986 1.7119e-06
6:168700846 A G 0.267998 -3.0656e-05
6:168703821 T C 1.150658 1.0026e-04
6:168704502 C T 0.211099 -4.8949e-06
6:168705006 C T 0.201231 -1.7358e-06
6:168705290 C T 0.043747 2.3308e-06
6:168706244 C G 0.077864 2.9625e-05
6:168709147 A G 0.172834 -2.8522e-05
6:168709385 C T 0.742217 -7.5317e-06
6:168713650 A G 0.330143 -2.2504e-05
6:168714950 A G 0.411876 -3.7243e-07
6:168716203 G A 0.335891 -3.8266e-05
6:168716392 C G 0.236176 1.1519e-05
6:168716479 C T 0.234566 4.6427e-07
6:168716554 C T 1.904787 -1.3960e-06
6:168719222 G A 0.733625 -2.3469e-05
6:168720652 A G 0.118038 -2.3161e-05
6:168725725 G A 0.041547 -1.8570e-05
6:168743514 G A 0.110910 2.5554e-05
6:168745701 T C 0.026746 -7.4396e-06
6:168748543 A G 0.092425 2.3640e-06
6:168750520 T C 0.036061 1.5826e-05
6:168757008 A G 0.190001 -1.1609e-05
6:168760004 G C 0.143212 3.1980e-05
6:168761235 C T 0.073288 6.7618e-06
6:168763552 T C 0.410873 -6.6105e-06
6:168765894 G A 0.554854 -6.7630e-06
6:168775392 T C 0.047360 -2.7434e-05
6:168783451 C T 0.169831 1.5719e-05
6:168786135 C T 1.419413 1.3004e-05
6:168789886 A G 0.355236 -2.2443e-06
6:168791615 A G 0.027719 -1.5323e-05
6:168794948 T C 0.588971 -1.2982e-05
6:168796412 T C 0.156287 5.0547e-05
6:168799346 A G 0.040849 -2.0655e-05
6:168801465 T C 1.217039 1.6067e-05
6:168802486 T C 0.038116 4.4859e-06
6:168809233 T C 0.166508 1.7240e-05
6:168815548 G C 0.135870 4.3021e-05
6:168815909 A G 0.029115 -3.2316e-05
6:168816823 A G 0.111329 -1.5190e-05
6:168817464 G A 0.865746 1.2241e-05
6:168817580 G T 0.262224 1.5128e-05
6:168819708 T C 0.035477 -1.0250e-05
6:168828031 T G 0.185466 2.5437e-05
6:168835089 A G 0.294805 1.7730e-05
6:168835886 T C 1.302339 1.7544e-05
6:168838800 G A 0.040884 -1.2200e-05
6:168846625 G A 0.022133 -5.0248e-06
6:168847175 C T 0.449297 -3.3815e-06
6:168848043 G A 0.023428 -1.5509e-05
6:168860956 T C 0.065364 -1.0503e-05
6:168868915 A G 0.038963 8.0942e-06
6:168869765 C T 0.126220 6.7021e-06
6:168873403 C T 0.044611 -3.3180e-05
6:168880519 A G 0.025759 -1.5549e-05
6:168887278 C T 0.119566 1.9983e-05
6:168887798 A G 0.104029 6.0434e-06
6:168888133 T C 0.061719 -3.3321e-05
6:168902912 T C 0.067146 -9.0837e-06
6:168904398 G T 0.922792 -2.4714e-05
6:168907741 A G 0.297301 1.1297e-05
6:168909319 T G 0.090705 3.8368e-05
6:168910301 A G 0.043770 4.0090e-06
6:168910443 G C 0.806302 -3.8692e-05
6:168911377 G T 1.376022 1.6893e-05
6:168911701 T C 0.031264 -1.5619e-05
6:168917814 G A 0.023415 3.4902e-07
6:168918704 A G 0.685707 4.7493e-05
6:168921465 A G 0.138097 2.8910e-06
6:168924891 A G 0.318948 -5.8051e-06
6:168928519 T C 1.597560 -3.5405e-06
6:168930367 T G 0.118489 1.2572e-05
6:168933436 A G 0.084460 -1.6970e-05
6:168941624 A G 0.710145 -4.6791e-05
6:168943376 C A 0.145825 3.8736e-07
6:168944598 C T 0.213329 -3.1473e-05
6:168948055 A G 1.230113 6.1068e-05
6:168952815 C T 0.099962 2.4397e-05
6:168956250 A C 1.938044 -6.9445e-06
6:168957720 T C 0.099218 2.1724e-05
6:168958080 G A 0.025382 -7.1113e-06
6:168960552 A G 0.873458 -6.1039e-05
6:168963593 T C 0.928813 -5.2480e-07
6:168969025 G C 0.113815 7.7269e-06
6:168978201 A G 0.847161 7.0050e-06
6:168981684 G A 0.584174 -2.6572e-05
6:168982364 T C 0.703903 -2.7082e-05
6:168982452 T C 0.517771 -1.5289e-05
6:168982534 T C 0.154057 -2.5886e-06
6:168982681 C T 0.944451 -6.2678e-06
6:168985232 T C 0.076030 -2.6355e-06
6:168991834 G A 1.532965 1.1630e-05
6:168992720 C T 0.456753 -2.6815e-05
6:168999384 A G 0.029855 -2.1602e-05
6:169004647 C T 0.490831 -2.4884e-05
6:169004667 T C 0.030326 -5.1364e-05
6:169006986 G A 0.183418 1.1216e-05
6:169009922 A G 0.345525 -7.8463e-05
6:169011245 G T 0.403528 1.9197e-06
6:169011843 T C 0.049538 -1.9900e-05
6:169018557 G A 0.556451 2.3393e-05
6:169020077 G A 0.027654 2.2969e-06
6:169021792 G A 0.521192 1.0513e-05
6:169026904 T C 0.032757 -2.9471e-05
6:169027613 A G 0.271741 -6.4970e-06
6:169029233 C A 0.105730 -5.0932e-05
6:169029261 A C 1.835839 -8.9852e-06
6:169029968 G T 0.045958 2.6356e-05
6:169035937 T C 0.270501 -9.4958e-06
6:169037529 C T 0.395566 4.1437e-05
6:169038291 G A 0.402430 -2.6250e-05
6:169039055 T C 0.356327 9.7414e-07
6:169040604 T C 1.319415 8.2255e-06
6:169041984 A G 0.146198 -3.1416e-06
6:169042054 A G 0.227652 -5.7503e-06
6:169052074 T C 0.024905 -2.5190e-06
6:169058581 A G 0.278232 -1.9135e-05
6:169059013 A C 1.168215 4.6956e-05
6:169061201 T C 0.036035 -3.8287e-05
6:169062739 G T 0.042553 7.7049e-06
6:169063192 T C 0.033630 -6.0317e-06
6:169070512 C T 0.188209 -5.4561e-05
6:169076718 A G 0.022971 -3.9612e-05
6:169078593 T G 0.088095 -1.0492e-05
6:169083485 A G 0.025155 2.0053e-05
6:169086528 G A 0.190218 -3.5674e-05
6:169087076 A G 0.101672 -6.6809e-06
6:169091341 C T 0.997842 -1.6802e-05
6:169092400 A G 0.046305 -8.2898e-06
6:169094156 T C 0.115581 -8.4600e-06
6:169101930 G A 0.027758 -2.5015e-05
6:169106790 T C 0.071308 2.2867e-05
6:169107058 G A 0.294156 1.0089e-05
6:169109019 T C 0.176170 -1.5123e-05
6:169123297 C T 0.176807 -1.2248e-05
6:169127998 A G 0.169020 -6.9183e-06
6:169134437 T C 0.039953 1.9481e-05
6:169139275 T C 0.045257 2.4182e-05
6:169152221 A G 0.247192 -4.0355e-05
6:169153523 A C 1.815361 1.9645e-06
6:169162683 G A 0.072353 -2.4851e-05
6:169166356 C T 0.937180 1.7830e-05
6:169175473 T C 0.158974 -6.7583e-06
6:169177679 T G 1.791586 1.0228e-06
6:169180441 C T 0.197749 1.4377e-05
6:169186286 A C 0.126191 -7.2063e-06
6:169193833 A G 0.738279 -2.4578e-05
6:169194160 G C 0.087920 1.5479e-05
6:169199079 T G 0.086349 -2.7547e-05
6:169216360 A C 0.618635 3.8191e-06
6:169216674 G T 0.044974 1.1417e-05
6:169220512 T C 1.128950 -4.8276e-06
6:169224516 T C 0.168234 1.1965e-05
6:169225052 G A 0.131910 -1.4516e-05
6:169225162 G A 0.073596 5.0120e-06
6:169227794 G A 0.027560 -1.5492e-05
6:169230840 C G 0.061554 -2.2969e-05
6:169235480 G A 0.021724 -3.6389e-06
6:169236144 C T 1.963296 2.2154e-05
6:169237435 A G 0.511747 5.2153e-05
6:169237759 A G 0.209359 -7.0512e-05
6:169239241 A G 0.032186 1.5998e-05
6:169239298 C T 0.090757 -2.2142e-05
6:169239579 A G 0.022744 2.3757e-05
6:169241350 C A 0.108060 1.7844e-05
6:169244426 G C 0.953302 8.6851e-06
6:169244748 C A 0.111471 1.0755e-04
6:169245618 T C 0.061060 -3.9609e-06
6:169248687 T C 0.044442 -4.9679e-05
6:169254572 T C 0.691728 -6.4857e-06
6:169255377 A G 0.113993 -7.3966e-06
6:169257661 G A 0.027340 3.1713e-06
6:169259946 C T 0.056247 3.0811e-05
6:169260660 A G 0.287710 -1.0629e-05
6:169261297 G A 0.057419 -1.9675e-05
6:169265892 T C 0.112637 -3.3601e-06
6:169266042 G A 0.231609 1.1428e-05
6:169267589 C T 0.028888 6.4795e-07
6:169270539 T C 0.065163 -3.8433e-05
6:169271161 T C 1.535003 4.3102e-05
6:169283119 A G 0.137948 3.3839e-05
6:169284674 C A 1.070616 1.4705e-05
6:169288010 A G 0.107817 5.6054e-06
6:169290038 G C 0.021049 2.9462e-06
6:169294235 G C 0.060603 1.4002e-05
6:169303520 G A 0.752051 3.8696e-06
6:169306641 G A 1.460927 1.5858e-05
6:169312758 A G 0.055205 -4.3463e-06
6:169312897 G C 0.080785 2.0059e-05
6:169314777 G A 1.786493 4.0514e-05
6:169323022 A G 0.104623 2.7242e-05
6:169324706 A G 0.289242 -3.1816e-05
6:169324907 A G 0.118142 4.2110e-06
6:169327120 T C 0.387795 -1.3349e-05
6:169327448 T C 0.098060 -8.6865e-06
6:169327660 G T 0.557519 3.8300e-05
6:169327747 A G 0.437836 2.8286e-05
6:169329604 A G 0.082243 1.2572e-05
6:169331211 A G 1.855444 1.1107e-05
6:169335617 G T 0.439488 -1.3030e-05
6:169343533 T G 1.906893 6.2224e-06
6:169348410 A C 0.031569 -3.2684e-05
6:169352494 A G 1.203958 2.8405e-05
6:169357730 G A 0.085748 5.0603e-05
6:169357756 G A 0.100280 6.5381e-06
6:169358695 A G 0.202763 1.0936e-04
6:169363658 A G 0.822031 -1.9059e-05
6:169364242 C T 0.058428 1.6790e-05
6:169366086 G T 0.028031 1.7553e-05
6:169367520 T C 0.121615 -4.5679e-05
6:169369886 A G 0.164619 2.5954e-05
6:169371101 C T 0.032423 1.0443e-05
6:169381094 A G 0.163966 2.6827e-05
6:169381577 G T 1.857005 2.5718e-05
6:169389818 C T 0.848452 5.6713e-05
6:169392101 T G 0.111488 -1.3554e-05
6:169397663 A G 0.021513 -1.8018e-06
6:169397801 A G 0.251639 -1.6067e-05
6:169399880 C T 1.505670 -2.7531e-05
6:169402873 T C 0.050891 1.6859e-05
6:169409183 C T 1.003051 2.4188e-05
6:169415998 C T 0.060807 -2.1721e-06
6:169420733 C T 0.564676 -9.4855e-06
6:169421766 G C 0.106651 1.4573e-05
6:169423579 G A 0.166758 -1.1832e-05
6:169427592 T C 0.032585 -2.7096e-05
6:169429368 G A 0.069928 -4.7886e-05
6:169434561 C G 0.164518 2.5195e-05
6:169436455 T C 0.153349 2.5327e-05
6:169436715 C A 1.781462 3.5652e-05
6:169437688 C T 0.630112 6.0362e-06
6:169440779 G A 0.358196 2.4798e-05
6:169440892 T C 0.045500 4.7669e-05
6:169442979 A G 0.036941 -2.7669e-05
6:169449239 T C 0.121306 2.5999e-06
6:169459130 G A 0.155615 -1.8215e-05
6:169462997 A G 1.474715 4.3056e-05
6:169463997 A C 0.156089 8.4992e-05
6:169464594 C T 0.128999 7.2621e-06
6:169465075 G A 0.738072 1.0104e-05
6:169467285 A G 0.206990 -2.0032e-05
6:169467873 G C 0.022610 -1.7277e-05
6:169467875 A G 0.053751 1.3881e-05
6:169468530 G A 0.077556 2.8880e-05
6:169468973 T G 0.101516 -1.0315e-05
6:169469274 A G 0.043572 -1.6296e-05
6:169469701 G A 0.406024 3.1851e-05
6:169471039 T C 0.344544 1.0063e-05
6:169473168 T C 0.238776 1.7636e-05
6:169483769 A C 1.854610 -9.1382e-06
6:169493746 C T 0.328241 5.8456e-05
6:169495334 C T 0.120135 5.1076e-06
6:169498637 C T 0.043462 9.8607e-07
6:169500186 G A 0.331532 -4.7892e-05
6:169506859 C T 0.034549 -1.8796e-05
6:169509545 T C 1.852597 1.5126e-07
6:169511324 T C 0.335953 1.6462e-05
6:169513040 G A 1.445152 -1.0419e-05
6:169517971 A G 0.073008 -1.0142e-05
6:169518480 G A 0.038943 5.1571e-06
6:169518640 T G 0.123569 4.2521e-05
6:169545402 T C 0.031910 -4.1601e-05
6:169554012 A G 0.371215 1.3528e-05
6:169554621 A C 0.299041 -1.1250e-05
6:169555271 A G 0.044750 -4.6463e-06
6:169556123 A G 0.048502 -4.0327e-05
6:169558907 G A 0.029352 -1.3879e-05
6:169558975 A G 0.065637 -1.7236e-05
6:169565470 G A 0.322901 -1.0748e-05
6:169566437 C G 0.024019 6.9819e-06
6:169571368 A C 0.136565 1.3115e-05
6:169571488 A C 1.633504 -1.7549e-05
6:169572487 G A 0.057776 2.5191e-05
6:169573251 C A 0.202062 -9.8175e-05
6:169588074 G A 0.320269 1.2553e-06
6:169589415 T C 0.081288 -1.4370e-05
6:169590492 A G 0.041362 2.3204e-05
6:169592892 C A 0.100010 -6.6143e-06
6:169594139 A G 0.222242 1.5960e-05
6:169594553 C T 0.189576 -1.4741e-05
6:169598871 G A 0.366058 8.3248e-06
6:169601044 T C 0.195743 -5.5250e-05
6:169601313 A C 0.339818 1.5702e-05
6:169602184 A G 0.050245 -6.3488e-06
6:169617199 A G 0.250091 -4.0741e-06
6:169620760 T C 0.376363 1.0633e-05
6:169621600 A G 0.025077 -1.6008e-05
6:169625064 A G 0.090153 2.9636e-06
6:169626065 C T 0.404436 -7.9857e-06
6:169627731 C T 0.780939 4.2532e-05
6:169632219 A G 0.317043 1.4021e-05
6:169632370 T C 0.075180 -4.4978e-05
6:169632378 T C 0.391216 1.0835e-05
6:169638212 T C 0.946804 3.4772e-05
6:169640257 G A 0.070921 2.4415e-05
6:169642521 C T 0.035191 -3.3078e-06
6:169643685 T C 0.651262 -1.0911e-05
6:169644529 C T 0.021241 1.9370e-05
6:169645128 C T 0.282384 1.9598e-05
6:169646751 G T 0.522649 -3.5345e-05
6:169646975 A G 0.029073 2.4164e-06
6:169647213 G T 0.297662 1.4717e-05
6:169647401 A G 0.327462 -7.2146e-07
6:169651141 G A 0.036016 1.3709e-05
6:169653881 A G 0.059808 -2.5590e-05
6:169656079 C G 0.856720 5.9594e-06
6:169656531 G A 1.685742 -7.6757e-06
6:169658775 A G 0.196736 8.4959e-05
6:169661340 G A 0.110653 -1.9778e-05
6:169662438 T C 0.048947 -4.9906e-06
6:169663604 T C 0.056773 -4.2346e-06
6:169663740 C G 0.423759 1.2398e-05
6:169664342 G A 0.335132 2.1544e-05
6:169666147 A G 0.099296 -1.7318e-06
6:169668998 A G 0.596752 4.7950e-05
6:169669492 T G 0.085566 -9.7737e-06
6:169669853 T C 0.081444 3.7697e-05
6:169672120 C T 0.142605 4.9447e-05
6:169679783 T G 0.084424 -1.3541e-05
6:169680742 A G 0.201767 -1.5564e-05
6:169686734 G A 0.059006 -1.1787e-06
6:169689462 G A 0.071476 5.1854e-05
6:169692364 A G 0.043627 -2.7806e-05
6:169696264 G A 1.047766 2.3340e-05
6:169700931 A G 0.414541 2.7810e-05
6:169713132 G A 0.976565 7.4522e-06
6:169717017 T C 0.058438 -2.2311e-05
6:169718055 G A 1.203977 -4.4669e-05
6:169718065 T C 0.105606 1.9532e-05
6:169718632 C T 0.064959 -1.9378e-05
6:169720461 G A 0.296954 6.5914e-06
6:169720478 C T 1.396851 -1.2273e-05
6:169722929 T C 0.077802 -9.2045e-06
6:169726479 C T 0.727003 3.1752e-05
6:169729272 G A 0.031335 -2.7643e-05
6:169730206 A G 0.336083 7.4438e-05
6:169731852 T C 0.097738 -4.3548e-05
6:169733121 G A 1.696674 -2.7334e-05
6:169734833 G A 0.132683 -3.7370e-05
6:169739733 C A 0.243671 -3.7469e-05
6:169746118 A C 0.092902 4.8301e-06
6:169764632 T C 0.108226 -7.1812e-06
6:169768262 G A 1.647747 -3.2711e-05
6:169778668 A G 1.653956 -2.8113e-05
6:169780271 T G 0.021221 -4.2182e-06
6:169781032 T C 0.036616 -3.5998e-05
6:169786862 G A 0.116016 -5.0507e-07
6:169793770 A G 0.028398 9.1780e-06
6:169794858 G A 0.095616 3.2788e-06
6:169807469 T C 0.032108 5.6362e-06
6:169811294 T C 1.683019 6.3067e-05
6:169811684 T C 0.039868 -9.1080e-06
6:169812721 G A 0.067844 -3.3440e-05
6:169844326 C T 0.820671 -1.6371e-05
6:169845136 T C 0.048213 -2.9214e-05
6:169851911 C T 0.088890 6.7851e-06
6:169854176 C T 1.083369 1.1615e-05
6:169866081 T C 0.082811 1.9235e-05
6:169899591 A G 0.074807 3.0118e-05
6:169915287 T C 0.045257 7.4368e-05
6:169915292 T C 0.057704 3.4613e-06
6:169921692 A G 1.954422 -1.3291e-07
6:169926211 A G 1.241233 -1.0111e-05
6:169930529 T C 1.877149 2.7828e-05
6:169957194 C T 0.068935 -2.5482e-05
6:169958982 A G 0.138097 2.8394e-05
6:169961603 G A 0.289758 -2.1012e-05
6:169963939 A G 0.451128 5.9378e-05
6:169965245 G A 1.442500 -5.0258e-05
6:169975559 A G 0.182743 3.7176e-05
6:169975929 T C 1.398133 -2.4217e-05
6:169976222 C T 0.046613 2.7327e-06
6:169981656 C T 1.892226 -8.9517e-06
6:169992310 G A 1.395932 -3.7313e-05
6:170001908 G A 0.032075 -3.3371e-05
6:170004488 A G 0.148305 6.2945e-07
6:170012962 G A 0.089234 -1.5227e-05
6:170019146 A C 0.032994 1.0668e-05
6:170033086 A G 0.088157 -1.9069e-05
6:170033533 A G 1.703792 -3.0257e-05
6:170034042 G A 0.054884 6.1426e-06
6:170051595 C T 0.138769 -2.2366e-05
6:170052748 A G 0.115474 3.5376e-05
6:170058374 T C 0.137714 -2.1914e-05
6:170060169 C T 0.372088 -6.2018e-06
6:170060387 A G 0.116493 1.0376e-05
6:170063164 T C 0.021682 1.5007e-05
6:170064196 G T 0.024701 2.9530e-05
6:170065967 A G 0.081613 2.9955e-05
6:170067790 A G 0.091941 -5.0268e-06
6:170068086 T C 0.159354 -1.8201e-05
6:170070723 G A 0.499026 -1.1672e-05
6:170089170 T C 0.494385 -4.2442e-05
6:170094905 C T 0.549875 -4.2193e-06
6:170095026 A G 0.084817 1.5819e-05
6:170109700 T G 0.300236 -7.2594e-07
6:170121361 T C 0.033883 -1.4055e-05
6:170139223 C T 0.036418 1.9483e-05
6:170143300 G A 0.057484 2.3766e-05
6:170144228 A C 0.051196 1.1438e-05
6:170144292 C T 0.028222 -2.5806e-05
6:170150674 C A 0.140356 -6.7930e-05
6:170155477 G A 0.047460 6.5214e-06
6:170157833 A G 0.423418 -6.0692e-06
6:170162537 T C 0.170964 -2.4041e-05
6:170165122 C T 0.072596 -5.2371e-05
6:170169819 G A 0.057610 -3.8869e-06
6:170176146 A G 0.146513 -2.8057e-05
6:170176648 G A 0.423194 -3.5134e-06
6:170183113 A G 0.066127 -2.3915e-05
6:170190200 A G 0.789765 -3.5369e-07
6:170194814 C G 0.147756 -2.3796e-05
6:170220615 A C 0.099076 -3.9050e-05
6:170227305 G A 0.354707 -1.7325e-06
6:170227545 A C 0.084223 -2.7221e-05
6:170230182 G A 0.402986 1.3749e-05
6:170231012 C A 0.071976 -1.6711e-06
6:170232990 G T 0.033572 -3.8762e-05
6:170239849 G A 0.174418 -1.0191e-05
6:170242131 T C 0.085310 1.7652e-05
6:170244994 T C 0.158841 2.3291e-05
6:170249806 C T 0.106431 2.2798e-05
6:170254505 A G 0.076092 9.5302e-06
6:170260570 A G 0.022659 -3.4398e-06
6:170261237 T C 0.657780 9.5234e-06
6:170261855 A G 0.126143 -1.1244e-05
6:170266650 T C 0.052621 -1.9978e-05
6:170266688 T C 0.091097 -2.3570e-06
6:170269289 T C 0.810281 4.3491e-05
6:170269355 C T 0.350754 1.1705e-05
6:170271275 A G 0.830756 2.2771e-05
6:170277538 A G 0.279881 -2.8206e-05
6:170334064 A G 0.075362 -5.9170e-05
6:170336865 C T 0.447233 2.1791e-05
6:170337340 T C 0.225117 2.1999e-05
6:170340329 A C 0.038843 -2.0860e-05
6:170341171 C T 1.494940 3.4508e-05
6:170341906 T C 0.066965 -2.6221e-05
6:170342541 C T 1.758241 3.5751e-05
6:170342631 T C 0.086076 -9.8042e-06
6:170348464 G A 0.787363 1.5776e-05
6:170349997 G A 0.038323 -3.0644e-05
6:170353346 A G 0.223783 2.1986e-05
6:170354059 C G 0.037256 1.3917e-05
6:170355645 T C 0.037850 -4.0592e-05
6:170356733 T C 1.030657 1.6222e-05
6:170356736 A G 0.273685 -3.4625e-05
6:170363580 A G 0.324495 -7.3285e-06
6:170364792 T G 0.025892 -8.1891e-09
6:170369763 T C 0.163466 -8.5950e-06
6:170374697 A G 0.254444 -1.5170e-05
6:170377812 T C 1.725286 7.7075e-06
6:170379025 C T 1.732424 1.1177e-05
6:170379822 C A 1.866353 1.2824e-05
6:170383998 G A 0.057295 -1.2878e-05
6:170384298 T G 0.563401 -1.1333e-04
6:170384662 C T 1.740941 4.2937e-06
6:170395663 T C 0.082467 3.2782e-05
6:170395841 T C 1.794607 3.6724e-06
6:170401047 T C 0.145280 -8.3827e-06
6:170401630 A G 0.050297 -3.0384e-06
6:170404141 T G 0.092324 -6.9506e-05
6:170406892 C T 0.612273 1.2886e-05
6:170411450 A G 0.063621 -1.6948e-05
6:170412069 A G 1.905125 -1.5559e-05
6:170417634 G C 1.245595 -1.8931e-06
6:170418724 A G 0.139256 -2.3456e-05
6:170419530 C G 0.043299 -7.2477e-05
6:170422962 A G 0.037519 -2.7053e-06
6:170424275 G A 0.039550 1.0669e-05
6:170427731 A G 1.226552 2.5786e-05
6:170438227 A G 0.477588 3.7047e-05
6:170439464 T G 0.193730 -3.0236e-06
6:170441855 T C 1.226422 2.8570e-05
6:170446732 A G 0.056085 -5.1392e-06
6:170448016 G A 1.814644 1.1303e-04
6:170453426 T C 0.113562 -4.6915e-06
6:170455248 A G 0.195188 2.2481e-05
6:170458953 G A 0.879395 4.5555e-05
6:170462892 T C 0.138321 3.5754e-06
6:170463932 A G 0.236296 -3.3709e-05
6:170468680 T C 0.049109 -1.2209e-05
6:170474070 T G 0.795980 6.5107e-06
6:170474630 C T 0.324274 -6.9584e-06
6:170475104 A G 0.745274 2.7098e-05
6:170475362 A G 0.041469 1.0942e-05
6:170476424 C T 0.135030 -3.5702e-06
6:170480996 G A 0.038255 5.4377e-06
6:170481738 A G 0.166248 -3.2666e-05
6:170482506 A G 0.756858 3.0391e-05
6:170488434 G A 0.627756 2.6309e-05
6:170488788 G A 1.811125 1.0034e-04
6:170490944 T C 0.203909 1.8009e-05
6:170491975 G T 0.073414 -7.2543e-06
6:170494476 A G 0.050021 3.4596e-05
6:170500517 C T 1.792124 9.3507e-05
6:170502825 A G 1.396903 7.3900e-05
6:170504152 T C 0.043939 5.4182e-06
6:170509372 T C 0.128733 -3.2525e-05
6:170514793 G A 0.042582 1.5986e-05
6:170514879 A G 0.039745 5.3147e-06
6:170515179 T C 0.259546 3.2405e-06
6:170515783 T C 0.046389 3.3177e-05
6:170516123 A G 1.392998 6.9940e-05
6:170517351 C T 0.661756 4.5175e-06
6:170517603 C A 0.553592 3.4127e-05
6:170517906 T G 0.141034 1.9637e-05
6:170518441 C G 0.032971 -5.2513e-07
6:170518542 A G 0.024097 2.7370e-05
6:170520151 C T 0.093162 1.0032e-06
6:170521180 A G 0.054520 2.2557e-05
6:170524415 A G 0.022386 -4.8603e-06
6:170526065 C T 0.305371 3.6274e-05
6:170531471 G T 0.100757 -4.2637e-06
6:170531603 C T 1.386708 -9.4190e-06
6:170534901 T G 0.228662 -2.7997e-07
6:170535914 A G 0.265398 -1.6977e-06
6:170537154 A G 1.021792 1.1213e-05
6:170539537 T C 0.318597 7.4372e-07
6:170540274 G A 1.325190 2.5175e-05
6:170541075 G A 0.035081 1.1315e-05
6:170543249 C T 0.447521 -1.5422e-05
6:170545070 C G 0.984527 2.5360e-05
6:170545963 A G 0.303043 -2.7668e-05
6:170548001 A G 0.038398 -8.7633e-06
6:170548295 A G 0.523026 2.8967e-05
6:170548333 A G 0.144975 5.5418e-06
6:170551427 G A 0.880115 -3.5376e-05
6:170552702 C T 0.682399 9.3114e-06
6:170553797 T C 0.179381 -9.4671e-06
6:170554860 G A 0.438333 1.4899e-05
6:170556901 A G 1.123796 -2.4238e-05
6:170557278 T C 0.059723 -1.8337e-05
6:170558998 T G 0.064004 2.6900e-05
6:170563540 A G 0.045922 -1.3500e-05
6:170563668 A T 1.657432 2.6250e-05
6:170564441 A C 0.622043 -3.4926e-05
6:170565992 A G 0.541943 3.2409e-05
6:170569359 C T 0.021117 -9.4432e-06
6:170578081 T G 0.180335 -1.6216e-05
6:170581582 T C 0.654969 -1.2375e-05
6:170584403 T C 0.655436 -9.1245e-06
6:170585983 T C 0.039878 -3.1128e-06
6:170586021 T C 0.068182 4.9761e-05
6:170588559 G T 0.824777 9.1035e-06
6:170589803 A G 0.263204 7.6313e-06
6:170589989 A G 0.284971 -1.0386e-05
6:170590319 G A 0.969145 5.5207e-05
6:170601259 A C 1.243327 -1.9409e-06
6:170609163 T C 0.285341 -4.0700e-06
6:170620572 T C 0.145751 4.2888e-05
6:170621157 G A 1.820253 4.4071e-05
6:170621249 C T 0.739821 -1.3807e-05
6:170627174 T C 0.050963 1.0418e-05
6:170628009 G T 0.285886 -5.5834e-06
6:170637477 C G 0.041089 -9.1784e-08
6:170667319 T C 0.041722 1.4139e-05
6:170670599 A G 0.038953 -2.1970e-06
6:170685094 A G 0.434905 1.6790e-05
6:170685537 G A 1.360160 6.3622e-06
6:170687671 A G 0.493479 1.9528e-05
6:170693273 T G 0.033886 -2.1086e-07
6:170693326 A G 0.091591 -1.9772e-05
6:170696372 T G 0.129950 -1.8219e-05
6:170699922 A G 0.201718 4.1737e-05
6:170701194 G A 1.793351 2.5797e-05
6:170704000 A G 0.043533 -2.3631e-05
6:170704140 T C 1.823450 5.1619e-05
6:170710428 A G 0.384166 2.7843e-05
6:170717081 C T 0.233067 -1.1601e-05
6:170719669 C T 1.633014 1.3114e-05
6:170724174 G A 1.450504 3.8376e-05
6:170724887 T G 0.194578 5.2714e-05
6:170731327 A G 1.740847 3.7995e-05
6:170737470 T G 1.715925 1.5137e-05
6:170738568 A C 1.974754 1.1482e-05
6:170744132 A G 1.498630 1.9766e-05
6:170744909 T G 0.107015 9.4771e-06
6:170745651 C T 0.300891 6.1635e-05
6:170748606 A G 0.022539 -3.5802e-05
6:170749040 T C 0.024116 1.4551e-05
6:170753240 C T 0.202692 1.3521e-06
6:170754656 C T 0.193419 -4.0245e-05
6:170755392 G A 0.034704 4.0150e-05
6:170756227 C T 1.264947 1.2720e-05
6:170756800 A C 0.569782 4.1564e-06
6:170758426 A G 0.257871 1.9233e-05
6:170761041 A G 0.285165 2.8400e-06
6:170763064 C G 1.039696 3.8545e-06
6:170764103 C T 0.989208 3.0050e-06
6:170771987 C T 0.050570 -5.8447e-05
6:170773494 A G 0.262409 3.2130e-06
6:170774306 T C 0.032387 3.4845e-05
6:170781264 T C 0.021650 1.4060e-05
6:170782090 T C 0.167686 3.7231e-05
6:170786827 A C 0.173324 5.3156e-05
6:170787278 T C 0.103250 -1.1791e-04
6:170787371 A G 0.951468 -1.6493e-06
6:170791721 A C 0.024646 7.8209e-06
6:170792767 A C 0.107326 -1.7255e-06
6:170793374 C T 1.197418 4.9280e-05
6:170794078 T C 1.400814 5.4882e-05
6:170797345 A G 0.073729 -6.2655e-06
6:170799834 A C 0.164460 -9.2245e-06
6:170800234 A C 0.914008 7.2208e-06
6:170813687 G A 0.039505 -4.3027e-05
6:170822057 G A 1.389905 4.1550e-05
6:170824160 C T 0.046357 9.1339e-05
6:170858228 T C 0.063758 2.1101e-05
6:170862300 C G 0.815783 -3.5411e-05
6:170862336 A G 0.105924 -1.2328e-07
6:170862456 T G 0.075024 1.6777e-06
6:170866477 G A 0.043303 -4.0811e-05
6:170866985 T C 0.180487 -1.2695e-06
6:170867205 C A 0.067111 4.5646e-05
6:170873146 A G 0.039648 -3.9839e-05
6:170878793 C T 1.000519 -2.9966e-05
6:170881989 C T 0.024425 6.1327e-05
6:170889829 T C 0.035685 -6.9918e-06
6:170899075 C T 0.074755 2.5368e-07
6:170907734 A G 0.890278 -3.3443e-05
7:41892 C G 0.318961 4.6401e-06
7:43748 G T 0.062154 5.9636e-06
7:44167 C T 0.079542 1.2248e-04
7:44408 A G 0.226650 -3.2176e-05
7:53484 A C 0.907143 -2.0820e-05
7:57148 A G 0.027447 2.0460e-05
7:60086 G C 0.310671 2.6108e-05
7:61653 A G 0.079562 -5.7431e-06
7:63507 A G 0.325160 2.1090e-05
7:64176 G A 0.335167 -6.2711e-06
7:66841 A G 0.037032 -1.8884e-05
7:84356 T C 0.244761 1.4794e-05
7:88730 G A 0.672087 -1.2183e-05
7:92525 C T 0.593593 -4.2783e-06
7:94742 G A 0.048369 -1.6578e-05
7:95031 T C 0.637126 -6.7970e-06
7:98406 C A 1.155663 2.1063e-06
7:100013 A G 0.359861 1.0690e-06
7:105897 A C 0.409594 -8.1369e-06
7:109984 T C 0.032384 -2.7952e-05
7:110647 C T 0.550972 7.2404e-06
7:110749 C G 0.173175 5.4391e-06
7:110891 A G 1.978792 5.7358e-06
7:110934 T C 0.214254 3.2045e-06
7:112397 T C 0.059623 -3.9812e-06
7:115321 T C 0.065780 -1.6237e-05
7:115454 C T 1.147234 3.4260e-07
7:115759 T C 0.138668 2.1935e-05
7:116078 G C 0.164862 -7.1550e-06
7:116332 G A 0.494132 -1.2239e-05
7:118745 G A 1.487857 -6.8304e-05
7:119041 A G 0.033338 1.4095e-05
7:120164 A G 0.021955 -3.9244e-06
7:120578 A G 0.406838 1.8996e-05
7:121978 G A 0.521838 1.1507e-05
7:122558 C T 0.440864 2.7643e-05
7:124952 G A 0.055033 2.0312e-05
7:125510 T G 0.033789 5.0394e-06
7:125632 C G 0.233102 -5.3715e-06
7:125700 C A 0.867122 1.5080e-05
7:125751 C G 0.353594 -1.4646e-07
7:126654 T C 0.379642 2.6941e-05
7:126748 G A 0.212913 -1.1033e-05
7:127745 T C 1.468811 6.1584e-05
7:128290 T C 0.228441 2.4394e-05
7:130199 G A 1.129706 1.6262e-05
7:130385 C A 0.038203 1.2712e-05
7:132656 G A 0.051722 5.7192e-05
7:134447 G A 0.147341 -1.7111e-05
7:135873 C T 0.133809 -1.2647e-05
7:145226 C T 1.782332 -6.0843e-05
7:146925 A G 0.059970 -2.1471e-05
7:148300 C T 1.596898 -1.1786e-05
7:164235 A G 0.107460 9.0387e-06
7:164282 G A 0.068844 7.2366e-06
7:164348 T C 0.039567 3.2094e-05
7:164353 T C 0.044231 -1.2836e-05
7:168293 A G 1.929702 -4.1846e-05
7:172073 C T 0.125919 9.0604e-06
7:177130 T C 0.062810 2.3467e-05
7:179745 T G 0.973663 2.3276e-05
7:180006 T C 0.585852 -3.3826e-06
7:181507 T C 0.063690 -1.9202e-05
7:181982 A G 0.030196 1.3074e-05
7:183450 G A 0.125912 2.9631e-05
7:183584 A G 0.178131 -4.1946e-05
7:184006 T C 0.219230 1.6259e-05
7:186217 G A 0.039881 2.5622e-05
7:187132 T C 0.031231 -1.2520e-06
7:187171 G A 1.932321 1.3990e-05
7:188317 A G 0.022250 1.5424e-07
7:191423 G A 1.037454 2.0268e-05
7:191564 G A 0.199748 2.2614e-05
7:194247 G A 0.514236 -1.3011e-05
7:199797 C T 0.135734 5.7833e-06
7:200682 G A 0.124656 -1.6771e-05
7:200911 A C 0.045948 1.7362e-05
7:201901 A G 0.193020 5.9631e-06
7:203917 A G 1.091445 2.9033e-06
7:210502 C T 0.174593 1.0280e-05
7:210853 T C 0.140713 2.5771e-05
7:212512 T C 0.803783 -1.1612e-05
7:213696 T C 0.022841 2.8262e-06
7:213723 A G 0.140590 1.7525e-05
7:214489 T C 1.782030 7.0889e-06
7:214627 T C 0.892914 2.3146e-05
7:217144 G A 1.784750 -1.2126e-05
7:217243 T C 0.803277 2.1597e-05
7:217620 T C 0.049651 -3.5531e-05
7:219031 G A 0.570788 -2.5805e-05
7:226053 T C 1.508550 -5.8840e-06
7:227155 A G 0.089354 -1.0066e-06
7:227931 G T 1.687768 -1.3693e-05
7:229248 G T 0.288953 3.6751e-05
7:229313 T C 0.036616 1.3877e-05
7:229660 T C 0.191864 1.0734e-05
7:230878 T C 1.242460 -7.7747e-06
7:231307 A G 0.081120 3.2888e-05
7:231756 A G 0.040956 -6.8939e-06
7:231896 A G 0.046957 3.5735e-06
7:232177 G A 0.177683 -8.4733e-06
7:232179 T C 0.023594 1.0502e-05
7:331427 A C 1.017339 -8.2764e-06
7:512203 G A 1.916193 -1.4417e-06
7:517798 C T 1.024986 1.4794e-05
7:519238 C T 1.171620 -2.2244e-06
7:522043 A G 0.031592 1.8213e-05
7:523267 A G 0.276181 8.7722e-06
7:525159 T C 0.647137 7.9835e-06
7:534989 C T 1.156842 2.7026e-06
7:541431 A G 0.745735 -2.2405e-06
7:542290 T C 0.462056 -3.4610e-06
7:542791 C T 1.222177 6.1814e-07
7:544984 C T 0.614652 2.0348e-05
7:549539 C T 1.917829 9.4079e-06
7:551122 G A 0.903765 9.5152e-06
7:552046 G A 0.518147 -2.7927e-05
7:553281 C T 1.620086 1.9338e-05
7:553352 C T 0.975439 1.7434e-05
7:561070 T G 1.160201 5.2286e-05
7:561838 C T 0.262081 -2.7877e-05
7:569414 C A 1.853214 1.8207e-06
7:572867 A G 0.932996 -3.8250e-05
7:574227 G A 0.542855 3.5479e-05
7:575711 A G 0.151677 -2.8557e-05
7:579956 G A 0.279946 -7.3269e-06
7:587736 G A 0.480963 -5.9360e-06
7:604990 T C 0.453289 -6.6875e-06
7:612280 A G 1.175229 5.6711e-06
7:618938 G A 0.803514 4.5385e-06
7:626268 G A 0.599147 1.5511e-05
7:630286 C A 0.270647 1.6290e-05
7:631938 A G 0.293536 1.9093e-05
7:638323 A G 1.159104 -1.9625e-05
7:642774 A G 0.157040 9.1227e-06
7:652741 A G 1.193565 -1.9015e-05
7:663737 T C 1.418906 -1.5883e-05
7:667640 G C 0.025139 -7.3504e-06
7:674796 G C 0.150003 2.4885e-05
7:675274 A C 0.395757 8.0874e-06
7:679052 G T 0.295653 2.3863e-06
7:689152 T C 0.059389 8.4725e-06
7:691073 A G 0.300434 2.5617e-05
7:695452 T C 0.218756 1.6675e-06
7:699598 T C 0.212981 -9.2830e-06
7:703373 A G 0.041761 -3.8792e-06
7:704905 T G 1.426917 3.6963e-06
7:705810 T G 0.118973 3.4079e-05
7:708756 T C 0.056172 2.5610e-05
7:712138 T C 0.035061 -1.4986e-06
7:714729 G A 1.947642 2.7363e-06
7:714756 T C 0.078500 6.9813e-06
7:715722 A G 0.469158 -1.5822e-05
7:716146 T C 0.200816 -1.9163e-05
7:718072 A G 0.034162 2.2108e-05
7:723148 T C 0.091974 -7.4420e-06
7:725994 A G 0.085278 1.4760e-05
7:726868 A G 1.531936 3.0514e-05
7:741333 G A 0.235274 -3.4061e-06
7:750149 A G 0.298067 1.7562e-05
7:750588 C T 0.057211 -1.1806e-05
7:750790 T G 0.956438 2.6387e-05
7:753018 A C 0.108709 2.4872e-05
7:755281 T G 0.167306 -1.1997e-05
7:763545 T C 0.295432 -2.1611e-05
7:763853 A C 0.747731 -3.2206e-05
7:769651 G A 0.065504 -1.5894e-05
7:779242 A G 0.031014 6.1784e-07
7:780999 A C 0.029959 2.3158e-05
7:781653 A G 1.615120 1.0671e-05
7:784671 T C 0.085748 2.1424e-05
7:785199 T C 0.057944 1.6157e-05
7:786637 G T 0.926037 4.4798e-05
7:791755 A G 1.651402 1.6923e-05
7:794628 T C 0.075433 7.1506e-05
7:800444 A G 0.020299 -1.5845e-05
7:802208 T C 0.037187 -8.5689e-06
7:810219 C T 0.942523 2.5867e-05
7:812858 T C 0.093642 1.1599e-05
7:813378 T C 0.021267 8.8997e-06
7:816497 G A 1.209375 2.5126e-05
7:817201 G A 1.677491 1.6720e-05
7:833003 T C 0.451634 -6.8442e-06
7:845206 G A 0.324008 -2.3894e-05
7:848019 C T 0.285720 -1.5717e-05
7:850315 A G 0.047026 -2.4969e-06
7:851797 A C 0.430838 -2.4046e-06
7:859610 C T 0.676154 -1.0163e-05
7:860031 A G 0.045607 -1.8775e-05
7:861817 C T 0.261049 -8.9055e-06
7:867033 T C 0.343029 9.2561e-06
7:870058 T A 1.894465 5.7596e-06
7:872658 G A 0.338955 9.5934e-06
7:873395 T C 1.163132 7.1192e-06
7:878031 C A 0.135237 1.9604e-05
7:879907 A G 1.513347 1.0585e-05
7:881668 T C 0.870888 1.4014e-05
7:882250 A G 0.107180 -5.4949e-05
7:884704 G A 0.858284 1.0497e-05
7:888885 A C 0.256784 -9.5316e-06
7:889169 G A 0.349290 9.9862e-06
7:892435 G C 0.066770 9.9811e-06
7:905229 T C 0.304997 -1.5855e-05
7:913511 G A 0.098728 1.0107e-07
7:913761 T G 0.034032 2.8056e-06
7:917639 T C 0.105324 -5.1037e-05
7:919362 A G 0.034464 2.3913e-05
7:920301 T C 0.852081 2.5378e-05
7:931660 A G 0.020965 -3.4972e-06
7:931960 A G 0.076293 3.1939e-06
7:932257 T C 0.168283 2.0972e-05
7:934622 A G 0.075871 2.9383e-05
7:935709 T C 0.043267 -2.1615e-05
7:935752 T C 0.042092 7.2080e-06
7:935805 C T 1.498848 2.1492e-05
7:936356 C T 0.805724 -2.2856e-05
7:936780 G A 0.434334 -8.2947e-06
7:937584 A G 0.020884 1.1251e-06
7:939369 T C 0.022406 1.5525e-05
7:940181 T C 1.658776 1.3886e-05
7:940724 A G 1.244992 4.2111e-06
7:942327 A T 1.465315 -1.9150e-05
7:943034 G C 1.441692 5.1310e-06
7:943359 T C 0.073015 -1.1543e-05
7:943868 A G 0.107612 3.2118e-06
7:944683 T C 1.634712 -8.8558e-06
7:946506 A G 0.032413 -1.5841e-05
7:947565 T C 0.085625 2.4262e-06
7:955244 A G 0.748896 5.4128e-06
7:955455 T C 0.101585 5.9679e-06
7:960450 T C 0.020345 6.8359e-06
7:960642 A G 0.489617 6.6960e-06
7:960705 C T 1.623137 4.7859e-06
7:962832 C T 0.047944 9.2696e-07
7:965591 A G 0.559246 -1.3125e-05
7:966926 C G 0.670938 -1.0538e-05
7:968469 A G 0.577264 -5.8533e-07
7:968538 A G 0.051807 -2.9968e-07
7:971124 A G 1.327591 4.8735e-05
7:974308 T G 0.497501 -1.4077e-05
7:975513 T C 0.351474 6.8739e-06
7:985996 A G 1.220038 3.3386e-05
7:993173 T G 0.353341 2.1170e-05
7:994756 A G 0.299320 7.3444e-05
7:998802 A G 0.551329 -3.1640e-05
7:999221 A G 0.135156 -1.4834e-05
7:1001812 G A 0.123098 2.5482e-05
7:1006856 C G 0.732336 2.1372e-05
7:1007033 A C 0.193263 5.4074e-05
7:1008061 T C 0.046519 -4.7137e-06
7:1008307 T C 0.251980 8.8708e-06
7:1018409 A G 0.068396 3.3617e-05
7:1024855 A G 0.113558 -2.8657e-05
7:1028448 T C 0.415057 -7.5011e-05
7:1037066 A G 0.105139 3.4940e-05
7:1039003 C A 1.062161 -1.3232e-05
7:1047932 C T 1.286425 7.2218e-06
7:1051776 G A 0.859504 -4.2339e-05
7:1055632 C G 0.622267 -1.0437e-05
7:1059021 A G 0.046347 -1.1121e-05
7:1059290 C T 0.044945 4.2068e-07
7:1061422 A G 0.039985 -2.6072e-06
7:1081972 A C 0.701410 3.6949e-05
7:1083927 T G 0.293770 5.6372e-05
7:1087095 G A 0.445808 -6.1046e-05
7:1087264 G A 0.050346 5.3112e-05
7:1088192 G A 0.064303 -3.5245e-06
7:1088997 A G 0.044523 -1.1186e-05
7:1090322 A G 0.053770 -1.0000e-06
7:1093878 A G 0.044091 -8.3395e-06
7:1097841 A G 0.036256 -4.5092e-05
7:1097895 G A 0.295042 6.3184e-05
7:1097952 T C 0.117509 -1.2875e-05
7:1102364 A G 0.346631 -3.0111e-05
7:1103697 C T 1.027940 2.5626e-05
7:1111436 T C 0.118586 -8.6901e-06
7:1115834 C G 0.022182 -5.5612e-06
7:1116247 C T 1.246946 -4.2956e-06
7:1117436 C T 0.712254 -1.7768e-05
7:1119965 T C 0.131748 -1.2267e-05
7:1123908 A G 0.022153 -9.0781e-06
7:1124229 A G 0.403122 -1.7402e-05
7:1126535 G A 0.095836 9.9141e-06
7:1130584 C T 0.895549 -1.4950e-06
7:1131394 A G 0.243612 5.9798e-05
7:1132075 C T 0.056198 -2.6826e-06
7:1132153 A G 0.369855 6.5867e-05
7:1132456 T C 0.459823 -5.7498e-07
7:1132671 G C 0.243914 5.1044e-05
7:1133305 G C 1.243135 1.9694e-05
7:1139513 G A 0.993554 -2.0498e-05
7:1141058 A G 0.059934 -1.0436e-05
7:1142301 T C 0.051054 2.6615e-06
7:1142642 T C 0.114824 4.0109e-05
7:1143182 C T 0.314871 6.5410e-05
7:1146179 T C 0.163577 -4.0432e-05
7:1151066 T C 0.450595 -1.6083e-05
7:1152615 T C 0.479074 8.0782e-06
7:1182131 A G 0.154209 -3.4930e-05
7:1183312 G C 0.204938 4.5706e-05
7:1191689 A G 0.824232 -1.6165e-05
7:1192797 A C 0.021728 -2.0536e-06
7:1195264 C T 0.105376 6.4645e-06
7:1195692 G A 0.063183 -2.5803e-06
7:1196394 G T 0.110550 -1.1715e-05
7:1202705 A G 1.270085 2.4378e-05
7:1204003 G A 0.071960 2.2362e-05
7:1206638 T C 1.213530 2.7219e-05
7:1209989 A G 0.406403 -5.0968e-06
7:1211867 A G 0.055429 -6.6680e-06
7:1218973 T C 0.152333 -2.1964e-05
7:1220005 T C 0.104344 1.4685e-05
7:1220230 G C 0.095599 -3.5658e-06
7:1222859 T G 0.092503 2.2282e-06
7:1226249 G T 0.519621 2.1848e-05
7:1231678 G A 0.821187 8.5673e-06
7:1235059 A G 0.087352 -1.2820e-05
7:1243525 C T 0.753781 4.7192e-06
7:1247158 C T 0.024620 -5.6264e-06
7:1247934 A C 0.033909 -1.0940e-06
7:1248880 A G 1.940848 1.5269e-05
7:1248935 A C 0.054173 -1.7360e-05
7:1258248 T C 1.242165 -1.8637e-06
7:1262690 G A 1.469577 2.7150e-05
7:1263098 C G 0.053722 -9.4825e-06
7:1266163 C T 0.256414 4.4615e-05
7:1270699 A G 1.590085 -1.9328e-05
7:1279795 T C 0.360812 3.7490e-05
7:1281064 A G 1.506277 -4.5271e-05
7:1283701 T C 0.099705 9.5015e-06
7:1292021 T C 0.173035 6.1157e-05
7:1295545 T C 0.165420 -1.7450e-05
7:1296269 T C 0.114276 -6.6699e-06
7:1296435 T G 0.094457 1.6786e-05
7:1299537 C G 0.212842 4.0462e-05
7:1300413 T C 0.029816 1.1450e-05
7:1302136 T C 0.338994 6.2856e-05
7:1307501 G A 0.406906 2.2497e-05
7:1315546 T C 0.617619 -1.4505e-05
7:1316645 C T 1.897536 -1.0669e-05
7:1317095 A G 0.022016 -1.9984e-05
7:1317519 A G 1.269637 1.6321e-05
7:1318591 T G 0.344882 -9.5359e-06
7:1321193 G A 0.178923 1.5971e-05
7:1323950 A G 0.385468 -1.9846e-05
7:1324956 T C 0.916293 -1.9467e-05
7:1326061 A G 0.075005 6.5622e-05
7:1326972 T C 1.127454 -5.7033e-06
7:1327105 T C 0.022360 1.9375e-06
7:1328676 C T 0.430656 1.5882e-05
7:1329569 A G 0.896679 3.2696e-06
7:1331896 C T 0.450884 -1.3548e-05
7:1333142 A G 0.059356 -2.0758e-05
7:1337736 G A 1.151444 -1.9621e-05
7:1340837 T C 0.491769 9.1719e-06
7:1341221 A G 0.409571 -1.3883e-05
7:1346620 C T 1.052436 2.1067e-05
7:1347673 A G 1.378139 -2.1775e-05
7:1347917 C T 1.905845 1.3300e-05
7:1351721 G A 0.324342 -1.8592e-05
7:1351802 T C 1.084051 -3.6624e-06
7:1354993 T C 1.198800 -1.5752e-04
7:1356729 A G 0.062054 4.5313e-05
7:1358387 C T 1.369693 -3.4119e-05
7:1360190 T G 0.110546 1.5223e-05
7:1363956 G T 0.078903 3.4407e-06
7:1364399 A C 0.028274 1.1623e-04
7:1364506 A G 0.082772 1.5168e-05
7:1365476 T C 0.711469 3.3870e-05
7:1366389 A G 0.056980 -1.0862e-05
7:1371092 A G 1.131485 3.3804e-05
7:1372205 T C 0.088585 4.3867e-05
7:1375486 C G 0.062021 -5.0550e-05
7:1378012 A G 0.027758 -1.1884e-05
7:1380121 T C 0.685239 -1.7773e-05
7:1385189 T C 0.091399 -5.9463e-06
7:1385853 A C 0.143832 3.6206e-05
7:1388675 A G 0.390710 -1.8127e-06
7:1389397 G A 0.659104 -3.3767e-05
7:1389594 A G 0.265622 -4.5856e-05
7:1393992 A G 0.052803 8.3018e-06
7:1394515 G A 0.060359 1.7420e-05
7:1398843 T C 0.224348 2.7606e-05
7:1410186 T C 1.264869 -2.4417e-06
7:1412418 G C 1.266083 -5.3474e-06
7:1425710 A G 0.051657 2.9332e-06
7:1425972 A G 0.064222 -1.1376e-05
7:1432565 A G 0.042082 -1.6684e-05
7:1433115 T C 0.051599 -2.7778e-07
7:1433892 A G 0.285065 -1.3015e-05
7:1439513 C T 0.047473 -2.6784e-05
7:1439543 G T 0.040891 1.6315e-05
7:1439904 A G 1.971274 1.9388e-05
7:1444311 G T 0.168208 3.3632e-05
7:1448188 G A 0.301914 3.4455e-05
7:1457360 T C 0.117502 3.0932e-05
7:1471424 G A 0.344327 4.3751e-05
7:1478277 A G 0.163200 3.2642e-05
7:1479642 A C 0.081483 -8.5207e-06
7:1479659 C T 0.119979 -6.2813e-07
7:1480280 T C 0.119635 -4.6025e-06
7:1482009 C G 0.207743 -2.8039e-05
7:1482101 G C 0.189923 -4.2979e-06
7:1482416 C T 1.978243 2.6315e-05
7:1483599 C T 0.166313 4.8706e-06
7:1486451 A G 0.164417 2.0052e-05
7:1487278 A G 0.024529 8.8177e-06
7:1488265 A G 0.021861 -6.2257e-06
7:1493376 C T 0.075209 1.1944e-05
7:1494669 A G 0.027249 -2.9315e-05
7:1497625 C T 0.063245 6.9910e-06
7:1503583 A G 0.295506 -2.6154e-05
7:1508329 A G 0.066286 -8.7625e-06
7:1511319 T G 0.034620 -2.7325e-05
7:1513115 T C 0.060246 8.7369e-06
7:1524084 C T 0.021770 7.1600e-05
7:1529369 T C 0.040764 1.8101e-06
7:1540505 A G 0.058474 -1.6481e-05
7:1541002 C T 0.808204 -2.5035e-06
7:1541838 T C 0.240743 -1.3534e-05
7:1542490 A G 0.148422 1.6170e-06
7:1547220 A G 0.758050 -3.0195e-06
7:1551262 G A 0.939326 2.8965e-06
7:1557967 C T 0.961725 -6.3102e-06
7:1562468 T C 0.109203 1.2094e-05
7:1575972 G A 1.060090 -2.6042e-06
7:1580879 A G 0.066796 6.8161e-05
7:1580904 C T 0.072807 -1.9747e-05
7:1581400 T C 0.137071 1.0204e-04
7:1583288 G A 1.143952 8.9996e-06
7:1586662 C T 1.151561 1.4327e-05
7:1594428 A G 1.127324 8.2821e-06
7:1595005 T C 0.020601 -1.1426e-05
7:1595374 G C 0.055468 1.8747e-06
7:1599743 A G 0.106525 -6.0913e-06
7:1601312 T C 0.026561 -2.8061e-05
7:1604320 A G 1.552936 -3.8087e-05
7:1604549 G C 1.366830 -2.8091e-05
7:1606847 C T 0.189030 -9.8739e-06
7:1618494 A G 0.099825 -1.2380e-05
7:1619272 T C 0.075689 -1.2568e-05
7:1620304 A G 0.183551 1.9010e-05
7:1621911 T C 0.098164 -1.5032e-05
7:1625892 A G 0.029177 -8.7315e-07
7:1626571 T C 0.023714 -4.9862e-05
7:1627224 A C 0.092571 5.1039e-06
7:1627726 G C 0.225656 3.2258e-07
7:1627983 T C 0.398915 3.4298e-06
7:1629188 C T 0.830701 -4.5933e-06
7:1632376 A G 0.103360 3.3458e-05
7:1637672 T C 0.578039 -2.4740e-06
7:1639872 T C 0.219564 -4.8476e-06
7:1639905 T C 0.076618 -5.1179e-06
7:1640842 G A 1.564128 1.5747e-05
7:1645843 T C 0.784539 -9.1091e-07
7:1648206 A G 0.026054 -2.0832e-05
7:1648737 G T 0.796097 4.0618e-06
7:1656967 A G 1.053634 2.2121e-05
7:1660285 T C 0.546568 1.6914e-05
7:1675496 T C 0.045961 -2.5340e-05
7:1675621 G A 0.959129 1.6638e-05
7:1687702 T C 0.675440 1.0042e-06
7:1689931 A G 0.048058 -2.8958e-05
7:1690624 T C 0.103428 1.5670e-06
7:1691604 A G 0.097021 9.9290e-06
7:1700373 A G 0.182682 7.8826e-06
7:1701056 T C 0.037045 -2.1335e-05
7:1719287 G C 0.028852 1.7320e-05
7:1720858 A G 0.084106 6.9304e-06
7:1723389 A G 0.050314 -8.4067e-06
7:1726663 T C 0.030206 -1.6363e-05
7:1728579 C T 0.047863 1.6338e-05
7:1729682 C T 0.243836 -3.8742e-05
7:1732145 G A 1.965497 5.3157e-05
7:1733946 A C 0.076491 -6.0650e-06
7:1738891 T C 0.055575 5.7505e-06
7:1742914 C G 0.453150 -2.5458e-05
7:1746349 G A 0.083804 -4.5099e-06
7:1747662 G C 0.651473 2.9639e-05
7:1752900 G A 0.024185 1.8688e-06
7:1759389 A G 0.308146 3.1146e-05
7:1764029 C T 0.053673 3.2591e-05
7:1771272 A G 0.376334 2.7973e-05
7:1781299 A G 1.434863 -1.1108e-05
7:1785738 A G 0.376341 3.1806e-05
7:1788280 C G 1.515479 5.7281e-05
7:1789313 T C 0.046113 -1.6316e-05
7:1790617 A G 0.855723 2.6074e-05
7:1791017 G A 1.102442 1.5855e-05
7:1791348 T C 0.092198 1.0534e-05
7:1791443 T C 0.081159 2.7224e-05
7:1792804 T C 0.689131 8.7115e-05
7:1792950 G T 0.497497 -3.3733e-05
7:1793235 G C 0.424223 -2.1195e-04
7:1794263 C A 0.124120 9.5386e-06
7:1796562 C T 0.370070 -3.4507e-05
7:1800696 C T 0.648477 -1.5175e-05
7:1801707 T C 0.259660 -3.1811e-05
7:1807602 C A 0.449761 -1.9032e-05
7:1814867 G A 0.066293 5.8535e-05
7:1816966 T C 0.425823 -8.0558e-06
7:1818739 T C 0.165469 -4.2157e-05
7:1827986 T C 0.034179 2.1006e-05
7:1829228 T C 0.419309 -4.4784e-05
7:1841733 T C 0.817468 -1.0098e-06
7:1843861 C T 0.052868 3.8950e-05
7:1844933 C T 0.921214 1.3183e-05
7:1850251 C T 0.097573 1.5008e-05
7:1852269 C T 1.309898 -2.0004e-05
7:1854263 G A 0.392060 -5.1022e-05
7:1855870 A G 0.030819 -9.1935e-06
7:1858651 T C 0.274146 -5.2846e-05
7:1865736 T G 0.091883 -3.6742e-06
7:1869057 A G 0.033305 -1.5020e-05
7:1870730 G A 0.053628 1.1983e-05
7:1877924 C A 0.850741 1.2065e-05
7:1878227 T C 0.034773 -1.0177e-05
7:1878453 A T 0.781757 5.7933e-05
7:1882914 T G 0.208113 -8.8139e-06
7:1885644 T C 0.039797 -3.0598e-06
7:1886535 C G 0.721752 5.5573e-05
7:1886937 T C 0.720830 5.7512e-05
7:1888593 T C 0.071876 -1.5060e-05
7:1889622 G A 1.175518 -1.9594e-05
7:1893063 T C 0.047584 2.7191e-05
7:1893710 T C 0.080643 4.2914e-06
7:1902531 T C 0.044572 5.6775e-05
7:1906231 A G 0.098943 -1.5574e-05
7:1912222 G A 0.821317 1.8306e-05
7:1921362 T C 0.359180 -5.4068e-05
7:1921730 T C 0.117272 -2.6723e-05
7:1935598 C T 0.340844 -8.2773e-05
7:1939202 C T 1.248007 -3.3794e-05
7:1939928 T C 0.033176 -3.8512e-06
7:1940287 G A 0.076812 -1.4970e-05
7:1949507 G T 0.885120 1.0222e-05
7:1949640 G T 0.032202 3.5205e-05
7:1955237 A G 0.051859 9.5724e-06
7:1962238 A G 0.036496 4.9039e-06
7:1965154 C A 0.063099 -1.1315e-05
7:1967086 C T 0.050846 2.9040e-05
7:1971226 A G 0.396026 -1.3962e-04
7:1971553 T C 0.072677 1.1126e-05
7:1978002 C T 0.370397 -6.9422e-05
7:1982421 G T 0.050440 1.9552e-06
7:1984038 T C 0.050752 -2.7509e-06
7:1993899 C A 1.266482 -5.6244e-06
7:2003132 T C 0.039495 1.3848e-05
7:2005132 G A 0.074878 7.9579e-06
7:2005747 C T 0.792459 1.7683e-05
7:2009765 A G 0.082681 1.6627e-05
7:2011427 T C 0.084210 1.1032e-05
7:2028968 T G 0.368080 -8.2667e-05
7:2038003 C T 0.198200 -3.7677e-06
7:2041432 G A 0.815439 2.3777e-05
7:2053223 G A 0.238899 -5.7438e-06
7:2066443 G A 0.186268 -1.1636e-05
7:2070145 A G 0.276911 -1.7260e-05
7:2072762 T C 0.071515 1.8214e-06
7:2076384 T G 0.080597 -1.4052e-05
7:2078981 T C 0.306581 -3.5402e-05
7:2079164 T G 0.031465 5.7103e-06
7:2084914 A G 0.047808 3.1233e-05
7:2091097 A G 0.034243 4.9020e-06
7:2091527 G A 0.038203 4.4164e-05
7:2095084 T G 0.073748 -1.7203e-05
7:2097502 G A 0.143164 -4.0012e-05
7:2101414 C T 0.033721 4.3099e-05
7:2102335 C G 0.022227 -1.3556e-05
7:2102783 C T 0.143089 -3.8993e-05
7:2103324 T C 0.070444 2.0131e-05
7:2111566 T C 0.025233 -4.8264e-06
7:2111924 G A 0.034552 4.3510e-05
7:2111996 T C 0.039307 -1.3410e-05
7:2115215 G A 0.108112 7.1073e-06
7:2117261 T C 0.392115 -2.9974e-05
7:2117309 C T 0.463851 9.9107e-06
7:2122292 A G 0.103178 -4.0131e-05
7:2124503 A G 0.074018 -2.2964e-05
7:2124584 G A 0.053001 1.9222e-05
7:2124801 T C 0.024779 2.3356e-05
7:2134616 G A 0.140843 -1.0194e-05
7:2139952 A G 0.075641 -2.5076e-05
7:2140704 T C 0.436521 -5.5015e-06
7:2149118 A G 0.048080 -1.2479e-05
7:2149550 T C 0.072794 1.5403e-05
7:2155926 A G 0.121579 -2.2210e-05
7:2158390 G A 0.824742 2.5288e-05
7:2174242 A G 0.046876 -5.5228e-05
7:2176297 T C 0.033344 1.4833e-06
7:2177377 T C 0.080889 1.0681e-05
7:2179781 A G 0.061723 5.3203e-06
7:2183051 A G 0.069415 -1.2991e-05
7:2184902 T C 0.750493 -1.0683e-05
7:2186499 T C 0.057269 -1.9903e-05
7:2191428 C A 0.353149 -1.5617e-05
7:2192070 T C 0.074777 -2.9265e-05
7:2196140 T C 0.064491 -1.0408e-06
7:2203808 T C 0.447898 -7.5415e-06
7:2204473 G A 1.850484 -8.8308e-06
7:2205565 A G 0.075401 -1.5795e-05
7:2210844 A G 0.501130 3.0594e-06
7:2220092 G A 0.370647 7.0367e-06
7:2223951 C T 0.081425 2.7462e-05
7:2224103 G T 0.058042 -6.7300e-06
7:2230076 G A 0.086923 8.3491e-06
7:2232798 C G 0.088400 -8.8538e-06
7:2248561 A G 0.186518 -1.2572e-05
7:2248836 T C 0.040028 -1.7657e-06
7:2249225 T C 0.045127 -1.8605e-05
7:2249528 G A 0.224864 7.0341e-06
7:2249894 A G 0.134452 -1.9092e-05
7:2250437 A G 0.056753 -2.1273e-05
7:2257171 C G 0.757287 -5.8458e-06
7:2257612 A G 0.758352 -3.5912e-06
7:2258899 A G 1.299963 -4.4239e-06
7:2265020 A C 0.062333 -2.9615e-07
7:2266139 G T 0.084628 -3.1926e-05
7:2273301 G A 0.461397 6.0672e-06
7:2285945 T G 0.074261 -1.8518e-07
7:2286778 C T 0.809038 -1.2378e-06
7:2289004 A G 0.020085 -2.1203e-05
7:2290522 T C 0.375299 2.5815e-05
7:2294607 T C 0.041011 -1.0056e-05
7:2294994 A C 0.072077 -1.5062e-05
7:2300030 G A 1.938459 -7.7188e-06
7:2300135 T C 0.071149 -1.2206e-05
7:2311266 A G 0.810496 -6.3768e-06
7:2313649 T C 0.388928 9.2917e-06
7:2315008 C G 1.938482 -6.9694e-06
7:2327558 A G 0.082788 6.3531e-06
7:2334386 A G 0.105762 6.8261e-06
7:2341055 T C 0.790949 -2.1786e-05
7:2347753 T C 0.558444 -5.6684e-06
7:2349419 A G 0.026113 1.4512e-05
7:2371943 C T 1.071950 7.4218e-06
7:2387642 C T 1.475436 5.4222e-05
7:2390135 T G 0.828198 -5.1668e-06
7:2392748 A G 0.045182 -1.0641e-05
7:2393947 G T 1.581301 1.3862e-05
7:2395043 C G 0.021987 3.7188e-05
7:2395509 C T 1.064167 4.2554e-05
7:2395884 T C 0.055010 6.6618e-06
7:2399179 T C 1.063793 4.7567e-05
7:2399270 C A 0.199638 3.3021e-05
7:2403911 A T 0.094051 1.0503e-05
7:2404539 T C 0.021010 4.7913e-06
7:2426730 C G 0.077046 1.0753e-05
7:2426867 A G 0.409912 -1.2104e-05
7:2427954 G A 0.083723 2.8385e-05
7:2428271 A G 1.610900 6.0817e-06
7:2430529 A G 0.026973 1.1133e-05
7:2434469 A G 0.194603 -4.4461e-06
7:2434994 A G 0.030647 1.3392e-05
7:2435018 T G 0.023243 -1.3465e-06
7:2436186 A G 1.011490 7.2341e-05
7:2445320 G A 0.127616 3.7150e-06
7:2448182 T G 0.053498 2.3919e-06
7:2448493 C T 1.366071 4.7074e-05
7:2448624 C T 0.039904 2.1211e-05
7:2452624 T C 0.236527 -3.0734e-05
7:2454585 A G 0.039826 1.6617e-05
7:2458103 T C 0.347475 -3.5905e-05
7:2461762 T C 0.114149 -1.9440e-05
7:2478273 A G 0.072236 -6.7510e-05
7:2479029 C T 0.530706 -2.8575e-06
7:2481061 T C 0.029501 -1.3033e-05
7:2481697 T C 0.102013 1.8867e-05
7:2483442 T C 0.289817 -8.1828e-06
7:2485933 C T 1.287191 -8.1766e-05
7:2486187 C T 0.678056 -4.5653e-05
7:2486368 C G 0.662486 -6.5570e-05
7:2486592 G A 1.956000 2.2242e-05
7:2486810 A G 1.282280 -8.6018e-05
7:2488295 A G 0.287126 -8.7172e-06
7:2490259 T C 0.045231 1.7117e-06
7:2499770 G A 0.773045 -1.1382e-05
7:2500936 A G 0.568081 -6.0906e-05
7:2501400 A G 0.082067 -2.8853e-05
7:2513281 C G 1.255881 -1.1696e-04
7:2514699 A G 0.048983 1.5518e-05
7:2517323 T G 0.031968 -7.4785e-06
7:2519231 C T 0.420896 -2.7791e-05
7:2519517 T C 0.042287 1.1657e-05
7:2520288 A C 0.054092 -5.1626e-06
7:2520729 A G 0.033770 -1.4419e-05
7:2524162 A G 0.635886 -2.6473e-05
7:2533790 C T 1.349098 -3.6824e-05
7:2533903 A G 0.283974 1.4889e-05
7:2536377 G A 1.366775 6.6515e-05
7:2537381 T G 0.471859 7.0213e-05
7:2539371 C A 0.116525 1.0698e-06
7:2545090 A G 0.048535 -1.5061e-05
7:2547185 A T 0.025408 -1.1234e-05
7:2547288 T G 0.669098 1.9539e-04
7:2550173 A G 0.609095 -8.4085e-06
7:2551725 A G 0.117674 -5.2015e-06
7:2552986 C A 0.703874 -4.6303e-05
7:2554289 T C 0.079227 -2.7463e-05
7:2556398 A G 0.812456 -3.4681e-05
7:2556512 A C 0.186606 1.9890e-05
7:2566484 T C 0.026045 7.7832e-06
7:2570818 G A 0.202851 -8.0315e-06
7:2571846 T C 0.020967 2.7747e-06
7:2582081 A G 0.079828 1.9963e-05
7:2582584 A G 0.347781 -3.2394e-05
7:2587907 C T 0.067250 3.2549e-05
7:2592986 A G 0.233417 -6.8476e-06
7:2593116 C G 0.033818 2.2085e-05
7:2593713 T C 0.672616 -1.8848e-05
7:2595227 A G 0.359440 -2.4403e-05
7:2595444 C G 0.029440 9.6187e-06
7:2595498 C G 0.112247 -2.3526e-05
7:2596989 T G 0.242720 -5.2427e-06
7:2602448 G A 1.856528 5.7334e-06
7:2604661 T C 0.225306 -2.0245e-05
7:2605333 A G 0.725270 -2.2296e-06
7:2605369 T C 0.042845 -4.1547e-05
7:2608103 C T 0.058947 1.1714e-05
7:2611654 T G 0.322038 -3.2600e-05
7:2615122 A G 0.298450 -1.0978e-05
7:2615873 C T 1.525016 -1.2150e-05
7:2632823 A G 0.047938 1.6472e-05
7:2632857 A G 0.158799 1.7051e-05
7:2638624 T C 0.033159 1.4862e-05
7:2642223 G C 0.051333 -5.9756e-07
7:2644519 T C 0.585083 3.5284e-07
7:2646796 A G 0.302401 2.5874e-05
7:2649704 G T 0.866066 -1.0584e-05
7:2649765 T C 0.039271 7.5218e-06
7:2649932 G T 0.284834 -2.0590e-05
7:2652630 A G 0.547792 7.2548e-06
7:2653571 T C 0.264898 1.8616e-05
7:2657648 T C 0.155618 -4.3257e-05
7:2659951 C T 0.625675 -1.9411e-05
7:2662818 A G 0.228532 9.5745e-06
7:2663154 T G 0.075076 -2.1038e-05
7:2667885 G T 0.246611 -3.5137e-05
7:2669976 A C 0.030881 -8.4241e-06
7:2672065 T C 0.511685 6.2243e-06
7:2672972 T C 1.077144 -3.0169e-06
7:2688190 T C 0.507530 1.6656e-04
7:2691201 A C 0.960943 -2.6254e-05
7:2692806 T C 0.193876 5.6300e-05
7:2696655 A G 0.409824 5.9609e-05
7:2698348 A G 0.063482 -2.1252e-06
7:2701826 A G 0.300148 1.5165e-05
7:2705535 T C 0.103123 -5.0213e-05
7:2714357 C T 1.358501 2.1193e-05
7:2721734 T C 0.025386 2.6880e-05
7:2724499 G A 0.579526 -1.0198e-05
7:2727219 G C 0.551901 9.0105e-08
7:2729428 T C 0.128986 1.4313e-05
7:2733676 G A 0.466594 2.9627e-05
7:2733839 A C 0.213751 8.3608e-06
7:2733904 G T 0.250805 2.5838e-05
7:2739029 A C 0.311255 4.8626e-05
7:2744150 A C 1.480817 1.2236e-05
7:2745394 T C 1.117713 2.1469e-05
7:2746022 A G 0.238205 -2.0587e-05
7:2746397 A G 0.084479 -1.9711e-05
7:2747377 T C 0.077419 3.2145e-05
7:2748999 A G 0.060470 -1.8990e-06
7:2749790 T G 1.440176 3.5486e-05
7:2753420 G C 0.053274 2.7707e-05
7:2753671 T C 0.064553 2.0635e-05
7:2753929 C A 0.888152 -2.1221e-05
7:2755114 A G 0.606015 9.9721e-06
7:2755263 C A 0.067192 6.1941e-05
7:2755641 G C 0.073343 1.8293e-05
7:2756721 A G 1.157215 -8.5961e-06
7:2758309 G A 0.592678 -5.0990e-06
7:2759134 T C 0.071898 -3.2972e-06
7:2763102 T C 0.595580 -2.1038e-06
7:2763137 A G 0.048980 -1.3576e-05
7:2764454 T C 0.029044 1.8035e-06
7:2774125 A G 0.249912 -1.3849e-05
7:2775679 T C 0.037499 -1.8696e-05
7:2777997 T C 1.249438 -1.8853e-06
7:2778534 A G 0.055419 3.5169e-05
7:2789880 C A 0.594447 -8.0325e-06
7:2794878 G A 0.104350 6.0657e-06
7:2795957 G A 0.599952 -1.6139e-06
7:2797254 G T 0.144634 2.2010e-05
7:2801803 T C 0.540313 1.8747e-06
7:2809936 A G 1.784578 3.6581e-05
7:2821600 C T 0.273977 2.9038e-05
7:2824163 T C 0.047772 1.2986e-05
7:2834442 A C 0.033104 -5.2760e-06
7:2837703 T C 0.020887 -2.1123e-06
7:2838032 A G 0.032835 4.0145e-05
7:2845371 G A 1.269163 1.8702e-06
7:2848598 A G 0.058915 -5.4652e-06
7:2854010 A G 0.850020 -1.1850e-05
7:2855803 T C 1.892248 4.7452e-05
7:2856277 C T 0.047652 4.8725e-06
7:2859847 A G 0.600971 -6.4943e-06
7:2869985 C T 0.603652 -5.8408e-06
7:2873136 T C 0.593022 -8.8988e-06
7:2877299 C T 0.022188 -6.1140e-06
7:2881054 A G 0.036980 -1.5143e-05
7:2882829 A G 0.826614 -1.1752e-05
7:2897410 A C 0.237091 -1.6548e-05
7:2902698 C T 0.252782 -9.2002e-06
7:2907040 T C 0.032822 5.7827e-07
7:2912928 C T 0.591906 1.2630e-05
7:2913736 T G 1.134345 2.1647e-05
7:2915500 T C 0.303485 -1.1512e-05
7:2918883 C T 0.260283 1.0276e-04
7:2921582 G A 1.735322 2.2206e-05
7:2925134 G A 0.032747 6.1676e-06
7:2925157 G A 1.745901 4.2098e-05
7:2928260 T C 1.526129 3.1061e-06
7:2930621 T C 0.279673 5.5298e-06
7:2933195 G A 0.677342 1.0211e-05
7:2934122 G C 0.049648 -1.2648e-06
7:2935374 G T 0.122968 -1.0775e-05
7:2935605 T C 0.059639 8.7625e-06
7:2937450 T C 0.094135 -7.5252e-06
7:2938301 C G 0.771338 -1.7420e-05
7:2938806 T C 0.037626 -1.8959e-05
7:2942007 C T 0.022562 -5.2840e-05
7:2943449 G A 0.033776 3.3480e-05
7:2943627 T C 0.357557 1.3143e-05
7:2944173 T C 0.029397 3.3506e-06
7:2945081 C G 0.076329 -2.2932e-05
7:2945172 A G 0.055137 4.9986e-06
7:2946461 C T 0.988692 9.5865e-06
7:2947064 A G 0.192565 4.1875e-05
7:2951309 G A 0.038427 5.8096e-06
7:2951412 C T 0.300823 5.4337e-05
7:2951824 G A 0.036171 4.7967e-06
7:2952241 T C 0.646143 -4.8694e-05
7:2953442 A G 0.365347 -2.7308e-05
7:2954962 A G 0.081230 -8.3263e-06
7:2956217 T C 0.128314 -6.2085e-06
7:2957005 C T 0.398944 6.3400e-06
7:2959172 A G 0.042997 -9.6116e-06
7:2962293 G C 0.042196 3.6137e-07
7:2963265 T C 0.091058 -1.2687e-05
7:2966334 A G 0.142563 5.8441e-06
7:2968361 A G 0.491197 1.9111e-06
7:2969680 A G 0.456318 -1.1250e-05
7:2972072 G A 0.577036 -1.3739e-05
7:2974494 A C 0.395429 -6.1193e-07
7:2975259 A G 0.123971 -2.1598e-05
7:2975366 G A 1.152784 -5.0471e-06
7:2976767 A G 0.393725 -9.2348e-06
7:2977732 C T 0.393501 -8.7520e-06
7:2978893 A G 0.045519 4.9082e-05
7:2980915 A G 0.040790 5.7090e-06
7:2983505 T C 0.020251 -2.7080e-05
7:2984446 G A 0.033484 -9.0352e-07
7:2985075 G C 0.533565 8.3812e-05
7:2985586 G C 0.023195 -1.8970e-05
7:2985857 C G 0.625217 3.9942e-05
7:2986980 C G 0.064008 -3.0152e-05
7:2989058 A T 0.062229 2.3481e-05
7:2996738 T C 0.035269 -3.7114e-05
7:3000423 T C 0.040138 -2.4817e-05
7:3003838 A G 0.095986 5.6413e-05
7:3007382 C T 0.372478 -9.5716e-06
7:3013403 C T 1.492625 -2.3283e-05
7:3018042 C G 0.034821 -1.4583e-05
7:3019219 C T 1.069740 -1.2756e-05
7:3019758 T C 0.041215 -1.3262e-05
7:3020375 T C 1.104954 -7.6059e-06
7:3021136 T C 0.842256 -4.5769e-05
7:3021202 G A 0.191432 1.6432e-05
7:3021534 A G 1.167920 -1.2643e-05
7:3021975 A G 0.055796 -8.1570e-06
7:3022367 G A 0.241600 2.7540e-05
7:3033302 C A 1.235352 2.3546e-05
7:3035983 C A 0.350059 8.1279e-06
7:3036643 A G 0.050736 -3.2811e-05
7:3043279 T C 0.328280 -7.7819e-06
7:3043362 T C 0.096618 9.5953e-06
7:3045064 T C 0.906971 -9.8214e-06
7:3046735 G A 0.913898 -2.7188e-06
7:3049255 T G 0.087546 7.0314e-06
7:3052087 A G 0.119956 2.3712e-05
7:3053209 T C 0.252477 -6.1751e-06
7:3056896 G A 0.185415 -3.9830e-05
7:3058907 G C 0.405585 1.1186e-05
7:3060490 T C 0.162174 7.6846e-07
7:3062629 G T 0.119661 1.8446e-05
7:3070171 G A 0.501379 3.2561e-05
7:3070639 G A 0.103821 7.1952e-06
7:3072836 C T 0.857661 -1.0157e-05
7:3073475 T C 1.755343 -1.8027e-05
7:3074659 C G 0.282517 -2.8533e-05
7:3076053 A G 0.446392 2.4323e-05
7:3079604 A G 0.369758 -2.9007e-05
7:3081854 C A 1.137798 6.6835e-05
7:3082205 A G 0.086618 2.1980e-06
7:3083000 A C 0.143488 -3.1416e-05
7:3085227 A C 0.134296 -2.9524e-05
7:3086745 C T 0.311229 5.4766e-06
7:3087086 T C 1.698748 -4.6533e-05
7:3091530 A G 0.495358 7.9151e-07
7:3093353 C T 0.060285 -1.5727e-05
7:3093767 G C 1.674460 -2.7430e-05
7:3095324 G A 0.110306 -1.7259e-05
7:3095676 A G 1.607615 -1.0846e-05
7:3096729 T C 0.120696 -1.6285e-05
7:3097323 T G 0.649954 -1.6826e-05
7:3099853 G T 0.225650 -2.0828e-06
7:3100838 G A 1.589916 1.4933e-05
7:3103826 G C 0.104460 -7.0858e-05
7:3105485 C T 0.557532 2.1798e-05
7:3108993 C G 0.061301 -2.1204e-05
7:3110059 T C 1.693730 1.2158e-05
7:3110620 T G 1.264022 -1.1554e-05
7:3111491 G A 0.474433 3.8771e-06
7:3114359 C G 1.315050 -1.5363e-05
7:3122686 T C 0.072541 2.4937e-05
7:3122687 A G 0.466893 -1.2404e-05
7:3123750 A G 0.041047 7.1632e-06
7:3125220 T C 0.270536 -1.0244e-05
7:3126626 T C 0.052582 -1.2788e-05
7:3128789 C T 0.877467 1.5873e-05
7:3133351 C T 0.251532 -1.2410e-05
7:3134593 A G 0.795987 1.6973e-05
7:3140356 C T 0.446642 -3.6428e-05
7:3141987 A G 0.085862 -2.6812e-05
7:3147020 T C 0.709404 -5.9287e-05
7:3150001 A C 0.064189 4.2919e-05
7:3153123 T G 0.175606 -6.4654e-06
7:3155089 G T 1.491184 2.4523e-05
7:3155903 G T 0.023532 2.4908e-05
7:3157643 T C 1.923025 -1.0804e-06
7:3157916 A G 0.628220 -2.6805e-05
7:3160739 G T 0.026217 -4.8513e-06
7:3167399 G T 1.519579 -6.1933e-05
7:3170854 T C 0.084268 -4.4111e-05
7:3174724 C G 0.039933 2.4756e-05
7:3174731 G A 0.077027 -1.4674e-07
7:3177342 C G 0.069717 -2.0753e-05
7:3178279 A C 0.116298 6.5447e-06
7:3178549 A G 0.034824 1.5668e-05
7:3178885 T C 0.037402 -3.8556e-06
7:3182101 T C 1.657728 -4.6679e-05
7:3186597 A G 0.047869 -3.9847e-06
7:3196005 A G 1.197132 -1.6230e-05
7:3197464 T C 0.388594 -1.8597e-05
7:3197788 C G 0.137597 -1.3039e-06
7:3202157 C T 1.455341 3.4320e-05
7:3203783 G A 1.103052 7.6461e-06
7:3204133 T C 0.352691 3.0371e-05
7:3211849 G T 1.653719 -5.3757e-06
7:3214521 C T 0.437875 -3.2559e-05
7:3217043 C G 0.165073 8.9925e-06
7:3218900 C T 0.340104 3.1479e-06
7:3219799 G A 0.023931 -1.2832e-05
7:3222960 A G 0.418543 -2.8921e-05
7:3223846 C T 0.807428 1.8044e-06
7:3226077 G A 0.153521 2.9522e-05
7:3227508 C T 0.054845 3.4564e-05
7:3228955 T C 0.070486 9.6210e-06
7:3229726 T C 0.081198 7.3114e-06
7:3230127 G A 0.749114 -2.2827e-05
7:3232907 G A 0.217230 -2.0780e-06
7:3244244 G A 0.194104 1.5673e-05
7:3245774 G T 1.229811 4.9433e-06
7:3246004 C G 1.963452 -2.8347e-05
7:3251558 A G 0.622270 -1.6694e-05
7:3255576 A G 0.117074 3.4466e-05
7:3257190 C A 0.033208 7.0757e-06
7:3258506 G T 0.037454 -6.2105e-07
7:3259295 G A 0.110881 2.2056e-05
7:3264728 G A 0.496339 3.9475e-05
7:3270827 C T 0.040758 1.0091e-05
7:3271998 C T 0.513701 -3.2660e-06
7:3272526 A G 1.111439 -3.7080e-05
7:3272916 G C 0.199235 8.2135e-06
7:3273444 A G 0.079166 1.0923e-05
7:3274920 C T 0.651973 1.1294e-05
7:3276744 A G 0.318373 -3.6273e-06
7:3278456 A G 0.155069 2.5568e-05
7:3280632 A G 0.771614 4.5574e-06
7:3283681 G A 0.086615 2.3503e-06
7:3284594 C A 0.714332 5.3713e-05
7:3285445 T C 0.149678 1.0495e-05
7:3288471 G A 0.947022 2.3455e-05
7:3292151 A G 1.301787 5.1545e-06
7:3292510 T C 0.225997 -3.4721e-06
7:3298532 G A 0.318623 -2.0112e-06
7:3300575 G C 0.035561 -1.4771e-05
7:3302127 G A 0.042556 -2.6076e-05
7:3303869 T C 0.577945 7.5810e-07
7:3304969 G A 0.064537 -2.8207e-05
7:3305089 A G 0.213939 1.0390e-05
7:3305426 C G 0.206061 -7.6696e-06
7:3308631 A G 0.123436 4.8384e-06
7:3312870 C A 1.257576 1.1750e-05
7:3313225 A C 0.043436 5.4139e-06
7:3315486 T C 0.028391 1.8378e-05
7:3318770 G A 1.459839 -1.5611e-05
7:3321415 C T 1.281705 -2.8385e-05
7:3326149 C T 0.598121 -7.6611e-06
7:3329418 A G 0.187008 1.6943e-05
7:3331265 A G 1.239568 -2.6481e-05
7:3331546 C A 0.090980 -7.0381e-06
7:3335041 A C 1.095226 -2.0270e-05
7:3336548 C G 0.493625 -1.0265e-05
7:3344629 A G 1.435132 -8.7439e-06
7:3347795 G A 0.070769 -1.6870e-05
7:3349559 G A 0.062479 -3.0520e-05
7:3354076 T G 0.099111 -3.1950e-06
7:3361125 C T 1.104684 2.4149e-05
7:3363362 G A 0.056159 7.2193e-06
7:3364375 C A 0.037006 -1.1503e-05
7:3373360 C G 0.079114 -2.2031e-05
7:3374332 C T 0.080961 -3.6376e-05
7:3375369 G A 0.034286 1.7376e-05
7:3380843 G A 0.167475 1.2934e-05
7:3390394 T C 0.314196 -1.9031e-05
7:3394468 C A 0.062047 2.1280e-06
7:3399315 T C 0.057802 -1.5233e-05
7:3399858 T C 1.083070 -3.2028e-06
7:3403285 C A 0.041667 -2.2958e-05
7:3411534 G A 0.038745 -9.9293e-06
7:3412450 G A 1.129989 -9.8625e-06
7:3418740 T C 0.064082 -2.6915e-05
7:3425301 T C 0.065199 -1.1902e-05
7:3430027 G C 0.040878 -2.0123e-05
7:3439714 C A 0.177358 9.5075e-06
7:3442530 G A 0.068636 3.0153e-05
7:3452338 T G 0.125266 8.2529e-05
7:3459194 A G 0.046250 2.9591e-05
7:3459845 A G 0.159743 1.6786e-05
7:3465737 C T 0.041780 2.7945e-06
7:3471223 A G 0.100186 2.5530e-07
7:3473342 G A 0.343246 -3.9203e-07
7:3484778 C T 1.005239 -1.6364e-05
7:3488715 G A 0.062732 -1.7696e-05
7:3492992 T G 0.028479 -3.4444e-05
7:3511595 C A 0.286321 7.4262e-07
7:3517365 T C 0.052073 -4.4484e-06
7:3520324 C G 0.036087 3.0908e-05
7:3521000 C T 0.890268 -1.4549e-05
7:3531146 A G 0.578176 3.6979e-06
7:3537568 T C 0.073473 -3.0060e-05
7:3539339 T G 0.132956 1.1515e-05
7:3546621 A G 0.069035 1.4178e-05
7:3550641 A G 0.053699 1.3490e-05
7:3554384 A G 0.033598 -1.9826e-05
7:3557123 C T 0.049366 5.2083e-05
7:3557357 T C 0.041709 -1.2333e-05
7:3559519 C A 0.053430 -9.2269e-06
7:3560401 T C 1.268498 -6.0702e-06
7:3561173 A G 0.052556 -7.7845e-06
7:3571420 G A 0.078867 -2.0142e-05
7:3572966 C T 0.460719 -8.5768e-06
7:3581357 A G 1.777330 4.6016e-05
7:3582319 G A 0.142355 2.4400e-05
7:3584836 T C 0.083298 -1.1279e-05
7:3587579 G A 0.059055 1.7039e-05
7:3588836 T C 0.512516 -2.6976e-05
7:3589257 T C 0.070597 -4.1520e-06
7:3596948 G C 0.065475 -1.2289e-05
7:3606896 T C 1.082428 -5.6610e-06
7:3634608 C G 0.050171 -3.2926e-05
7:3637497 G A 0.108985 2.0496e-06
7:3640144 A G 0.508962 -2.2079e-05
7:3648256 C T 0.062648 9.1807e-06
7:3650629 G T 0.047256 -1.4800e-06
7:3653059 C T 0.046483 3.2259e-06
7:3662834 T G 0.111251 6.9492e-05
7:3676120 G T 0.688410 2.8234e-06
7:3677429 C A 1.208927 -7.4546e-06
7:3679248 T C 1.909107 2.9654e-06
7:3682311 C T 0.044085 -5.3866e-06
7:3686322 A C 0.068406 7.3103e-05
7:3693758 A G 0.059775 -1.9358e-05
7:3701872 T C 0.616116 2.8146e-07
7:3703823 T C 0.529569 -1.0011e-05
7:3709800 A G 0.033685 -4.8353e-06
7:3713782 G T 0.046857 -1.4910e-05
7:3727379 A G 1.745492 7.2107e-06
7:3730049 C G 0.168403 -1.7681e-05
7:3732431 A G 0.208785 8.6216e-06
7:3733857 A G 0.030946 3.5941e-05
7:3737407 T C 0.091302 -3.9821e-06
7:3751099 G A 0.140324 -2.3608e-05
7:3752624 C T 0.026288 -2.1468e-05
7:3753545 A G 0.054241 -5.8216e-06
7:3760062 C T 1.933574 4.3475e-05
7:3760988 A C 0.935648 1.3430e-05
7:3765212 A G 0.028605 -1.3463e-05
7:3766819 G A 0.175992 2.9344e-05
7:3769811 G C 0.344152 3.6046e-05
7:3784897 G A 0.044598 -2.1976e-05
7:3786404 C T 0.225776 -3.3799e-05
7:3786595 G A 0.102052 -4.0575e-05
7:3792041 C T 0.507920 5.4568e-06
7:3792895 C T 0.595642 -2.6801e-06
7:3798746 C A 0.878966 3.2629e-05
7:3801824 C T 0.051596 -2.3060e-05
7:3804003 T C 0.072138 -3.5174e-05
7:3810872 G A 0.132865 2.6964e-05
7:3811989 T A 0.068097 -1.0670e-05
7:3822049 A G 0.094768 2.2932e-05
7:3826879 T C 0.042147 -9.4217e-06
7:3827900 G A 0.443036 -3.3182e-05
7:3837609 C T 0.046701 3.2610e-05
7:3837801 G A 0.115139 1.2407e-05
7:3839029 T C 0.097927 2.1550e-05
7:3842417 G A 0.116421 2.8690e-05
7:3844138 T C 0.099251 1.2127e-05
7:3850706 G A 0.438888 -1.4449e-05
7:3852261 A G 0.271614 -3.6814e-05
7:3857574 G A 0.071100 -1.4160e-06
7:3857994 T C 0.051381 -3.3368e-05
7:3864443 G T 0.046354 -4.6821e-05
7:3869969 T C 0.294101 -3.1712e-05
7:3877441 T C 0.073862 -3.6798e-05
7:3879661 C A 1.013331 1.1633e-05
7:3879686 A G 0.399298 -1.7520e-05
7:3881777 A C 0.042001 2.0912e-05
7:3888275 G A 0.556630 1.3067e-05
7:3889961 T C 0.069811 -2.7096e-05
7:3892726 A G 0.030933 -5.2106e-06
7:3902346 C T 0.042900 1.7315e-05
7:3906324 C A 0.042579 -1.0130e-05
7:3915564 C T 0.393014 5.0778e-06
7:3935045 A G 0.856392 -3.3325e-05
7:3942558 T C 0.045532 -3.0609e-05
7:3954531 A G 0.061882 -1.8207e-05
7:3957187 G A 0.588212 -3.9330e-05
7:3959420 C A 0.128372 9.7852e-06
7:3959464 A G 0.155563 8.7892e-06
7:3961818 T G 0.047873 8.8270e-07
7:3962311 G A 0.048606 -2.1263e-05
7:3983734 C A 0.043527 -1.1184e-05
7:3989139 T C 0.075245 -4.9574e-05
7:3990974 T C 0.129310 4.6268e-05
7:3991249 T C 0.037032 2.0367e-05
7:3997467 C G 0.092500 -3.1215e-05
7:4004327 C T 1.911619 5.4804e-06
7:4006138 T C 0.049447 -2.4887e-06
7:4008750 A G 0.056776 7.4090e-06
7:4011331 T C 0.612062 -3.7241e-05
7:4014039 T C 0.032257 -2.1814e-05
7:4014984 A G 0.301502 -4.6100e-05
7:4018597 T C 0.075939 -3.5204e-05
7:4024024 A G 1.103834 -1.2641e-05
7:4031283 T G 0.101114 -1.8871e-06
7:4032232 A C 0.107190 -9.6921e-06
7:4032667 T C 0.172077 1.7173e-05
7:4036609 A G 0.703017 -3.3595e-05
7:4043698 G A 0.037966 2.3874e-05
7:4045310 T C 0.554514 -1.1220e-05
7:4048619 T C 0.063699 1.3684e-05
7:4053642 T C 0.044283 5.2663e-06
7:4054773 G A 0.167339 -2.5094e-05
7:4064076 A G 0.489899 -2.4308e-05
7:4067880 A C 0.027132 -3.0465e-06
7:4077620 A G 0.292679 -1.3289e-05
7:4084716 T C 0.337929 -1.8334e-05
7:4085467 G A 0.085024 5.0285e-06
7:4088876 C T 0.218736 1.9307e-05
7:4091787 T C 0.050200 -1.3393e-05
7:4105632 A G 0.283484 -1.5763e-05
7:4106122 T C 0.336832 -2.3556e-05
7:4107593 C A 0.030670 -7.8482e-06
7:4110046 T C 0.069156 8.0052e-07
7:4112571 G A 0.066819 -1.5399e-05
7:4113346 G A 0.620589 1.6078e-06
7:4114115 T G 0.056922 -2.1968e-05
7:4116665 A G 0.548551 6.3168e-06
7:4116699 T C 0.044585 -1.4130e-05
7:4119966 A G 0.051599 -3.3242e-05
7:4125112 A G 0.454364 -1.4968e-05
7:4130004 G A 0.409906 3.5786e-06
7:4134508 A G 0.049567 -6.6135e-06
7:4134555 T C 0.478139 -1.1123e-05
7:4139470 G A 0.727464 -1.1134e-05
7:4139785 G A 1.172402 2.5359e-05
7:4140350 G A 0.840399 1.4508e-05
7:4140699 A G 0.049392 4.8525e-06
7:4144048 A G 0.124117 5.9925e-06
7:4146658 A G 0.430552 8.6116e-06
7:4146806 A G 0.953887 -7.3284e-08
7:4147668 C T 1.032218 -1.6287e-05
7:4148500 T C 0.061960 -5.9668e-06
7:4149918 C T 1.956009 -4.1780e-06
7:4150118 G A 0.024697 -4.7458e-06
7:4151211 A C 0.503700 3.7884e-06
7:4163243 A G 0.081016 -8.1201e-06
7:4164112 G A 0.084697 1.4751e-05
7:4166627 T C 0.235812 3.2878e-05
7:4166659 G A 1.187930 2.6056e-05
7:4167687 G A 0.117057 -1.5739e-05
7:4169889 T C 0.161606 4.7887e-06
7:4170860 T G 0.048188 -3.7898e-05
7:4174177 A G 0.035438 -3.1327e-05
7:4182536 C A 1.136747 -2.4343e-05
7:4183461 G A 1.458025 1.5924e-05
7:4185702 C T 1.548379 2.3732e-06
7:4190612 T C 0.341191 8.2759e-06
7:4195391 G A 0.930341 5.4524e-06
7:4200323 A G 0.110186 -3.2932e-05
7:4205960 C T 0.396004 1.2420e-05
7:4211992 A G 0.043312 9.8195e-06
7:4213975 G A 1.435275 1.9089e-05
7:4216450 C G 1.508660 8.8638e-06
7:4216545 T C 0.097647 2.6872e-05
7:4216771 C T 1.362069 2.2825e-05
7:4218642 A G 0.124163 4.7158e-06
7:4218848 C A 0.600692 -6.0780e-06
7:4219175 A G 0.044789 2.6803e-05
7:4220953 A G 0.567130 -3.5501e-05
7:4222089 G T 0.111316 1.4102e-05
7:4222166 A C 0.030099 1.2927e-05
7:4223652 C T 0.511338 -3.6108e-05
7:4225449 A G 0.022026 1.7334e-05
7:4225870 G A 0.812609 -3.0421e-06
7:4228612 A G 0.182957 -2.0761e-07
7:4229133 G C 0.078568 -2.0188e-06
7:4234634 T C 0.060395 -1.4807e-05
7:4236098 T G 0.070983 1.3572e-05
7:4239039 A G 0.626990 -2.4604e-05
7:4240021 A C 0.331785 -5.1644e-05
7:4241491 T C 0.048278 -7.2323e-06
7:4243685 T C 0.550622 -2.8284e-05
7:4244311 A G 0.145504 -3.2144e-06
7:4249626 T G 0.355499 4.3732e-05
7:4250040 T C 0.204276 1.8459e-05
7:4252074 G A 0.050995 3.9142e-06
7:4252187 G A 0.055585 -2.1001e-05
7:4252302 G T 0.123095 -7.8923e-06
7:4254798 C T 1.834768 2.8089e-05
7:4255354 C T 1.959057 3.2791e-05
7:4255920 A G 0.165985 -4.0599e-07
7:4258725 A G 0.066238 -1.1615e-05
7:4259671 T C 0.043179 -3.0095e-05
7:4264670 G A 0.089056 2.0479e-05
7:4265769 T C 0.051115 2.6609e-06
7:4268061 T C 0.115194 6.8663e-05
7:4268505 T C 1.164041 1.5291e-05
7:4270773 G A 0.491386 4.4638e-05
7:4274444 A G 0.057665 5.9728e-06
7:4275676 A C 0.478834 2.3271e-05
7:4277696 T C 0.026642 -3.9711e-05
7:4282512 T C 1.063320 1.5689e-05
7:4285525 A T 0.073141 1.6120e-06
7:4286616 G A 0.035175 1.6395e-05
7:4289827 T C 0.038379 -4.3825e-06
7:4292528 T C 0.532763 1.0467e-05
7:4297749 A C 0.098770 3.4404e-05
7:4297798 G A 0.038538 -1.1718e-05
7:4301472 T C 0.088309 2.3003e-05
7:4305834 A G 0.854636 -1.8570e-05
7:4308109 C T 0.985722 1.4204e-06
7:4308220 C T 0.044805 -1.9286e-06
7:4308362 T C 0.420409 8.5652e-06
7:4308653 T C 0.711410 -1.4124e-06
7:4309140 G A 0.916650 9.4501e-06
7:4314473 G A 0.665222 -6.8830e-06
7:4318356 A C 0.029608 -9.7827e-06
7:4318444 A G 0.909961 -5.1283e-06
7:4319982 T C 1.002538 1.4772e-05
7:4321571 G A 0.368190 -2.1729e-05
7:4322832 A G 0.073859 -1.0589e-06
7:4325912 G T 0.480051 1.3626e-05
7:4325943 A G 0.324790 2.2250e-05
7:4326538 A G 0.196161 3.4577e-06
7:4328072 T C 1.363390 1.7303e-05
7:4333610 C T 0.989867 2.7802e-05
7:4333742 C A 0.110147 -3.2776e-05
7:4334401 A G 1.364863 -9.5572e-06
7:4337405 C T 0.237280 -1.6808e-05
7:4339413 G C 0.355736 -4.8313e-05
7:4340256 A G 0.182964 5.0313e-06
7:4340948 C T 0.564527 -2.0565e-05
7:4342056 T C 0.048434 -1.7618e-05
7:4349743 A C 0.109190 -2.0528e-05
7:4351105 A C 0.412999 5.1181e-05
7:4358209 G A 0.473936 4.9970e-05
7:4367700 G A 1.105282 8.3294e-06
7:4370566 T C 0.307558 -5.1150e-05
7:4370694 A G 0.065248 4.2055e-05
7:4374804 T C 1.482229 -5.2049e-05
7:4377932 T C 0.044406 -8.8582e-06
7:4382232 T C 0.125065 8.2023e-06
7:4384024 T C 1.528940 2.8363e-05
7:4384150 G A 0.184847 -2.2522e-05
7:4394023 C T 0.055695 -1.4139e-05
7:4395990 C T 0.329354 8.2543e-05
7:4398657 T C 0.053650 -2.2529e-05
7:4405138 G A 0.774324 8.0433e-06
7:4409754 T C 0.566500 1.3079e-05
7:4411209 A G 0.580383 2.9594e-05
7:4423268 C T 0.453578 5.8780e-05
7:4424145 T C 0.134841 -3.0031e-05
7:4424360 G A 0.147055 -3.2618e-05
7:4427374 A G 0.232135 1.4812e-05
7:4431742 C T 0.176888 1.0489e-05
7:4431757 T C 0.517505 -3.1398e-05
7:4434405 C A 0.339017 6.0295e-06
7:4435801 G A 0.228860 2.4229e-05
7:4438327 C T 0.105574 -2.8390e-06
7:4440632 T C 0.044598 1.1148e-05
7:4442186 T A 1.271773 5.2552e-05
7:4444001 C G 0.219531 -4.5087e-05
7:4446571 T G 0.058129 -1.8070e-05
7:4448853 G A 0.042877 2.2153e-05
7:4451490 C G 1.490717 -1.1583e-05
7:4456129 A G 0.855908 1.7093e-05
7:4456132 A G 0.095005 7.9523e-06
7:4456304 C A 0.127590 -3.0987e-06
7:4457003 T C 0.543491 -2.3836e-05
7:4457403 C T 0.323823 5.5914e-06
7:4469521 T C 0.197246 5.3946e-06
7:4473939 A G 0.054114 -1.1143e-05
7:4476773 A G 0.054082 -1.5759e-05
7:4476950 A C 0.826595 -1.0419e-05
7:4479085 T C 0.117100 -2.4654e-05
7:4479140 T C 0.529751 6.9433e-06
7:4484759 A G 1.832931 3.8043e-06
7:4485205 T C 0.226328 -6.4442e-07
7:4487579 C A 0.153836 1.8549e-05
7:4488493 T C 0.049586 5.5113e-06
7:4490854 T C 1.786580 -1.8901e-05
7:4495343 A C 0.110585 2.9776e-05
7:4495395 A C 0.191215 5.3270e-05
7:4498366 A G 0.755203 1.4609e-06
7:4502285 A C 1.300174 1.3555e-05
7:4504176 G A 0.061723 3.5661e-05
7:4506973 G A 0.783088 -2.7173e-06
7:4508151 G A 0.033825 2.6991e-06
7:4509912 C G 1.072642 9.9010e-07
7:4512846 C T 0.039076 -1.4851e-05
7:4513032 G A 0.660733 -2.5132e-06
7:4514762 C T 0.161564 3.0866e-06
7:4515266 G A 0.332746 3.1875e-05
7:4519251 T G 0.366282 -3.0834e-05
7:4519675 C A 1.852227 -2.2801e-05
7:4522075 T C 0.034876 -7.7542e-06
7:4522961 G C 0.682422 -2.0605e-05
7:4523080 C T 0.041560 1.2010e-05
7:4523081 A G 0.051359 2.3498e-05
7:4526316 A C 1.055744 -1.1347e-05
7:4526692 G A 0.756881 -6.6067e-06
7:4534865 C T 1.854794 -2.9441e-05
7:4537256 G C 0.084239 4.8447e-05
7:4545385 G C 0.296107 -2.1765e-05
7:4545571 C T 0.061096 3.3491e-06
7:4548541 C T 1.043744 1.7420e-05
7:4552959 A G 1.426106 7.0261e-05
7:4555014 G A 0.021728 1.3330e-05
7:4559977 A G 0.046126 8.7295e-06
7:4560786 G C 0.049096 -1.1092e-05
7:4561963 T C 0.232031 5.3490e-07
7:4562445 C G 0.276788 1.5165e-05
7:4565731 A G 0.572577 9.6329e-06
7:4567655 T G 0.047146 -1.2191e-06
7:4568229 A G 0.045500 -5.0738e-06
7:4570221 G A 0.048548 -2.8962e-06
7:4572481 T C 0.046055 -3.9354e-06
7:4573133 C G 0.043822 -5.5896e-06
7:4573169 C T 0.021844 -1.7022e-05
7:4577158 T C 0.134208 3.2645e-05
7:4584967 C T 0.054890 -1.3806e-06
7:4585045 A G 0.020945 -5.4451e-06
7:4585225 T C 0.550404 -1.6266e-05
7:4586366 G A 0.090737 -5.8483e-06
7:4588632 T C 0.089601 -3.9936e-05
7:4589799 T C 1.652541 -1.0272e-05
7:4601777 T C 0.517430 -1.1370e-05
7:4603683 G C 0.038710 -1.3901e-05
7:4604937 C T 0.046668 -1.4162e-05
7:4609145 A G 0.032471 -7.6335e-06
7:4611655 A G 1.575923 -2.4257e-05
7:4644965 A G 1.064361 -7.5513e-06
7:4646190 A G 0.049577 -1.9884e-05
7:4646900 C T 0.027924 -7.2638e-06
7:4647809 A G 0.067445 -3.7453e-05
7:4650495 G A 0.079448 -3.7985e-05
7:4651184 A G 0.488276 -2.5308e-05
7:4653268 G A 0.052530 1.7087e-05
7:4654566 G A 0.027723 -1.2880e-05
7:4662060 C T 0.168400 -6.1674e-05
7:4665307 A G 0.402557 -4.6599e-05
7:4665546 G A 0.051317 -1.3729e-05
7:4670513 G C 0.044640 -4.5064e-06
7:4671649 C G 0.440790 -8.6524e-05
7:4675721 G C 0.675599 -1.6193e-05
7:4676077 G C 0.189160 1.4328e-05
7:4677033 C T 0.121507 -1.1319e-04
7:4678731 C G 0.327653 2.1300e-05
7:4682446 G C 0.165969 -3.3814e-05
7:4688247 A C 0.270260 -2.1551e-05
7:4690533 T C 0.073992 1.2502e-06
7:4695918 G A 0.034747 -3.2512e-05
7:4701157 T G 0.102052 -2.9567e-05
7:4702465 T C 0.047087 3.4631e-05
7:4703360 A C 0.645780 -8.8510e-05
7:4721171 C T 0.060700 1.3878e-05
7:4723534 A G 0.365844 2.9987e-05
7:4726024 A G 0.232615 -1.8234e-05
7:4727980 G A 0.719129 -2.0356e-06
7:4730535 G T 0.265197 1.8693e-05
7:4733074 G A 0.254658 -1.5740e-06
7:4734847 T C 0.129680 1.2186e-05
7:4735934 T G 0.063803 7.0915e-06
7:4736420 T C 0.020981 1.4717e-05
7:4736974 C T 0.103256 1.4146e-05
7:4738772 T C 0.067744 -4.1275e-05
7:4742722 C T 0.177780 -1.1570e-05
7:4749527 T C 0.094145 -4.8427e-05
7:4750418 G A 0.210547 -2.2150e-05
7:4751443 A G 0.076163 -1.8227e-05
7:4754883 T C 0.087374 7.1773e-05
7:4759542 A G 0.725848 -4.3485e-05
7:4760124 G A 0.993333 -3.3986e-05
7:4761613 T C 1.484803 1.6808e-05
7:4764192 G A 0.039184 1.4680e-05
7:4764767 G T 1.652307 -8.7295e-06
7:4768038 C T 0.112659 -4.7943e-05
7:4771961 G A 0.091798 8.9594e-05
7:4773017 A G 0.230402 -2.4990e-05
7:4776780 A G 0.034539 1.1983e-05
7:4778787 G A 0.023597 2.5533e-05
7:4782615 T C 0.037223 -2.0194e-05
7:4783224 G A 0.955565 1.9986e-05
7:4784652 C T 1.146234 -6.8518e-06
7:4785023 T C 0.723170 1.4832e-05
7:4786709 A G 0.075436 -6.3796e-06
7:4787092 G A 0.835021 -2.0665e-05
7:4789141 A G 0.059720 -1.0057e-05
7:4789927 C G 0.056929 2.1164e-05
7:4795042 A G 0.065816 8.3511e-06
7:4795422 T C 0.054991 -2.6349e-05
7:4795600 C T 0.132478 -2.0704e-05
7:4801586 C T 0.258530 -7.0894e-05
7:4801932 T C 0.021228 -2.1225e-06
7:4804720 C T 0.188693 -5.1193e-05
7:4808369 G A 0.055422 -4.1908e-05
7:4808692 T C 0.141038 -4.8992e-05
7:4809003 G A 0.139048 -1.4830e-05
7:4820581 C T 0.120797 -2.8864e-05
7:4821352 C G 0.045795 -4.0204e-05
7:4827859 A G 0.044841 -3.7037e-05
7:4831394 C T 0.113091 -3.1359e-05
7:4831602 C T 0.039479 2.2750e-06
7:4838743 A G 0.046237 -2.7161e-05
7:4839532 T C 0.098654 -2.7538e-05
7:4839882 C T 0.112358 -2.2518e-05
7:4839990 A C 0.085060 -2.6183e-05
7:4841553 A G 0.022646 -2.0583e-05
7:4844843 A G 0.135510 7.6904e-06
7:4851053 A G 0.178972 -5.1836e-05
7:4853493 A G 0.144806 -1.7522e-05
7:4857977 A G 0.070743 1.5666e-05
7:4862259 G A 0.406296 -5.5795e-05
7:4862269 A G 0.045331 -3.6397e-05
7:4864247 A G 0.082106 -2.1164e-05
7:4870013 A G 1.485819 9.2748e-06
7:4874420 C G 0.632310 -4.9895e-05
7:4876057 T C 0.634270 -4.7905e-05
7:4877012 T C 0.995128 -8.4205e-05
7:4879774 T C 0.140015 4.7384e-06
7:4882550 C T 0.934425 -4.1702e-05
7:4883029 A G 0.066033 -3.7901e-05
7:4888463 C T 0.848417 -4.1383e-05
7:4892704 C A 0.570382 -1.6463e-05
7:4894734 T C 0.050132 -4.9892e-05
7:4894837 G A 0.227935 8.1287e-05
7:4894990 C T 0.048538 -1.0969e-05
7:4898272 C T 0.129804 -3.1797e-05
7:4900095 G A 0.766229 -4.7672e-05
7:4900341 A G 0.525467 -3.5242e-05
7:4901191 C T 0.238867 -1.0678e-05
7:4901385 C A 0.767044 -4.3182e-05
7:4904234 C T 0.033374 -2.1847e-05
7:4906551 A G 0.069013 2.9740e-06
7:4909983 A G 0.764723 -8.1306e-06
7:4912398 T G 0.567419 -2.0093e-05
7:4915536 T C 0.664054 -1.9500e-05
7:4918847 T C 0.102467 3.6803e-06
7:4918897 C T 0.158078 -1.9243e-05
7:4920499 G A 0.100737 -4.0176e-06
7:4922341 C A 0.095810 3.9852e-06
7:4924095 C G 0.729058 2.3962e-06
7:4924846 A G 0.479632 -7.9720e-06
7:4925012 C T 0.262571 -8.5408e-06
7:4926216 T C 0.148857 -3.7227e-06
7:4926950 C T 0.754012 -1.4294e-05
7:4934369 G A 1.139655 -1.9568e-05
7:4937930 A G 0.844885 -1.7359e-05
7:4938999 G C 0.443549 2.8735e-08
7:4939926 G T 0.129667 -3.4994e-05
7:4941184 A G 1.768826 -1.5041e-05
7:4947013 G A 0.092263 -1.4651e-05
7:4947399 C A 0.314897 -2.5488e-05
7:4950853 C G 0.044945 3.5599e-05
7:4956714 A G 0.046026 8.0006e-06
7:4956973 T C 0.579980 8.9202e-06
7:4959807 A G 0.829487 4.2136e-06
7:4963348 G A 1.132615 -1.6922e-05
7:4965338 A G 0.035668 7.1307e-07
7:4973102 A G 0.317646 -2.8600e-05
7:4973200 C T 1.629557 -8.8763e-06
7:4990640 A G 0.491554 3.7487e-05
7:4993756 T C 0.259731 -1.9632e-05
7:4997892 T C 0.251646 -1.2041e-06
7:5000428 G A 0.900772 -3.7080e-05
7:5000491 C T 0.381803 1.7847e-05
7:5004231 C T 0.905589 2.3334e-05
7:5010916 T C 0.140986 -3.0021e-05
7:5024868 C T 0.110871 1.1126e-06
7:5027163 G A 0.116882 -3.4090e-05
7:5029511 T C 0.234381 1.1129e-05
7:5030830 G A 0.107466 9.6091e-07
7:5031771 G A 0.231648 -1.0031e-05
7:5034659 A G 0.065618 -1.4046e-05
7:5045847 G A 1.511276 3.6084e-05
7:5049458 A C 0.398279 5.6314e-06
7:5052884 G A 0.962160 1.8698e-05
7:5057079 G A 0.148071 4.1557e-05
7:5071256 A G 0.079107 -2.3927e-05
7:5072427 C G 0.592587 2.0125e-05
7:5082500 G A 0.179046 2.3804e-05
7:5100491 G A 0.138675 -6.6430e-05
7:5100851 G A 0.063592 -1.3654e-05
7:5104833 T C 0.080266 1.5264e-05
7:5105208 T C 0.224494 -5.9435e-06
7:5112108 T G 0.748225 2.2365e-05
7:5112554 C A 0.617999 1.9784e-05
7:5123061 G C 0.032361 -2.8343e-05
7:5126222 A G 0.373883 -6.1802e-07
7:5126290 A G 0.037898 -1.1584e-05
7:5127076 C T 0.649444 2.8310e-05
7:5128788 C T 0.330548 1.2815e-06
7:5129579 T C 0.303225 4.8247e-05
7:5139130 C G 0.187187 1.5734e-05
7:5140139 T C 0.154790 -4.1602e-06
7:5143121 A T 0.276729 2.2833e-05
7:5143363 A G 0.300992 4.5172e-05
7:5145607 T C 0.114772 3.4526e-06
7:5146105 A C 1.368479 1.1225e-04
7:5146286 A C 0.046143 3.4064e-05
7:5151494 G C 0.051515 -4.4688e-06
7:5153951 A G 0.224043 8.5027e-06
7:5154281 A G 1.584174 5.4498e-05
7:5156883 T C 0.024470 -7.3602e-06
7:5171668 T C 0.610614 3.3067e-05
7:5210108 T C 1.882534 2.6167e-05
7:5211411 T C 0.124981 2.6138e-05
7:5212601 A G 0.091919 1.9895e-05
7:5215826 A C 0.030576 -1.0923e-05
7:5217544 G T 0.722057 -2.3062e-05
7:5219083 A G 0.995109 4.4184e-05
7:5224413 C T 0.066212 9.3531e-06
7:5231156 G A 0.041034 1.4670e-05
7:5231260 C T 0.112283 -5.6480e-05
7:5234527 G C 0.056929 -4.7544e-05
7:5238627 A G 0.020715 -8.3028e-06
7:5250140 G A 0.049168 -2.4469e-05
7:5255294 C T 1.631105 -2.5739e-05
7:5258493 A C 0.262195 4.3767e-05
7:5261225 T C 0.032857 -4.2976e-06
7:5262151 T C 0.565897 -2.9198e-06
7:5262385 A G 0.731651 2.1095e-06
7:5267207 A G 0.057065 -5.6400e-06
7:5267238 A G 0.157552 -7.6747e-06
7:5273121 T C 0.730308 6.0326e-06
7:5273464 T C 0.464108 3.5461e-05
7:5275715 G A 0.020296 1.2323e-06
7:5277068 G A 1.056214 4.0234e-05
7:5278410 G A 0.098748 2.3973e-05
7:5278482 C A 0.913122 1.9689e-05
7:5283487 G A 0.291206 -2.3528e-06
7:5288279 T C 0.062362 -1.2616e-06
7:5289266 T C 0.295364 4.2437e-06
7:5290749 T C 0.667533 -3.1428e-05
7:5300396 T C 0.374526 3.8411e-06
7:5302259 T C 0.747147 -1.2843e-06
7:5302839 A G 0.037002 -6.6263e-06
7:5304948 C T 1.158286 -5.8224e-06
7:5308949 T C 0.152927 -7.1441e-06
7:5319387 A G 0.623689 7.8756e-06
7:5319511 A G 0.038288 -3.5285e-06
7:5324660 A G 0.153563 -4.4808e-06
7:5327148 T G 1.167959 -1.8833e-05
7:5328429 G A 1.664083 -3.3213e-05
7:5334840 G C 0.460508 -1.4305e-05
7:5336973 T C 0.144147 -2.6819e-06
7:5338714 C T 0.697560 -3.8854e-05
7:5341570 G A 1.058198 4.9170e-06
7:5350668 C T 0.041676 5.7434e-06
7:5353449 C G 0.023409 6.2149e-06
7:5355019 A G 0.229165 -6.8100e-07
7:5360442 A C 0.288483 -2.5545e-05
7:5371283 C T 1.246316 -1.6092e-05
7:5375542 A C 0.769293 1.2819e-05
7:5376689 A C 0.734897 -2.0791e-05
7:5384203 A G 0.299025 5.7135e-05
7:5384428 A G 0.020364 1.2735e-05
7:5390243 G A 0.171990 -1.5627e-05
7:5391702 G C 0.332207 3.3242e-05
7:5392059 A G 0.283400 -4.4777e-05
7:5392630 A G 0.233034 9.4759e-07
7:5394951 C A 1.614766 9.3281e-07
7:5396715 C T 0.939037 3.5778e-05
7:5396955 G A 1.321788 -7.9974e-06
7:5398580 A G 0.085479 -2.7467e-05
7:5399569 G A 0.189092 2.2048e-05
7:5403359 A G 0.070337 2.4912e-05
7:5405273 C T 1.369323 5.6348e-06
7:5406479 C T 0.942195 1.7819e-05
7:5411296 A C 1.108488 -4.7838e-05
7:5413923 T C 0.026392 -2.3894e-06
7:5414602 A G 0.829085 -3.5238e-05
7:5415190 C T 1.484274 8.7504e-06
7:5416248 A G 0.127259 1.1531e-05
7:5416281 G T 0.054160 3.1223e-06
7:5416426 T C 0.079198 -4.6418e-06
7:5427128 A G 0.576053 9.6840e-08
7:5431743 C T 0.036658 2.4234e-05
7:5432748 G A 0.146653 2.0707e-05
7:5433058 T C 0.236777 -5.0532e-05
7:5433458 T C 0.079786 4.1757e-05
7:5434107 A G 0.075154 -6.0902e-06
7:5434598 A G 1.115873 2.9932e-05
7:5437616 G A 1.034341 -1.7219e-05
7:5441337 C T 1.602575 4.6860e-06
7:5444340 C T 0.236403 -1.7388e-05
7:5452970 A G 0.248796 3.5912e-05
7:5453537 T G 0.676209 -1.5008e-06
7:5459984 C T 0.083853 1.3282e-05
7:5460550 T C 0.052998 2.1774e-05
7:5463376 A G 0.021997 1.1941e-05
7:5466645 A C 0.065400 1.2822e-05
7:5473305 T C 1.803871 -1.6366e-05
7:5475036 G A 0.292390 3.4867e-06
7:5477867 G A 0.175966 -2.2100e-05
7:5477922 A C 1.453575 -1.4106e-05
7:5478419 A G 0.317679 -5.3968e-06
7:5480106 C T 0.479941 -3.6761e-05
7:5480451 C T 1.281231 -3.9298e-05
7:5482458 C T 0.241106 3.3614e-05
7:5482518 G A 0.641164 2.4699e-06
7:5485117 C G 0.043913 9.3038e-06
7:5486900 G A 0.630998 -2.5980e-05
7:5487229 A C 0.029595 -1.0119e-05
7:5488045 T C 0.476838 1.3633e-05
7:5488050 C A 0.028420 -4.0508e-05
7:5495684 A G 0.313014 1.5994e-05
7:5495859 C T 1.800674 1.1068e-05
7:5497032 G A 1.048678 3.1554e-05
7:5497455 A G 0.048437 -6.0974e-06
7:5497547 A C 0.098232 7.8735e-05
7:5502119 A G 0.101218 2.4628e-05
7:5506305 A G 0.095732 -1.7177e-05
7:5508557 T C 1.315747 -2.4435e-05
7:5510579 A G 1.014911 -2.7213e-05
7:5512271 G A 1.750373 2.4486e-05
7:5516814 A G 0.040109 -2.4618e-05
7:5520850 A G 0.845125 6.9654e-06
7:5521468 A G 0.265995 -1.2660e-05
7:5524805 A G 0.937580 -1.4151e-05
7:5527114 T G 0.059580 -2.4638e-05
7:5529758 A G 0.934548 -1.7828e-05
7:5530954 A G 0.272111 -8.9053e-06
7:5532657 A G 0.934139 -1.5162e-05
7:5534410 A G 0.055659 -1.9141e-05
7:5540244 C A 0.044390 8.5865e-06
7:5544706 G A 0.553199 1.8297e-05
7:5550789 C T 0.788914 2.8359e-05
7:5553944 A T 0.034003 1.7033e-06
7:5553996 C T 0.730781 2.6076e-05
7:5566221 T C 0.077072 7.9539e-06
7:5571625 T C 0.794263 2.5629e-05
7:5572132 A G 0.436005 6.3115e-05
7:5574532 C G 0.039615 9.3740e-06
7:5576680 T C 0.069451 2.4817e-06
7:5582974 A G 0.376652 7.1029e-05
7:5586320 A C 0.599241 6.7814e-05
7:5587009 C T 0.020981 8.5053e-06
7:5589225 G C 0.145491 -8.5110e-07
7:5590880 A C 0.720411 1.9993e-05
7:5594385 C T 0.032783 1.4915e-05
7:5599418 A G 0.093236 -5.4309e-05
7:5602101 T C 0.073836 1.5906e-05
7:5604329 G A 0.622923 -4.3533e-05
7:5611184 A G 0.147000 1.2595e-05
7:5614735 G A 0.065209 -2.0275e-05
7:5618497 T C 0.145449 -3.7812e-05
7:5620894 G A 0.164784 1.0072e-04
7:5622261 A G 0.088699 -4.5388e-05
7:5624052 A G 0.030495 2.0619e-05
7:5625749 C T 0.084554 -4.1267e-08
7:5627072 A G 0.062145 -1.4283e-05
7:5631672 T C 0.076358 3.1156e-05
7:5632111 C A 0.879966 -4.9180e-06
7:5639646 T C 0.193730 -5.7785e-05
7:5642631 A G 0.188988 2.3433e-06
7:5642848 T C 0.041881 1.6134e-05
7:5643145 C T 0.349313 -2.0343e-05
7:5669829 A G 0.158461 -2.7364e-05
7:5671500 A G 0.071583 -3.3047e-06
7:5693876 T C 0.031692 -1.3767e-05
7:5697329 C T 0.035652 1.9269e-05
7:5697579 T G 1.317487 -3.2613e-06
7:5705271 C T 0.031777 -1.0781e-05
7:5710024 A G 0.060243 -2.4462e-05
7:5716463 C T 0.242311 -5.3205e-05
7:5730216 G A 0.036454 2.1664e-05
7:5731357 A G 0.032767 -1.4067e-05
7:5732759 C A 0.022438 -7.3024e-06
7:5736941 T C 0.157072 9.6872e-06
7:5739822 C T 0.071385 -2.4397e-06
7:5740887 C T 0.146283 4.6320e-05
7:5748721 G T 0.139743 1.0432e-05
7:5754906 A C 0.697048 1.5776e-05
7:5759119 C G 0.055818 -2.8812e-05
7:5769962 C G 1.806964 6.7667e-06
7:5773027 G A 0.109365 -5.3272e-06
7:5785566 A C 0.056422 2.7443e-05
7:5799125 C T 0.160727 1.0514e-05
7:5800769 G A 1.964939 -1.6721e-05
7:5806337 T C 0.056351 -2.6059e-05
7:5806922 A G 0.061826 -2.7638e-05
7:5816997 C A 1.645640 2.0293e-05
7:5817636 A G 0.101497 4.2796e-06
7:5819195 A G 0.770533 1.4854e-05
7:5820409 A G 1.963575 -1.9204e-05
7:5823221 C T 1.795545 8.4505e-06
7:5823330 T C 0.156595 -1.1554e-05
7:5833928 G A 1.963962 -2.0042e-05
7:5834109 G T 0.032017 -1.5234e-05
7:5834197 T G 1.913031 3.5299e-06
7:5834333 A C 0.023740 4.7354e-06
7:5840310 G A 1.965610 -1.5742e-05
7:5850274 G A 0.187184 1.0466e-05
7:5850552 G T 0.430893 -4.4651e-06
7:5853718 G A 0.076339 -5.5264e-06
7:5854003 T C 1.902106 -4.2164e-06
7:5864860 G C 0.312125 2.3139e-05
7:5870971 A G 1.286022 1.6900e-05
7:5878784 C T 0.089088 -4.4712e-07
7:5879004 T C 0.130343 -1.3403e-05
7:5880910 A G 0.158030 -1.9422e-05
7:5881293 T C 0.291631 2.1904e-05
7:5885326 G A 0.079695 -4.1976e-06
7:5889495 A C 0.101701 -1.3120e-05
7:5890090 A G 0.059389 1.3374e-05
7:5893666 T C 0.272997 -1.0904e-05
7:5894502 T C 0.067809 -1.4650e-06
7:5894982 T C 0.101205 -9.9784e-06
7:5902157 A C 0.038976 -2.5105e-06
7:5903672 G A 0.142339 -4.4917e-06
7:5908742 T C 0.452442 -1.7291e-05
7:5910163 C A 0.440202 3.4304e-05
7:5911261 G C 0.105012 -9.7203e-06
7:5914423 T C 0.046724 1.6791e-05
7:5918428 A G 0.563044 3.1478e-07
7:5919040 C G 0.508017 -2.2818e-05
7:5919222 A C 0.079890 4.5570e-05
7:5920060 A G 0.071950 -1.1389e-05
7:5922009 T C 0.082132 9.8533e-06
7:5924858 T C 0.175651 3.8132e-05
7:5925156 G A 0.353253 6.6922e-06
7:5927584 G A 0.172863 -1.0549e-05
7:5928736 A G 1.779404 3.1999e-05
7:5929666 C T 0.263042 3.1514e-05
7:5929897 T G 0.059863 6.5507e-06
7:5930559 A G 0.304312 4.6301e-06
7:5971058 A C 0.072421 -1.8343e-05
7:6020699 G T 0.030128 2.3081e-05
7:6020774 C T 0.072048 -4.1182e-05
7:6025136 A G 0.131940 -1.5557e-06
7:6026530 T C 0.042819 2.2727e-05
7:6026607 A T 0.038538 2.6245e-05
7:6026775 C T 1.683409 3.6344e-06
7:6026865 C T 0.058026 -4.2238e-05
7:6026942 T G 0.075511 -6.7752e-07
7:6033095 A T 0.039203 -1.3459e-05
7:6035021 A C 0.289249 -1.3320e-05
7:6051283 G A 0.039132 4.4817e-07
7:6053264 A G 0.890486 -8.9547e-06
7:6053286 A G 1.374127 2.0998e-05
7:6054987 A G 0.490389 -3.1707e-05
7:6061988 A G 0.023350 1.5737e-05
7:6062229 C T 0.514876 1.6883e-05
7:6062747 G T 0.043595 -1.0861e-05
7:6065194 A G 0.882329 3.4247e-05
7:6066450 C T 0.085226 -1.3368e-05
7:6071115 G A 0.206318 -3.9577e-05
7:6075760 A C 0.020588 1.8981e-05
7:6077476 T G 1.284786 8.6615e-06
7:6078668 C T 0.056546 8.4296e-07
7:6080686 T A 0.037531 -1.8664e-05
7:6090727 T C 0.882131 3.5262e-05
7:6109816 T C 0.355239 2.9778e-05
7:6110910 A G 0.082515 2.9556e-05
7:6111172 C T 0.443224 1.6487e-05
7:6114558 G A 0.440926 -2.7273e-05
7:6130519 T C 1.007342 8.5516e-05
7:6131235 A C 0.084070 5.5087e-05
7:6132138 T G 0.054222 -1.0990e-05
7:6140998 G A 0.797279 -4.7581e-05
7:6142878 A G 0.060645 -9.8321e-06
7:6151161 A C 0.122936 1.9982e-05
7:6155166 T G 0.474744 3.5517e-05
7:6155873 A C 0.392106 -5.2611e-05
7:6161609 G A 0.040290 1.3555e-05
7:6168907 A C 0.066715 -3.5169e-05
7:6171512 C A 0.022474 2.3706e-05
7:6174038 G A 0.279294 -1.3255e-05
7:6174379 A G 0.262250 1.5596e-05
7:6188936 T C 0.116201 7.7134e-06
7:6189373 T C 0.039515 4.5877e-06
7:6191429 T C 0.090257 -8.7559e-06
7:6191895 G A 0.305140 -6.7989e-05
7:6193736 T G 0.032238 1.7051e-05
7:6193752 A G 0.280332 -1.4731e-05
7:6194379 C G 0.049213 2.7146e-05
7:6211340 C T 0.096067 -1.2786e-05
7:6212135 T C 1.353733 -1.3114e-05
7:6225926 T G 0.094639 3.8184e-06
7:6239475 A G 0.064800 -7.9611e-06
7:6239521 T C 0.033662 -3.5595e-05
7:6246523 T C 0.192507 -5.8136e-05
7:6248790 A G 0.036765 -1.8783e-05
7:6250389 C A 0.028914 1.4366e-05
7:6259162 A T 0.031358 -5.7256e-06
7:6264669 A G 0.050674 1.9842e-06
7:6271705 T C 0.046733 3.1209e-05
7:6289108 A G 0.039310 -8.6422e-06
7:6291239 A G 0.102513 3.1843e-05
7:6295819 T G 1.858849 -2.7156e-05
7:6296843 C T 0.173837 -3.8417e-05
7:6298044 C T 0.044731 -2.0801e-05
7:6309749 C A 1.736637 1.4929e-05
7:6311518 C A 0.169124 -3.4655e-05
7:6316496 C T 0.031079 -1.7350e-05
7:6318692 A C 0.032857 -1.5431e-05
7:6319654 C T 0.062187 -1.7980e-05
7:6323189 A G 0.079802 2.7291e-05
7:6326270 A G 0.181987 -1.1498e-05
7:6329910 A G 0.152749 -3.2300e-06
7:6331565 A G 0.232810 3.0052e-08
7:6334747 G A 0.302044 -1.8879e-05
7:6337282 A G 0.279404 -2.6844e-05
7:6348344 T G 0.231924 -2.3770e-05
7:6350106 G A 0.559129 -2.4734e-05
7:6354504 G C 0.796130 -4.4683e-05
7:6356121 C T 0.228886 -8.3736e-06
7:6369694 C T 0.023484 3.6193e-05
7:6370077 T C 0.056114 5.4451e-07
7:6370144 A G 0.385565 -7.1185e-06
7:6370305 G C 0.966029 -6.8863e-05
7:6370406 T C 0.959038 -5.3147e-05
7:6378542 T C 0.041891 5.0339e-05
7:6392254 C T 0.188582 6.4922e-08
7:6398705 C G 0.583187 -1.4007e-05
7:6404258 G C 0.089364 3.4331e-05
7:6410321 G A 0.995949 1.6790e-05
7:6416480 G A 0.110371 3.5443e-05
7:6417836 G T 0.082885 -6.1883e-07
7:6420955 G A 0.267404 -3.5219e-05
7:6426479 A G 0.071742 -1.1880e-05
7:6431209 T C 0.063359 -2.0924e-06
7:6431420 A C 0.117019 1.2869e-05
7:6432750 T C 0.468970 3.5213e-05
7:6435901 A G 0.542082 4.4718e-05
7:6445619 G A 0.044468 -2.7936e-05
7:6449272 G A 0.910373 2.3942e-05
7:6452461 A G 0.038986 2.6997e-06
7:6456319 C G 0.126156 1.8277e-05
7:6463051 A C 0.076410 -6.0846e-06
7:6465441 T C 0.480168 3.4487e-05
7:6465598 T C 0.023954 -1.0586e-05
7:6467370 T C 0.052540 -6.3460e-06
7:6470323 A C 0.045370 -9.4189e-07
7:6474073 T C 0.873137 2.4618e-05
7:6475831 T C 0.557097 2.8768e-05
7:6476104 A G 0.069678 3.9163e-05
7:6486901 T G 0.070947 -2.9521e-05
7:6487101 A G 0.042157 -1.1883e-05
7:6491244 G A 0.178118 7.3675e-06
7:6492161 T G 1.460330 1.0621e-05
7:6492648 G A 0.060174 3.9681e-05
7:6492879 T C 1.694506 2.2383e-05
7:6502367 C T 0.555595 -7.2085e-05
7:6515345 G A 1.838348 9.8143e-06
7:6517700 C G 1.707395 1.4545e-05
7:6518398 G A 1.093058 -1.2431e-06
7:6520070 C T 0.408357 2.4070e-05
7:6521078 C A 0.167118 -3.6165e-05
7:6535517 A G 1.860147 -7.6817e-06
7:6537178 T C 0.044763 4.3353e-05
7:6545335 A G 0.443448 -6.2134e-05
7:6546285 C T 1.860397 -7.3690e-06
7:6546958 A G 0.802738 1.5674e-05
7:6550375 G A 0.106625 4.4456e-05
7:6557135 C A 1.022773 2.6433e-05
7:6563553 A G 0.068052 -1.9765e-05
7:6567114 G A 1.756755 1.5588e-05
7:6568309 A G 0.084564 5.3393e-06
7:6571848 T C 0.208823 2.1118e-05
7:6572967 A G 0.071671 2.6885e-06
7:6581469 C T 0.062865 -1.8478e-05
7:6587632 T G 0.106246 -2.0050e-05
7:6590670 T C 0.558415 2.0914e-05
7:6598898 T C 0.883575 -1.0290e-04
7:6611333 G A 0.627110 4.2283e-05
7:6612394 C T 1.749594 -6.5108e-06
7:6614841 G T 0.208979 -9.5945e-06
7:6621277 A G 0.539836 4.0156e-05
7:6623244 T C 0.105376 -3.9473e-05
7:6634333 C T 0.072216 4.7395e-05
7:6635573 T C 0.920691 -7.3835e-05
7:6646145 C G 0.227429 -1.1101e-05
7:6656830 A G 1.072181 7.7058e-05
7:6656897 G A 1.075511 6.4857e-05
7:6658555 G A 0.538427 2.2874e-05
7:6666501 G A 1.160785 6.3180e-05
7:6674010 T C 0.153528 2.0031e-05
7:6681285 T C 0.071742 4.8321e-05
7:6681619 T C 0.495511 -2.1318e-05
7:6683454 G A 1.016184 -2.5206e-06
7:6688480 C A 0.020322 1.3748e-05
7:6689636 C T 0.066053 -1.2955e-05
7:6690240 C T 0.472865 -2.6747e-05
7:6692096 T C 0.065549 -9.7869e-06
7:6692105 T C 0.078189 -2.3745e-05
7:6694718 G A 1.017829 9.5649e-07
7:6701668 T G 0.056669 -1.5039e-05
7:6708088 G A 0.072486 5.5274e-06
7:6713985 G A 1.140969 -2.0178e-05
7:6717416 G C 0.273535 -6.0020e-06
7:6717771 A G 0.381297 5.9533e-06
7:6728011 A C 0.071723 5.1451e-05
7:6732315 C A 0.106827 1.3499e-05
7:6734103 T C 0.478010 3.9649e-05
7:6736332 T C 0.125029 7.9496e-05
7:6740570 C T 0.038207 -1.0432e-05
7:6743526 C T 0.071824 4.8266e-05
7:6744957 C T 0.534458 1.7699e-05
7:6754125 G A 0.059996 -2.0677e-05
7:6755448 G C 0.149727 -2.9105e-05
7:6775611 A G 0.081116 -2.3319e-05
7:6776906 G A 0.064774 -1.3536e-05
7:6779270 G A 0.573817 1.8641e-05
7:6779810 G A 0.307490 1.8910e-06
7:6819321 T C 0.042634 1.4227e-06
7:6861432 C A 0.402902 1.6498e-05
7:6870635 A G 0.866817 1.9529e-05
7:6893583 A G 0.037519 1.5069e-05
7:6894015 A G 1.833778 9.0499e-06
7:6932435 A G 0.645721 -1.0436e-05
7:6933727 C T 0.027843 -9.7297e-06
7:6933784 T C 0.493934 5.9222e-06
7:6934892 A G 0.043634 -3.7944e-05
7:6942469 G A 0.535909 1.1467e-05
7:6944142 A C 1.169520 -2.6231e-05
7:6951352 C G 1.105859 -1.6101e-05
7:6955145 A G 0.177933 -8.1973e-06
7:6956332 A C 0.160951 -3.3332e-06
7:6963659 C T 1.183412 -6.8340e-05
7:6972148 T C 1.020445 6.9476e-06
7:6974085 G A 0.736484 -2.9052e-05
7:6974888 C T 0.468681 -1.8342e-05
7:6975937 T G 0.071908 9.1976e-06
7:6986302 C T 0.445519 -3.7583e-06
7:6990384 A G 0.026181 3.5814e-06
7:6990613 A T 1.018504 -6.9461e-06
7:6998259 C T 0.889087 -1.0672e-05
7:7027980 A C 0.130479 -1.3391e-05
7:7030884 A G 0.211803 -1.5398e-05
7:7039912 G A 0.142592 2.8574e-06
7:7040500 C T 0.592636 -3.6195e-05
7:7043230 A G 0.032380 -1.4807e-05
7:7043484 G A 0.674090 -2.5647e-05
7:7044853 C A 0.099102 -9.5962e-05
7:7045387 G C 0.298188 -1.4170e-05
7:7055550 G A 0.292147 -1.5033e-05
7:7056521 T C 0.028047 2.1819e-05
7:7060386 G T 1.609280 8.0499e-06
7:7060950 A C 1.324881 1.2875e-05
7:7072884 A G 0.031634 -2.5045e-06
7:7079962 G T 0.027346 2.1776e-05
7:7087827 A G 0.062557 -1.4817e-05
7:7090442 G T 0.265317 -3.2705e-05
7:7092850 T C 0.148772 -3.6371e-05
7:7094385 G T 1.058957 4.1117e-05
7:7101463 G T 0.464400 -5.6094e-05
7:7105543 T G 0.101237 1.7998e-05
7:7109705 G A 1.340585 3.7384e-05
7:7109738 T C 0.023058 -1.9257e-05
7:7111258 C T 0.117856 4.4184e-05
7:7116955 C A 0.024983 -1.1169e-05
7:7117799 T C 0.215335 6.7485e-06
7:7130061 C T 1.079896 5.7210e-05
7:7131180 A G 0.033078 6.5391e-06
7:7135693 T C 0.196350 -2.3631e-05
7:7140811 C T 0.342594 -1.0817e-05
7:7141565 C T 1.757375 2.0071e-05
7:7150584 G A 0.064151 2.0944e-06
7:7153100 G A 1.790540 2.5403e-05
7:7155218 G A 0.030134 7.1510e-06
7:7155404 T C 0.081928 7.0012e-06
7:7157756 A G 0.273243 -1.1768e-05
7:7164723 T C 1.288112 8.5201e-06
7:7166666 A G 0.229860 1.9070e-05
7:7168493 G A 0.177479 -9.2848e-06
7:7169107 T C 0.184103 -5.8734e-06
7:7169466 C T 1.768342 -1.0371e-05
7:7169596 C T 1.124867 -9.5879e-06
7:7170671 C T 0.088527 -3.2626e-05
7:7170776 A G 0.065384 -1.6098e-05
7:7170827 C T 1.166988 -6.5698e-05
7:7171262 T C 0.174888 2.7634e-05
7:7171465 G A 0.881138 1.4173e-05
7:7174964 C A 1.055939 2.0206e-05
7:7176584 C T 0.029212 -1.9051e-05
7:7176855 G T 0.022565 1.8789e-07
7:7189248 A C 0.403794 6.7362e-05
7:7190173 A G 0.169763 9.6737e-06
7:7197390 C A 0.377139 -3.4459e-05
7:7206468 A C 1.137918 1.2151e-05
7:7215822 C T 0.201650 1.4411e-05
7:7217796 G T 0.227766 7.3474e-05
7:7223104 A G 0.794052 4.5982e-05
7:7223416 T C 0.233420 4.5947e-05
7:7230388 G A 1.228980 1.8486e-05
7:7241954 T C 0.116834 -3.2792e-05
7:7250276 A G 0.140739 1.3245e-05
7:7260027 T G 0.125824 1.9525e-06
7:7268431 T C 0.857463 -2.5414e-06
7:7269171 C T 0.280313 2.7060e-05
7:7289938 G C 0.207236 5.0807e-05
7:7291276 C T 0.075887 -2.8433e-05
7:7291817 G A 0.026181 -2.3169e-06
7:7298134 C T 0.127042 -3.3751e-05
7:7302293 A G 0.969976 -3.1962e-05
7:7302604 G A 0.023055 4.4525e-06
7:7307032 G A 0.398763 5.7678e-05
7:7311013 C T 0.095148 2.8455e-05
7:7311593 C T 0.851452 2.5290e-06
7:7313044 T G 1.576916 1.4223e-05
7:7313730 C T 0.386925 3.8028e-05
7:7323237 A G 0.216815 -2.5651e-05
7:7330622 A C 0.792462 -3.6302e-05
7:7335876 G A 0.033873 9.0411e-07
7:7336227 A G 0.320704 8.7377e-08
7:7341852 A G 0.224816 -2.2613e-05
7:7343980 T C 0.405968 5.8561e-06
7:7344965 T C 0.076761 4.7065e-06
7:7345150 T C 1.125445 -4.4764e-06
7:7345633 T C 0.050090 3.0733e-06
7:7346318 G A 0.025032 -9.1429e-06
7:7348713 A C 0.050800 -2.7339e-06
7:7349880 G A 0.758825 5.6323e-05
7:7350220 T G 0.912606 3.9527e-05
7:7350418 C G 0.097008 -9.6591e-06
7:7350475 T C 0.097547 5.5666e-07
7:7350683 C T 0.577666 -4.6102e-05
7:7353662 T C 0.083950 -1.3677e-06
7:7354586 C T 0.025064 -5.2532e-05
7:7355115 C G 0.753866 -1.4022e-05
7:7355509 T C 1.301469 5.9524e-05
7:7357578 T C 0.323521 -9.5587e-06
7:7358582 G A 0.100072 -9.7761e-06
7:7358814 A G 0.072921 3.0222e-05
7:7360971 T C 0.083083 8.8360e-07
7:7361049 T C 0.076524 -3.1640e-05
7:7361271 A C 1.733151 -7.1813e-06
7:7361484 G A 0.152038 -4.3974e-05
7:7378516 C T 0.179358 2.2423e-05
7:7386718 T G 0.142450 8.0339e-06
7:7389587 C A 1.758936 4.4172e-07
7:7390493 C T 0.257066 -6.3156e-06
7:7397927 G A 0.045234 2.1765e-05
7:7399404 T C 1.577666 -7.8377e-06
7:7404123 C T 0.051187 -1.2968e-05
7:7407152 G A 1.487400 1.0589e-05
7:7414862 A G 0.045354 -6.7720e-06
7:7416790 C T 0.187492 -1.8264e-05
7:7418282 C T 1.182516 2.7888e-07
7:7425094 G A 0.183052 2.8700e-05
7:7427642 T C 1.366032 -2.3070e-07
7:7436220 A G 0.099485 -2.3681e-06
7:7437099 C T 1.891674 -2.3512e-06
7:7437126 C T 1.595726 9.2282e-06
7:7438649 T C 0.029560 -1.0919e-07
7:7438768 C T 1.895523 1.1875e-05
7:7446343 G A 0.320298 -1.6729e-05
7:7449148 T C 1.951984 1.7235e-05
7:7451398 C T 0.229269 1.4773e-05
7:7457571 A G 0.031381 -1.4492e-05
7:7460386 G A 0.201994 1.4824e-05
7:7475945 G T 0.218629 4.9797e-06
7:7477518 T C 0.023613 -1.8557e-05
7:7480786 A C 0.049337 -1.4563e-05
7:7484284 A C 0.031744 2.1531e-05
7:7491385 A G 0.086521 1.2982e-05
7:7492175 G A 0.210667 -1.1682e-05
7:7494448 A G 0.108897 -5.5890e-06
7:7504011 A G 0.133274 9.4752e-06
7:7514235 G C 0.393108 2.7693e-06
7:7538702 T G 0.071768 -8.4372e-06
7:7542137 T C 0.463248 -1.5891e-05
7:7545571 C T 0.322278 -2.0047e-05
7:7545691 C G 0.232047 2.0634e-05
7:7561580 C T 0.148733 1.0691e-05
7:7565414 G C 0.304481 -3.2884e-05
7:7567131 A G 0.062245 -3.0715e-07
7:7569904 C T 0.051680 -2.4275e-05
7:7571094 C G 1.887029 -1.4768e-05
7:7571257 G A 0.024035 -3.3763e-05
7:7572074 A G 0.100488 2.1760e-05
7:7581306 T A 0.040797 -1.6004e-05
7:7591823 C G 0.099007 -9.6577e-07
7:7603196 A G 1.853243 4.4645e-06
7:7613039 T C 0.214296 2.4256e-05
7:7617318 G A 1.725436 -2.0951e-05
7:7627791 G A 0.030355 -8.6327e-06
7:7629343 C T 0.213072 2.2647e-05
7:7633813 T G 0.301498 -1.4612e-05
7:7646250 G A 0.080269 -8.1330e-07
7:7646687 G A 1.569058 8.0088e-06
7:7650544 A G 0.026638 -3.3121e-05
7:7655600 G A 0.164119 -1.6389e-06
7:7659745 G T 1.659753 -4.0482e-06
7:7663054 G A 0.140632 2.4018e-05
7:7669180 G A 1.213290 1.4490e-05
7:7672345 A G 0.945934 -5.9860e-06
7:7676343 A G 0.264954 1.2253e-06
7:7679107 C A 0.170760 2.9896e-05
7:7680632 T G 0.039580 3.4385e-06
7:7684270 A G 1.188375 -1.7710e-06
7:7690153 A G 0.118654 -3.6765e-06
7:7690856 T G 0.101688 -1.7829e-05
7:7691176 T C 0.723907 1.9139e-05
7:7692709 A T 0.036704 9.0165e-06
7:7707044 T C 0.048067 7.4875e-07
7:7715125 A C 1.803501 -4.3675e-05
7:7715974 C T 0.045117 -4.0223e-05
7:7721817 G A 0.101948 3.0367e-05
7:7722798 C T 1.297759 -1.5868e-05
7:7727975 A G 1.149159 -9.1182e-06
7:7732791 G A 0.056471 -1.4323e-05
7:7754563 A G 0.146244 -8.0418e-06
7:7773926 T C 0.134877 4.2934e-05
7:7777191 T C 0.469454 3.1367e-05
7:7782919 A G 1.026376 7.6949e-06
7:7785040 T C 0.831068 8.5460e-06
7:7787006 A G 0.170250 3.5577e-05
7:7788634 T C 0.183113 1.9957e-05
7:7790059 G A 0.370673 -1.0251e-05
7:7790968 G A 0.305263 -3.8040e-06
7:7794652 G A 0.115639 9.7776e-06
7:7795408 A G 0.064202 1.2000e-05
7:7795531 A C 0.932474 1.8182e-06
7:7800487 G T 0.176907 -1.8417e-05
7:7800687 G T 0.234524 1.4116e-07
7:7801275 G A 0.189985 -3.0530e-06
7:7801606 G A 0.043153 1.8609e-05
7:7801968 T G 0.216227 -2.7033e-05
7:7803440 A C 0.110274 -5.3702e-06
7:7804403 G T 0.582515 -1.9757e-05
7:7804891 G A 0.164317 1.5636e-05
7:7805729 A G 0.266933 -6.0474e-05
7:7806677 G A 0.215305 -2.5213e-05
7:7807281 G A 0.034773 -6.6103e-06
7:7810552 C T 0.064154 1.6372e-05
7:7812139 G C 0.020968 1.1860e-05
7:7812603 T C 0.632537 -1.8928e-05
7:7813890 A G 0.878317 -2.1523e-05
7:7814366 G A 0.038281 4.6853e-05
7:7815392 G A 0.195944 -2.9188e-05
7:7820159 T C 1.001801 -3.3093e-05
7:7822689 C T 1.326134 -1.9637e-05
7:7822772 G A 1.237896 -2.2132e-05
7:7824708 G A 0.299440 2.1059e-05
7:7827038 T C 1.084284 3.0221e-06
7:7827822 G A 0.231340 -4.7276e-05
7:7827965 T G 0.050434 2.7702e-06
7:7832733 T C 1.831535 5.7517e-05
7:7833725 T C 0.250081 4.5495e-06
7:7838119 G T 0.623130 3.9973e-05
7:7838179 G A 0.078591 3.8624e-06
7:7838994 G A 0.090198 -2.2644e-05
7:7841338 G C 0.172447 -2.1127e-05
7:7841419 T C 0.044604 9.2539e-06
7:7842281 T G 0.818919 -1.2600e-04
7:7844909 T C 0.081694 -1.8499e-06
7:7846829 C G 0.081590 1.0944e-06
7:7847792 A C 1.803761 -7.7408e-05
7:7848928 C G 0.259208 -1.5085e-04
7:7849547 C T 0.438667 3.0887e-05
7:7849806 G A 0.468830 4.2004e-05
7:7851205 A G 0.058035 1.7023e-05
7:7855379 T C 0.620060 -2.8568e-06
7:7856041 A G 0.074820 9.2458e-06
7:7857259 G C 0.315264 1.1255e-06
7:7859202 G A 0.655920 -1.3092e-04
7:7860628 A G 0.336329 -4.7686e-07
7:7860667 G A 1.450930 -6.5972e-05
7:7863320 G A 0.276158 6.2759e-05
7:7867010 A G 0.336589 -1.2254e-04
7:7867960 A C 0.078461 -3.2292e-05
7:7868178 G A 1.957162 3.5516e-06
7:7868613 C A 0.197311 4.2252e-06
7:7871531 G T 0.404962 4.4493e-05
7:7873013 T C 0.026824 1.9662e-05
7:7879392 C T 0.085823 -1.7660e-05
7:7879532 C T 0.021332 -2.0069e-05
7:7880222 T C 1.225841 9.3284e-07
7:7883323 C A 1.081438 1.6362e-05
7:7886274 C T 0.060100 -7.9366e-05
7:7888133 T C 0.028265 -1.0080e-05
7:7899965 G A 0.469119 1.5609e-05
7:7902687 A C 1.439196 -3.1156e-06
7:7902876 T C 0.265713 -4.6905e-05
7:7903508 G T 1.507956 -1.8045e-05
7:7903755 C T 0.792819 -3.3291e-05
7:7910296 A G 0.097904 -8.3525e-07
7:7916212 C T 1.546850 -1.1373e-05
7:7916817 G A 0.453698 -7.6846e-06
7:7917360 C T 0.217675 -7.8766e-06
7:7921504 T C 0.065426 -5.3109e-06
7:7921536 A C 1.155017 1.8831e-05
7:7926288 G A 0.714948 -1.1454e-05
7:7926379 A T 1.268375 1.0249e-05
7:7926413 C A 0.106158 2.6283e-06
7:7926885 A G 0.410662 8.2809e-06
7:7929316 G A 0.404836 -1.5312e-04
7:7930535 G T 0.573677 7.2562e-05
7:7934974 G A 0.132306 1.3851e-05
7:7935571 T C 0.042241 1.8949e-05
7:7935576 C T 0.279826 -2.0507e-05
7:7937356 C T 0.307295 -2.3646e-04
7:7939688 C G 0.351082 2.4744e-05
7:7943395 C T 1.295007 -9.1242e-06
7:7943664 G C 0.044984 -3.5057e-05
7:7952469 A G 0.186700 -5.6853e-05
7:7957841 A C 1.629268 6.9333e-06
7:7958133 A G 0.641888 -2.5991e-05
7:7959788 T C 0.066114 -8.0754e-06
7:7960741 G A 0.302449 -2.3389e-05
7:7960897 C T 0.027158 -2.9191e-05
7:7964636 A G 0.136727 1.5951e-05
7:7967441 A C 0.060048 -2.4509e-06
7:7968972 C T 0.071145 6.7396e-06
7:7974697 C G 0.021487 2.4658e-05
7:7974827 C T 0.284214 1.1332e-05
7:7976336 T G 0.275610 -1.4385e-05
7:7978892 T C 0.639645 2.1521e-05
7:7982785 C T 0.047159 -1.1685e-05
7:7985388 C T 0.100734 2.7604e-05
7:7990432 T C 1.491522 2.5610e-05
7:7995572 C A 0.097050 5.5772e-06
7:7995662 G A 0.346729 9.4534e-07
7:7999312 C T 0.826277 4.1439e-05
7:7999615 A G 0.032906 -6.8861e-06
7:8001573 C T 1.388152 1.9827e-05
7:8002389 T C 0.767323 5.5661e-06
7:8002672 G T 0.042215 -1.1334e-05
7:8002767 G T 0.158598 -1.2616e-05
7:8003722 G C 0.914810 -2.9135e-05
7:8005022 T C 0.021857 -6.8397e-05
7:8005868 T C 0.915686 -2.8163e-05
7:8027038 A G 0.049976 -1.8675e-05
7:8027174 C A 1.394115 7.3642e-06
7:8030177 G A 0.116077 -1.7349e-05
7:8033518 C A 0.118693 1.4142e-05
7:8044268 C T 0.919925 -2.8298e-05
7:8044516 T C 1.113698 -1.0745e-05
7:8075256 C T 0.038492 -3.3533e-05
7:8075387 A G 0.059869 4.7077e-05
7:8076876 A C 0.035487 7.3522e-06
7:8101664 G A 1.376938 1.5775e-05
7:8110780 G A 0.494492 -3.0333e-05
7:8117517 A G 0.033750 -1.8857e-07
7:8132006 T C 0.824871 -5.1798e-05
7:8133429 T C 0.246241 2.9137e-05
7:8143485 C T 0.238549 3.0959e-05
7:8145640 T C 1.639321 1.6318e-05
7:8147611 T G 0.235585 -8.6956e-06
7:8147978 A G 0.110705 3.4670e-05
7:8150562 C T 0.996842 2.7126e-05
7:8151296 C T 0.048541 -2.1067e-05
7:8151938 T C 0.063790 2.7052e-05
7:8152005 T C 0.043286 3.6924e-05
7:8152987 T C 0.040131 3.7535e-05
7:8153849 C G 0.187716 -3.6766e-05
7:8157710 T G 0.041521 -5.4080e-06
7:8158140 T C 0.064858 2.7509e-05
7:8158819 T G 0.210563 -1.5378e-05
7:8160102 T G 0.661937 -2.4842e-05
7:8162084 T G 0.859933 -8.6970e-06
7:8164968 A C 0.065868 4.0507e-06
7:8166023 A G 0.458674 -6.7516e-05
7:8168466 C T 1.456026 -5.1215e-05
7:8170852 G A 0.924872 -1.5948e-05
7:8177689 A G 0.334573 1.9715e-05
7:8182087 T C 1.891255 8.7028e-06
7:8183347 T C 1.846774 -7.5530e-06
7:8185089 T C 1.437132 -6.5701e-05
7:8187646 A G 0.043335 2.7404e-05
7:8191582 C T 0.178894 1.5255e-05
7:8193399 T C 1.577497 -2.2200e-05
7:8196112 G T 1.624387 3.4722e-05
7:8196176 T C 0.241006 7.3600e-06
7:8196529 T A 1.626711 1.7270e-05
7:8196977 C T 0.401093 -2.4189e-06
7:8197968 T C 0.021280 1.0307e-05
7:8198226 C A 0.021581 8.6972e-06
7:8201692 A G 0.028034 -6.6337e-05
7:8204193 C T 0.810664 -5.1283e-05
7:8204363 C T 1.076455 5.5233e-05
7:8204788 A G 1.882131 -1.6767e-06
7:8204811 T C 1.531936 3.2160e-06
7:8208694 G A 0.537100 -3.4597e-05
7:8210215 T C 0.124611 -9.7464e-05
7:8212236 A G 1.956224 1.4218e-05
7:8215208 C T 0.488669 -3.7840e-05
7:8215349 A G 0.068480 -1.0805e-06
7:8215475 G A 1.394040 5.9765e-06
7:8217022 A G 1.894225 1.1204e-05
7:8217987 A G 0.101185 7.0350e-06
7:8220016 T C 1.208554 2.1570e-05
7:8220327 G T 0.030897 -5.4117e-07
7:8224028 T C 0.068094 9.9401e-06
7:8225388 T G 0.590964 -7.8694e-06
7:8234153 A G 0.292728 -6.9100e-05
7:8236266 A G 0.069172 1.6789e-04
7:8240437 T C 0.250490 2.2987e-05
7:8241260 G T 0.028920 -3.1326e-06
7:8241405 A G 0.023662 -7.7226e-06
7:8241909 T G 1.202001 2.6731e-05
7:8243602 G A 0.244161 1.3013e-05
7:8243781 G A 0.134445 -1.3363e-05
7:8244108 C A 0.586621 -5.9472e-08
7:8244409 G A 1.780654 -4.6966e-06
7:8248215 C T 0.065825 2.3339e-05
7:8249663 G A 1.751191 -2.1499e-05
7:8253685 T C 0.675252 2.0746e-05
7:8256608 A G 0.088101 1.0475e-05
7:8258516 T C 0.621702 6.3111e-06
7:8261730 G A 0.208470 -1.0117e-05
7:8262953 T C 0.050989 7.2453e-06
7:8263798 A G 0.029784 -3.6036e-05
7:8266557 A G 0.054160 4.2280e-07
7:8269856 C A 0.359816 -2.1579e-05
7:8271700 C T 0.093545 3.2783e-06
7:8274964 T C 0.872858 -8.2940e-06
7:8276149 C T 0.034753 1.1471e-06
7:8276621 A G 1.000857 -3.3014e-05
7:8285465 A G 0.059856 -7.2808e-05
7:8287463 T G 0.027353 -2.4435e-05
7:8287792 C T 0.615503 8.3495e-05
7:8297634 G C 0.031553 -2.1281e-05
7:8299751 G A 0.219259 -5.6061e-06
7:8299817 T C 1.203299 -4.1946e-05
7:8303457 A T 0.049278 1.0509e-05
7:8304009 T C 0.029466 1.0104e-05
7:8305036 G A 1.916079 5.0192e-06
7:8306295 G A 0.039937 -1.2393e-05
7:8312810 T C 0.055345 -5.7204e-06
7:8316033 G A 0.984891 -8.7153e-05
7:8316185 G C 0.049733 -2.1328e-05
7:8317221 A G 0.189826 2.6856e-05
7:8320681 C A 0.117765 2.2155e-06
7:8321494 C T 0.205088 -8.5175e-06
7:8322679 T G 0.082061 6.3775e-07
7:8322700 A G 0.576582 -1.8632e-05
7:8323542 C T 0.029852 4.1656e-06
7:8327061 G A 0.138415 -1.3440e-05
7:8327842 C A 0.079273 1.4777e-06
7:8328145 A G 0.046126 -1.5095e-05
7:8328518 G A 0.373062 1.0921e-05
7:8328880 T C 0.188881 -9.9128e-06
7:8329745 A C 0.027635 2.5888e-05
7:8330148 A G 0.105843 -3.0097e-05
7:8330780 A G 0.642394 -5.3921e-07
7:8331177 G A 0.058289 1.9024e-06
7:8331385 G T 0.058753 -1.4911e-05
7:8333426 C G 0.060333 2.9516e-06
7:8335229 A G 0.898545 -9.7063e-06
7:8335924 T C 0.100702 -3.9335e-06
7:8344072 G A 0.157497 -6.4823e-06
7:8359623 G T 0.694789 4.0648e-05
7:8359968 T G 0.027356 9.8325e-07
7:8362318 C T 1.617927 2.6035e-06
7:8362604 G C 0.484459 6.2623e-06
7:8364606 C T 0.046104 -1.7131e-05
7:8366077 G A 0.422954 3.0069e-05
7:8367763 C G 0.054890 1.6514e-05
7:8376866 A G 1.015697 -1.1862e-05
7:8381051 G T 0.086417 -3.1452e-05
7:8382511 T C 0.038609 -1.3317e-05
7:8382895 G A 0.098647 1.3413e-05
7:8393744 G C 0.382017 6.9469e-06
7:8395842 G C 0.025743 -2.0743e-05
7:8398414 G C 0.051083 2.3428e-06
7:8416721 G T 0.306117 -4.9890e-05
7:8422093 C T 0.094337 -3.4939e-05
7:8423186 T C 0.065851 1.9266e-05
7:8426836 C T 1.875166 -9.1097e-05
7:8427316 T C 1.084774 1.7785e-05
7:8431407 C T 0.024259 2.6692e-05
7:8432227 A C 0.084719 2.3903e-05
7:8433660 C T 0.209193 -2.2829e-05
7:8440286 T C 0.131141 -1.0442e-05
7:8443682 A G 0.107752 1.3831e-05
7:8455063 A G 0.062888 3.4170e-06
7:8463300 C T 0.423629 3.4320e-05
7:8471795 C A 0.311093 -3.7609e-05
7:8474937 G T 0.095648 -5.7368e-05
7:8475006 A G 0.133277 3.9847e-06
7:8475410 G A 0.029657 4.1637e-05
7:8477442 C T 0.728143 -1.7418e-05
7:8480427 A G 1.590367 2.1239e-05
7:8481463 C T 0.034643 -8.8277e-06
7:8482349 T C 0.025915 -1.8743e-05
7:8483499 A G 0.097677 6.0681e-06
7:8489129 C T 0.781575 -2.0111e-05
7:8490425 T C 0.059441 -1.1528e-05
7:8496798 A G 0.026976 -2.7719e-06
7:8496848 T C 0.074018 -1.1506e-06
7:8498262 T C 0.873932 -1.2857e-05
7:8507574 T C 0.188816 2.4136e-05
7:8514869 T C 0.025908 1.7455e-06
7:8517766 C T 0.390853 -1.5094e-05
7:8518301 T C 0.114707 4.3236e-06
7:8522740 T C 0.030371 3.6860e-06
7:8527868 C T 0.819853 -2.5304e-05
7:8528385 G T 0.024857 3.7533e-05
7:8532284 A G 0.622063 1.8983e-05
7:8532333 G A 0.055530 -2.4695e-06
7:8532519 T C 0.914125 -6.3549e-06
7:8532877 T C 0.944766 1.3324e-05
7:8533034 G A 0.150386 -2.3367e-05
7:8533583 A G 0.087910 -1.8014e-05
7:8534063 C A 0.209038 1.1280e-05
7:8534545 T G 0.266979 3.3962e-06
7:8535255 A G 0.170870 -1.9053e-05
7:8537715 G A 0.058272 1.1208e-05
7:8538635 C T 0.171519 1.9663e-05
7:8538649 G A 1.382621 2.6658e-05
7:8540295 G A 0.898451 2.0968e-05
7:8542216 T G 0.185739 -2.7063e-05
7:8543586 A G 0.073193 -4.2011e-05
7:8547148 A G 1.955438 2.8351e-05
7:8549026 A G 0.073278 -2.8684e-05
7:8549190 G C 1.088864 -1.8881e-06
7:8552447 T G 0.038885 -6.7354e-06
7:8555045 T G 1.275765 -4.0899e-05
7:8558996 G A 0.615139 1.0610e-05
7:8564212 T G 0.478198 -4.9177e-05
7:8570041 C G 1.466117 -5.9290e-06
7:8570715 T G 0.030056 -2.3952e-05
7:8573545 T C 0.122299 -2.7815e-05
7:8574189 C A 0.053251 -1.0190e-05
7:8576383 G T 0.646874 8.3558e-06
7:8580081 T C 0.784123 -6.7819e-06
7:8580380 T C 0.189374 -4.0221e-05
7:8587139 T G 0.662616 4.7296e-07
7:8592251 G A 0.065595 7.2080e-06
7:8593540 C T 0.037418 -1.0296e-05
7:8600353 C T 0.162366 -1.4457e-04
7:8605819 A G 0.111919 -2.6310e-06
7:8606123 G T 1.243135 -8.9923e-06
7:8609526 T C 0.071460 1.9389e-05
7:8612115 G A 0.650743 1.3782e-05
7:8613634 C T 0.048918 7.3438e-07
7:8616858 T C 0.500980 1.8702e-05
7:8618736 A G 0.066903 -1.7257e-05
7:8621671 C T 0.061956 -9.0012e-06
7:8628145 G A 0.032913 -4.1528e-05
7:8631425 G A 0.478876 2.4240e-05
7:8636395 G T 0.030959 -5.3190e-05
7:8637008 C A 0.140466 -1.6903e-05
7:8637302 A G 0.437135 1.4404e-05
7:8637338 T G 0.253665 -3.7027e-05
7:8642404 G A 0.581435 3.0152e-05
7:8644768 T G 0.049294 -1.8281e-05
7:8646277 T C 0.093726 -2.6623e-06
7:8650325 T C 0.060736 2.6957e-05
7:8657967 G C 1.236861 2.5626e-05
7:8671248 C A 0.036110 2.0495e-05
7:8678019 G C 0.679085 -2.2338e-05
7:8694038 T G 1.361316 -2.2916e-05
7:8694538 G T 1.432678 -2.5946e-05
7:8699560 C T 1.413275 -2.2753e-05
7:8701482 C T 1.833645 -2.0003e-06
7:8707379 T G 0.087034 2.4458e-05
7:8709309 A G 0.154469 -3.0176e-05
7:8715366 G A 0.045286 -2.2916e-05
7:8716548 G A 1.427170 -2.5578e-05
7:8718080 A G 1.448258 -2.6104e-05
7:8720548 C G 0.666897 -1.7751e-05
7:8720805 T C 0.052592 -5.1778e-06
7:8720903 T C 0.745384 -1.6866e-05
7:8721520 C G 1.387175 7.2863e-05
7:8721760 G A 0.710975 -3.6395e-05
7:8721852 G A 0.529754 -6.8239e-06
7:8723177 G T 0.058058 3.7284e-05
7:8724594 A G 0.635711 1.7045e-05
7:8727892 G A 0.058061 -9.8299e-06
7:8730313 C T 0.064482 2.5371e-06
7:8730421 C T 0.422668 -5.4341e-06
7:8731641 A G 0.040810 -4.3113e-06
7:8734016 T C 0.406601 -6.7064e-06
7:8737358 G A 0.907562 -5.3575e-06
7:8739365 C T 0.223349 -6.0004e-06
7:8739612 C T 0.062683 3.6816e-06
7:8741576 C T 0.046789 -2.0489e-05
7:8742513 A G 1.200316 2.8521e-05
7:8742907 G A 0.741623 3.1245e-05
7:8743930 G A 1.718447 2.3166e-06
7:8745176 G T 0.104850 2.1334e-05
7:8750043 G T 0.142248 4.7945e-06
7:8750130 G C 0.280712 2.6114e-05
7:8750204 C T 0.318516 1.4735e-05
7:8750881 C T 0.107362 -1.0553e-05
7:8751432 T C 1.163353 -5.9938e-05
7:8755731 T C 0.345973 -3.2146e-05
7:8757123 G A 0.343590 -3.4902e-05
7:8759768 G C 0.024895 -2.2511e-05
7:8762956 G A 1.962916 1.6137e-05
7:8764246 G A 0.733784 -2.9316e-05
7:8764365 C T 1.041260 -4.4103e-05
7:8765540 C T 0.312356 -5.1402e-07
7:8772150 T C 0.271033 -1.4645e-05
7:8774344 A G 0.321161 -3.3808e-05
7:8785709 C G 0.043277 2.9701e-05
7:8785943 G A 0.110040 7.1160e-05
7:8786057 G A 0.935466 -3.0959e-04
7:8788243 G A 0.701257 -6.3160e-05
7:8788905 G T 0.054536 7.7311e-06
7:8790170 C T 1.345976 -1.0442e-04
7:8792148 C T 1.362312 9.7902e-06
7:8795701 A G 0.098946 -2.3740e-05
7:8796378 T C 0.444996 -7.0651e-05
7:8797737 G T 0.690634 8.4870e-06
7:8798271 G A 0.051307 6.7603e-05
7:8798740 C T 0.042748 -1.5828e-05
7:8799299 C T 1.202689 -1.5042e-06
7:8800804 G T 0.354516 -5.2658e-06
7:8809015 C A 0.036152 6.0901e-06
7:8822956 A G 0.217873 3.3210e-05
7:8825091 C G 0.314485 1.7250e-06
7:8825260 T C 0.244206 1.9621e-05
7:8846440 G A 0.059366 -2.1591e-05
7:8850990 G A 0.755940 1.2437e-05
7:8853975 G A 0.167225 2.5165e-05
7:8861152 T G 0.620397 -3.0870e-05
7:8872635 T C 0.209940 1.1289e-05
7:8875409 C T 0.318088 -3.3372e-05
7:8881347 A G 0.201235 1.2932e-05
7:8882727 T C 0.057584 5.7209e-06
7:8884462 C A 0.238172 -1.3942e-05
7:8884722 T C 0.061525 2.4631e-05
7:8889709 A G 0.057120 -1.6622e-05
7:8894344 C T 0.440407 -2.5326e-05
7:8895873 C T 0.459839 -1.4411e-05
7:8896639 T C 0.049710 8.8154e-06
7:8905597 A G 0.125094 -2.9199e-05
7:8913352 C T 0.028502 1.4096e-05
7:8913768 G T 1.022873 4.0954e-05
7:8915037 C T 0.189524 -1.0923e-05
7:8920903 G T 0.142278 -2.7946e-05
7:8921848 A G 0.209142 -1.4682e-05
7:8925788 G A 0.125536 5.0432e-06
7:8927104 T C 0.060022 1.2349e-04
7:8936663 C T 0.074128 -1.6397e-07
7:8946638 T G 0.229240 -4.2857e-05
7:8947944 G T 1.065050 4.7507e-05
7:8948433 G A 0.170610 -9.2892e-06
7:8950148 G A 0.088718 -4.9229e-05
7:8960883 A G 0.124640 5.2452e-06
7:8961551 T C 0.055147 9.1121e-05
7:8963779 G A 0.047493 5.2663e-05
7:8965388 T C 0.031673 6.3510e-06
7:8968609 G T 0.025934 -7.3255e-06
7:8970781 A C 0.096628 2.1209e-05
7:8973489 T C 0.631141 -1.9993e-06
7:8974080 A G 0.056507 4.6574e-05
7:8975651 G C 1.673733 1.4724e-05
7:8977261 A G 0.063712 -6.0656e-07
7:8978231 T C 0.122699 -1.1829e-05
7:8979839 G A 0.680958 -4.2447e-06
7:8998665 G C 1.834388 -1.4004e-04
7:8998976 A G 0.461018 -2.3898e-05
7:8999139 T C 0.846765 -2.3237e-06
7:9002735 C G 0.030141 3.1973e-05
7:9006896 T C 1.384215 -5.9728e-05
7:9009136 A C 0.030852 6.4186e-07
7:9010195 A G 0.090705 -4.7005e-05
7:9010322 G A 1.880122 -1.7706e-04
7:9012092 C T 0.362257 2.8996e-05
7:9019826 G A 1.778599 3.4853e-06
7:9020630 T G 0.046477 -1.2492e-05
7:9021130 G C 0.263467 -9.2316e-06
7:9023566 C T 1.594415 2.3410e-05
7:9024246 C T 0.757839 -3.5072e-06
7:9024701 G A 0.201098 -4.5354e-06
7:9026617 T C 0.452686 3.2864e-05
7:9029273 C G 0.343775 -2.6590e-05
7:9029406 G T 1.763262 3.9040e-05
7:9030708 C T 0.029975 1.6816e-05
7:9030786 G C 0.677232 5.0313e-05
7:9033346 T C 0.117862 8.8052e-06
7:9033874 T C 0.919825 -1.3170e-05
7:9038617 A G 0.106616 -1.2258e-05
7:9048143 A G 0.477708 1.6269e-05
7:9051540 G A 0.444717 -1.7259e-05
7:9057584 A G 0.183853 -1.2296e-05
7:9057647 A G 1.562122 1.7844e-05
7:9060781 C T 0.747043 3.2333e-06
7:9063143 C T 1.960274 -7.5493e-06
7:9066820 T C 0.371582 -7.5350e-06
7:9067358 C T 0.022656 -1.4921e-05
7:9069463 G A 0.231609 -6.4570e-06
7:9069571 A G 0.099627 -7.6451e-06
7:9069765 C G 0.057389 3.1752e-05
7:9071299 A G 0.044429 -1.5518e-05
7:9073004 G C 1.959742 -1.1584e-05
7:9073940 T G 0.412463 -1.5249e-05
7:9074621 A G 0.351533 1.7494e-05
7:9079397 G A 0.485176 -1.9890e-07
7:9087981 G T 0.912632 -1.6250e-05
7:9089477 G C 1.813956 -2.7849e-06
7:9092925 C T 0.053923 -1.0826e-05
7:9097117 A G 0.031231 -1.3740e-05
7:9099713 C T 1.071989 9.9157e-06
7:9101144 T G 0.820126 5.6913e-06
7:9101888 A G 0.068234 -1.6539e-05
7:9104184 C A 1.762055 1.5719e-05
7:9104692 T C 0.036204 9.7190e-06
7:9104908 A G 0.355918 -3.0632e-05
7:9110689 G C 0.357846 3.2758e-05
7:9111296 G A 0.150921 3.9622e-06
7:9116992 C T 0.080733 1.4752e-05
7:9118912 G C 0.419919 -3.8248e-05
7:9121987 C A 0.109547 -1.5445e-05
7:9123026 T C 1.382199 -3.3466e-05
7:9124433 A G 0.388980 -5.9412e-06
7:9124434 A C 0.067458 4.1173e-06
7:9124908 G T 1.277960 3.3230e-05
7:9125752 A G 0.020926 3.4281e-05
7:9127173 C T 1.395802 -2.5423e-06
7:9135217 T G 0.560035 1.0625e-05
7:9136424 C T 1.945804 8.3076e-06
7:9136820 T C 0.911399 2.4853e-05
7:9137242 C T 0.211021 -4.7131e-05
7:9138086 C T 0.076907 1.0577e-05
7:9138344 C T 0.358060 2.2810e-05
7:9141841 C T 0.235413 3.2829e-05
7:9144626 C T 0.020569 -8.9001e-08
7:9150520 T C 0.567938 9.1560e-05
7:9155608 T C 0.253392 -1.9359e-06
7:9161097 C T 0.032091 -2.4290e-05
7:9161198 C T 0.133952 2.5861e-05
7:9161829 C T 0.284863 1.2827e-05
7:9165400 A C 0.044104 -1.3990e-05
7:9168502 A G 0.616246 7.7081e-06
7:9169798 A G 0.990671 -1.5774e-06
7:9177122 A G 0.026051 4.7873e-05
7:9178546 G A 0.290310 -4.5061e-05
7:9179170 T G 0.282883 1.4179e-05
7:9187294 A G 0.678111 -2.7275e-05
7:9188752 C T 0.260127 2.2948e-06
7:9193948 T C 0.107641 -1.2731e-05
7:9195056 C T 0.066825 1.4210e-05
7:9209318 C A 1.876503 -2.9645e-05
7:9213139 C G 0.190338 9.5662e-06
7:9214103 A G 1.572398 -6.1797e-05
7:9214117 G A 0.752548 -7.9497e-05
7:9215320 G C 0.055763 1.2915e-05
7:9216686 G A 0.111614 -4.8405e-05
7:9219145 G A 0.522042 5.7629e-06
7:9219665 C T 0.134075 2.1570e-05
7:9221756 C A 0.067984 1.1951e-05
7:9222338 T C 0.589737 1.4282e-05
7:9223595 G A 0.663726 -4.8446e-05
7:9223721 T C 1.706785 -2.1074e-05
7:9224481 G A 0.117707 -4.7017e-05
7:9232420 G A 0.567322 5.4789e-06
7:9233065 C T 0.036587 4.3835e-05
7:9236165 T C 0.053394 1.9038e-05
7:9239825 G A 0.032932 1.6651e-05
7:9245574 A C 0.055056 4.0215e-05
7:9249180 T G 0.119547 -6.6226e-05
7:9253258 A G 0.023711 1.2849e-05
7:9256163 T C 0.144504 -9.8742e-07
7:9257996 G A 1.099085 2.7790e-05
7:9266388 C T 0.668559 2.5597e-05
7:9266581 T G 0.451043 7.8642e-06
7:9277955 A G 0.631144 2.2547e-05
7:9283904 C T 0.264924 2.6387e-05
7:9286436 A G 0.093123 3.3660e-05
7:9287828 C G 0.036175 1.7407e-05
7:9308776 A C 0.082892 -2.5042e-06
7:9311900 G A 0.056526 1.1134e-05
7:9317000 C T 0.025006 -1.3245e-05
7:9318509 C T 1.584570 -2.1892e-05
7:9321295 G A 1.419026 -2.8695e-05
7:9326566 A C 1.582584 -2.8147e-05
7:9328127 C T 0.038917 3.8628e-06
7:9330374 T C 0.058081 -8.2696e-06
7:9330626 A G 1.859975 -7.3961e-06
7:9334567 G A 1.040164 3.6972e-06
7:9347019 A C 0.047194 -7.5152e-05
7:9358276 G A 0.081980 -5.8431e-06
7:9361262 A G 0.068964 -3.6683e-06
7:9361462 C T 1.662609 -4.6977e-06
7:9361591 C T 0.092902 5.9612e-06
7:9363132 C T 0.129486 1.5964e-06
7:9369342 T C 0.815124 -2.0784e-06
7:9371342 C T 0.560869 -1.7817e-05
7:9373547 C T 1.910821 5.6537e-06
7:9383302 T C 0.057182 -1.0600e-05
7:9384286 A T 1.434613 1.3457e-05
7:9385380 T C 0.199277 -1.6575e-05
7:9387898 C A 0.987241 -1.7151e-05
7:9388118 G A 0.559993 2.5742e-05
7:9388367 G A 0.070629 2.9676e-06
7:9390090 C A 0.285415 3.2973e-06
7:9391736 T C 0.323310 -2.7663e-05
7:9392697 A G 0.245670 6.5409e-06
7:9404020 G T 0.083671 -2.7945e-05
7:9410535 G A 1.111069 1.1575e-05
7:9413397 G A 0.091519 2.0210e-05
7:9414790 A G 0.308477 -1.8408e-06
7:9425001 G A 0.083716 2.5397e-05
7:9428850 C A 0.036282 -1.5834e-06
7:9429785 T C 0.035470 -6.5306e-06
7:9434108 A C 0.405335 -2.7678e-06
7:9462313 A G 0.623436 -1.1995e-05
7:9473430 T G 0.060113 -3.0053e-06
7:9490791 G A 0.463689 1.5959e-06
7:9496975 G A 0.694789 3.5493e-05
7:9516016 G A 0.097638 2.4156e-05
7:9517343 C G 0.160853 -1.0181e-07
7:9520111 G A 0.255670 6.6454e-06
7:9529073 T C 0.099046 2.4756e-05
7:9532166 G A 0.810359 -1.2079e-05
7:9534063 T G 1.395273 2.4599e-05
7:9539279 T C 0.166978 -7.8550e-06
7:9543075 A G 1.247754 1.8165e-05
7:9543141 G A 0.041657 9.5230e-06
7:9544299 G T 0.112919 -2.4072e-05
7:9556985 C G 0.037697 -2.0445e-05
7:9557249 T C 0.059246 -4.0170e-05
7:9557546 T G 0.040183 -1.8910e-06
7:9558015 A C 0.093853 -4.2628e-05
7:9561288 A C 0.061771 1.0682e-06
7:9562911 T G 0.491262 2.0636e-05
7:9567079 G A 0.138558 -2.2799e-05
7:9567923 A G 0.279518 6.7186e-06
7:9569435 G A 0.947927 3.5338e-05
7:9590390 T C 0.605918 1.9013e-05
7:9594411 G A 0.131002 4.8400e-06
7:9603912 T G 0.463962 7.1962e-06
7:9605948 T C 0.031705 -3.4285e-05
7:9622482 T G 0.127197 4.8468e-06
7:9633590 C A 1.527453 2.4868e-07
7:9643278 T C 0.106262 -1.0346e-05
7:9644860 G T 0.065965 -2.1345e-05
7:9646047 C T 0.537960 -7.1367e-06
7:9646540 A G 0.141778 -1.6851e-05
7:9650438 G A 0.525889 -4.5150e-06
7:9653906 A C 0.267125 1.2813e-05
7:9655950 C T 0.610621 -1.3028e-06
7:9659078 A C 0.174155 -4.4120e-05
7:9664083 G A 0.231427 9.8943e-06
7:9664745 T C 0.054682 -1.6659e-05
7:9666595 C T 1.601617 -3.3354e-05
7:9672125 T C 0.066075 -1.1116e-05
7:9682200 T C 1.602458 8.2738e-07
7:9685440 A G 0.164330 9.7515e-06
7:9694836 C T 0.148292 -5.8098e-06
7:9702005 C G 1.866441 1.8764e-05
7:9702151 G T 0.100406 1.2393e-05
7:9702712 T C 0.066290 -1.2679e-05
7:9709404 C A 1.700238 1.6641e-05
7:9711911 G A 0.067925 -3.4475e-05
7:9712016 A G 0.141911 -1.0535e-05
7:9714181 G A 0.228464 -1.9985e-05
7:9714758 A G 0.545036 -2.7620e-05
7:9716062 A G 1.597862 -5.3379e-06
7:9719864 A G 0.047240 2.4457e-05
7:9727027 C T 0.070928 -3.6742e-06
7:9736306 T C 1.317766 -1.0626e-05
7:9737418 A C 0.621014 1.5654e-05
7:9746755 A C 1.360293 8.7987e-06
7:9747486 C A 0.071801 -6.6724e-05
7:9750402 G A 0.045656 -1.3092e-05
7:9751646 T G 0.069165 -8.0584e-06
7:9753158 G A 1.634163 -1.9715e-07
7:9767882 G A 0.496735 3.9158e-05
7:9770745 G A 0.109764 -1.2380e-05
7:9771733 C T 0.521215 1.7062e-05
7:9780618 G A 0.044013 3.5030e-05
7:9790311 T G 0.137464 -8.0871e-05
7:9811786 A C 0.677027 4.9081e-09
7:9821164 T C 0.338280 -1.1709e-05
7:9822112 A G 0.041183 3.0321e-06
7:9824219 C A 0.142521 -3.8754e-05
7:9828547 G T 0.030125 -1.0928e-05
7:9831806 G A 0.045412 1.6973e-05
7:9838392 C A 0.438780 -2.1676e-05
7:9842253 G A 0.073245 -5.8080e-06
7:9846607 G A 0.487617 7.9423e-06
7:9860336 G C 0.431208 -1.0837e-05
7:9870471 T C 1.161587 -6.4527e-05
7:9870851 G A 1.084151 -7.4662e-05
7:9875483 T G 0.126717 1.3923e-05
7:9886949 T G 1.843759 -1.0750e-05
7:9891760 T C 0.061336 -5.8421e-06
7:9897534 G A 0.619450 -2.2596e-05
7:9897957 G T 1.058389 -2.4827e-05
7:9898826 T C 1.325982 -2.7732e-05
7:9899092 T C 0.297013 5.1035e-05
7:9905545 C A 0.036791 -1.5087e-06
7:9908167 C T 0.062229 8.2113e-06
7:9908784 G A 0.305513 -6.5356e-06
7:9913623 A G 0.028946 -4.3847e-08
7:9915130 A G 0.061450 3.9766e-05
7:9917356 A C 0.466902 -4.8986e-05
7:9917419 C T 1.917504 9.6492e-06
7:9923986 T C 0.049165 -1.2393e-05
7:9924389 C T 1.111676 2.5659e-05
7:9924758 G A 0.194691 -1.9056e-05
7:9940421 C T 0.997076 2.4336e-05
7:9944175 C A 0.697233 -4.6876e-06
7:9956610 G A 0.048467 1.0437e-05
7:9965912 C T 1.321165 -3.5692e-05
7:9968653 T C 0.046967 4.6315e-07
7:9968807 C T 1.192179 -2.5481e-05
7:9977206 C T 0.117908 -1.3342e-05
7:9984343 T C 0.031050 -3.4328e-06
7:9985223 C T 0.110381 -5.3184e-05
7:9985641 G A 0.135500 1.5313e-05
7:9985797 T C 0.085307 2.0301e-05
7:9988194 T C 1.190650 7.0721e-06
7:9989082 G A 0.759410 1.4345e-05
7:9993126 C A 0.061814 -1.0713e-05
7:9996123 T C 0.630794 -3.5637e-05
7:10000210 A G 1.038807 1.4584e-05
7:10003616 T C 0.107141 -1.2897e-05
7:10004274 A G 0.045052 -5.1136e-06
7:10006168 C T 0.074414 1.3107e-05
7:10018735 A G 0.053196 1.3107e-05
7:10021129 C T 0.059032 9.3002e-06
7:10023750 C T 1.197583 1.6274e-05
7:10031577 A G 0.075644 -8.8715e-06
7:10034913 C T 1.176690 1.4310e-05
7:10041065 A C 0.077540 -2.5344e-05
7:10046697 C T 0.046451 5.6533e-06
7:10062341 G A 0.236014 -1.7263e-05
7:10068401 G A 0.380031 2.0747e-05
7:10070089 T C 0.080694 2.8211e-05
7:10073338 G A 1.806692 -8.0454e-07
7:10075385 A G 0.021504 1.6843e-05
7:10088051 G A 0.552810 8.0841e-06
7:10089086 A G 0.044426 3.0102e-05
7:10096276 A G 0.148169 -1.5638e-05
7:10102231 C T 1.787019 -9.4850e-07
7:10109451 C T 0.032526 2.3451e-05
7:10116075 T C 0.062028 -1.4453e-06
7:10117230 G T 0.035256 3.4876e-06
7:10119094 A C 0.066293 -2.1582e-05
7:10121205 G T 1.792491 1.4002e-05
7:10121779 G A 1.684262 2.2993e-05
7:10126364 G A 0.126902 -3.5201e-05
7:10130177 C T 0.302709 -1.8051e-05
7:10131259 A G 0.100711 1.0254e-05
7:10140489 T C 0.349043 -1.7574e-05
7:10147153 G C 0.067701 -3.0828e-05
7:10147518 C T 0.063508 -5.1158e-05
7:10149976 G C 0.202007 -2.2515e-05
7:10160109 C T 0.170059 -4.6263e-06
7:10160345 C A 0.083090 -5.9939e-08
7:10163845 C T 0.055082 2.9362e-05
7:10182878 T C 0.170110 -1.1742e-05
7:10185321 G C 0.046724 -3.9025e-05
7:10185753 A G 0.039557 -3.3118e-05
7:10187627 A G 0.340266 -3.3436e-05
7:10205149 C A 0.460420 -1.4446e-05
7:10211892 T C 0.208015 -4.8514e-05
7:10213003 A G 0.097664 1.8869e-05
7:10221709 C G 0.056864 -2.7105e-06
7:10229340 G T 1.078205 8.1858e-07
7:10229360 G C 0.225767 -3.8501e-05
7:10236398 T G 0.031624 4.6921e-06
7:10239808 T C 0.240217 -1.0421e-04
7:10250946 C G 0.178751 1.2218e-05
7:10256268 T C 0.455266 -1.3677e-05
7:10259506 A G 0.806257 4.8906e-06
7:10260458 G T 0.075410 1.5164e-05
7:10266276 T C 0.057821 -2.4535e-05
7:10268165 T C 0.072862 1.9185e-05
7:10280875 C T 1.386627 2.1749e-05
7:10283364 C G 0.030365 1.2069e-05
7:10290706 C G 0.030511 1.0076e-05
7:10294520 A G 1.277336 2.1128e-05
7:10294777 T C 0.050843 -2.4238e-05
7:10298689 G A 0.234277 -2.7396e-05
7:10303813 C T 0.105402 5.2208e-06
7:10308960 A G 0.998130 -1.6096e-05
7:10309219 C A 1.969996 1.0551e-05
7:10317864 G A 0.075550 -2.4479e-06
7:10333333 T C 1.633598 3.8988e-06
7:10343038 G A 0.697268 2.7862e-05
7:10352442 A G 0.177689 2.9271e-05
7:10354549 A G 0.811515 -1.9711e-05
7:10359733 A G 1.051836 -8.2431e-06
7:10360701 G T 0.056925 1.4484e-05
7:10366389 T C 0.065111 -3.2319e-05
7:10367717 C T 0.095801 6.8239e-05
7:10368420 C G 0.067705 -1.7439e-06
7:10368887 G A 0.486517 -2.7421e-05
7:10369741 T C 0.617226 -3.7620e-06
7:10380565 A C 0.105509 4.8286e-06
7:10383515 C T 1.487926 -1.4213e-05
7:10383553 C T 0.724861 7.5180e-06
7:10384005 G T 0.565166 -2.4164e-05
7:10426456 C T 0.196661 -1.0040e-05
7:10427867 C T 0.033568 -1.9883e-05
7:10431478 T G 0.093710 -7.9836e-06
7:10436320 C T 0.059736 8.0315e-06
7:10442166 A G 0.042751 -2.3877e-06
7:10455177 A G 0.138876 1.9727e-06
7:10468009 A G 0.089663 4.0750e-05
7:10469978 T C 0.427313 -1.5724e-05
7:10472275 T C 0.215010 -1.6035e-05
7:10476377 G C 0.148746 1.9327e-05
7:10476795 G A 0.100643 2.8359e-05
7:10480496 A G 0.081444 -8.7861e-06
7:10486698 A G 0.524811 -2.4421e-05
7:10494530 G A 0.052027 -1.5392e-05
7:10498850 A C 0.050917 -1.5158e-05
7:10501614 T C 1.467289 -3.0517e-05
7:10506745 C T 0.022461 9.3115e-06
7:10509516 A G 0.074917 1.6211e-06
7:10511134 A C 0.914132 -5.1657e-06
7:10511240 G A 0.567786 -3.0598e-05
7:10513763 G A 0.029732 1.1021e-05
7:10528850 G A 0.957785 1.0656e-05
7:10530070 G T 0.451137 1.1678e-05
7:10531994 T C 0.060483 4.7503e-06
7:10534993 A G 0.167410 2.4113e-05
7:10554750 C T 0.447450 -1.2748e-05
7:10557270 A G 0.073654 -3.3801e-06
7:10560414 C T 1.491097 -1.7093e-06
7:10562351 A G 0.078883 8.6272e-07
7:10580190 A C 0.531377 1.0263e-05
7:10580302 C T 0.150574 2.0879e-05
7:10583199 C G 0.078945 -8.3862e-06
7:10583456 C T 0.449255 -1.2796e-05
7:10583882 A G 0.068899 -8.4449e-06
7:10588312 T G 0.055250 -1.7464e-06
7:10609156 C G 0.055974 6.6112e-05
7:10614934 C T 0.392709 3.4281e-05
7:10617878 G A 1.193854 7.8443e-06
7:10627592 T G 1.140632 7.1633e-07
7:10632118 C A 0.112903 3.3766e-05
7:10641816 T G 0.029235 -1.8125e-05
7:10642119 T C 0.056958 1.9732e-05
7:10643948 G T 0.068704 -4.1597e-05
7:10644246 T C 0.054166 9.2424e-06
7:10652254 A C 0.221547 1.6890e-05
7:10652425 T C 0.642102 -9.3999e-06
7:10654982 C G 0.178150 8.5185e-06
7:10657876 T C 0.036408 -1.6163e-05
7:10661052 T C 0.087520 5.1864e-05
7:10677498 C G 0.125441 -7.0432e-06
7:10677759 G T 0.608466 -3.1215e-05
7:10682251 A G 0.036038 2.1027e-05
7:10682596 C T 0.076722 3.7090e-05
7:10683506 G A 0.041394 -4.0755e-05
7:10683943 T C 0.994859 -1.8088e-05
7:10697793 C T 0.060629 -8.7856e-06
7:10700409 A G 0.060109 -1.6100e-05
7:10702955 G A 0.547944 4.4377e-06
7:10713034 T C 0.162340 8.4196e-06
7:10713431 G A 0.276921 -8.1825e-06
7:10716791 A G 0.413700 -8.5397e-07
7:10719545 A G 0.060330 -9.4145e-06
7:10754761 A G 0.118021 -1.0093e-05
7:10759992 T C 0.058266 1.4058e-05
7:10769392 G A 0.066851 -5.7998e-06
7:10774991 C T 0.158938 -2.5580e-05
7:10805884 C T 0.045799 5.0995e-05
7:10806597 G A 0.517823 5.7259e-06
7:10811916 A G 0.460420 -3.9329e-05
7:10824775 G T 0.352542 -5.3532e-06
7:10839443 C T 0.061823 -5.5133e-06
7:10852678 T C 1.416599 -3.1658e-05
7:10858398 C T 0.040729 -1.7164e-06
7:10859899 T G 0.129275 -2.2565e-05
7:10868934 A G 0.030391 -9.7123e-06
7:10878139 C T 0.864126 -1.6161e-05
7:10882509 G A 1.958486 -5.0848e-05
7:10887478 C A 0.837329 2.2771e-05
7:10889618 T G 1.441666 -5.8147e-06
7:10901530 C A 0.282419 8.5996e-06
7:10904540 C T 0.069078 4.8190e-06
7:10906680 C T 0.421272 -3.3348e-05
7:10908262 C A 0.513165 -2.6367e-05
7:10928142 A G 1.278031 3.9366e-06
7:10930594 T C 0.146711 1.0189e-05
7:10940096 C T 0.041904 -3.4425e-05
7:10942450 C T 0.068542 7.0852e-06
7:10945193 C A 0.150499 2.3370e-05
7:10949493 T C 0.086193 -1.6696e-05
7:10951764 G A 0.173321 1.0060e-05
7:10957253 C T 1.143183 -1.3833e-05
7:10961778 G C 0.812998 -9.5906e-06
7:10977436 G T 0.089822 -2.2566e-05
7:10979396 G A 1.090604 -8.0990e-06
7:10983095 A G 0.039606 2.5019e-05
7:10991106 G A 1.279112 -1.8254e-05
7:10991660 T C 1.103847 -2.1532e-05
7:11012074 G A 0.439004 5.1935e-07
7:11018395 A G 0.213303 1.7642e-06
7:11022560 G C 0.057776 1.5281e-06
7:11022564 A G 1.276733 -2.1806e-05
7:11035968 A G 0.046866 8.4127e-06
7:11052278 T C 0.221865 -1.1063e-05
7:11052600 G A 0.141524 1.7883e-05
7:11090546 T C 0.932493 1.5625e-05
7:11097770 G A 0.712423 2.8848e-05
7:11102157 C T 0.146224 -1.7158e-05
7:11104978 G A 0.066682 -3.9083e-05
7:11112543 A G 0.028638 1.3127e-05
7:11114276 G A 0.044997 -2.9607e-06
7:11124883 G A 0.044328 -1.6529e-05
7:11132605 C T 0.869531 2.7682e-05
7:11140383 C T 0.171844 -2.3699e-05
7:11154276 G A 0.084593 2.1276e-05
7:11167474 G A 0.024600 5.6674e-06
7:11181041 C T 0.023552 1.7586e-05
7:11181356 T C 0.086823 5.5438e-06
7:11197653 T C 0.195525 -1.2835e-05
7:11198421 G A 0.050791 3.2134e-05
7:11211308 A G 0.072077 4.4964e-06
7:11215694 C T 0.627389 1.8431e-06
7:11216541 C T 0.048415 1.1029e-06
7:11221312 G C 0.205918 -1.2742e-05
7:11221600 A G 0.697223 -1.7486e-05
7:11223678 G A 0.164005 5.5790e-06
7:11224933 G A 0.573518 -5.7357e-06
7:11226527 A G 0.097790 -1.6666e-05
7:11226763 A G 0.943227 2.1697e-05
7:11228260 G A 0.230480 4.4794e-05
7:11228344 C A 0.026411 3.7069e-06
7:11231025 A G 0.098712 -8.2556e-06
7:11231071 T C 0.034484 2.6208e-05
7:11232243 T C 0.493473 -1.9536e-05
7:11233033 G A 0.344794 -2.1451e-06
7:11233339 C T 0.082071 1.5388e-05
7:11235961 T C 1.319182 8.2080e-06
7:11236647 C T 0.898970 -7.4006e-06
7:11238626 G C 0.579218 -3.1852e-05
7:11239345 T C 0.928063 8.3940e-06
7:11240247 G A 1.375477 1.1854e-05
7:11242723 G A 0.206646 -8.7107e-05
7:11244621 A G 1.308847 2.1738e-06
7:11246456 T G 0.038966 1.9023e-05
7:11252599 A G 0.121959 8.5427e-05
7:11253656 C T 0.384202 -2.3387e-05
7:11254673 G A 0.049061 1.7821e-05
7:11255783 G C 0.243025 -5.3085e-05
7:11256229 A G 0.106697 1.2561e-05
7:11258225 T C 0.093139 1.0165e-05
7:11259361 C T 1.087014 -2.2485e-05
7:11267767 G A 0.284000 -3.0368e-05
7:11270607 T C 0.168715 -9.7229e-05
7:11273019 A G 0.050534 2.3782e-05
7:11278124 C T 1.108657 6.5285e-05
7:11280187 C T 0.231541 3.1895e-05
7:11284015 G A 0.105051 2.5160e-05
7:11284875 A G 1.022192 5.1121e-05
7:11285991 G A 0.645481 5.7676e-05
7:11286221 G A 0.173548 6.2017e-06
7:11290803 C G 0.052803 -5.2964e-05
7:11294624 C G 0.618658 1.5360e-06
7:11295204 C G 0.130287 -2.7627e-05
7:11295709 T C 1.451277 8.9799e-07
7:11297661 G A 0.102740 -2.3101e-05
7:11300347 G A 0.722907 -2.9859e-06
7:11301277 A G 1.021387 1.7268e-06
7:11301682 A C 0.173246 -8.1938e-05
7:11303573 T C 0.051135 -2.5209e-05
7:11304447 A G 0.071230 4.7175e-06
7:11304530 T G 0.520462 -3.0088e-06
7:11305679 T C 1.731382 -3.5002e-06
7:11307490 A G 0.058821 4.3566e-06
7:11307854 G A 0.040034 3.3404e-05
7:11315293 C T 0.230129 2.0265e-05
7:11317113 G A 1.149431 7.9844e-06
7:11326159 G C 0.062401 1.1232e-05
7:11326981 C A 0.131946 -2.9402e-05
7:11340784 T G 0.634585 -6.7885e-05
7:11343071 C T 0.036632 -3.0796e-05
7:11348458 A G 0.077763 7.8236e-06
7:11349211 A G 0.020910 -1.9734e-05
7:11353599 C T 0.021052 2.1143e-05
7:11356286 G T 0.258371 1.1816e-05
7:11356368 G A 1.629807 3.0858e-05
7:11358958 T C 0.020449 2.2320e-05
7:11360008 T C 1.345674 2.0972e-05
7:11369641 A C 0.297061 3.4765e-05
7:11377625 T G 0.020854 7.6341e-07
7:11384060 T C 1.407111 6.1128e-06
7:11386860 A G 1.251311 -2.5875e-05
7:11387291 A G 1.576809 7.0393e-06
7:11393386 A G 0.109930 -1.6015e-05
7:11393790 A G 0.098206 2.1563e-06
7:11398356 A G 0.725036 2.6964e-06
7:11401528 C A 0.144790 -1.1921e-04
7:11411682 A G 0.052868 6.2375e-06
7:11411762 T C 0.051122 3.8855e-05
7:11440581 G A 0.030923 2.1678e-06
7:11445374 T C 0.041865 1.9577e-05
7:11446902 G T 0.730755 2.1119e-05
7:11453475 T C 0.093454 4.1827e-05
7:11465121 C T 0.383348 2.8814e-06
7:11471714 G A 0.102847 4.2646e-06
7:11485590 T C 0.040615 6.2397e-06
7:11492454 T G 0.027366 -1.1350e-05
7:11494566 C T 0.563417 -4.0882e-05
7:11496226 G A 0.711433 9.1030e-06
7:11499579 A G 0.199677 -1.7404e-05
7:11500372 T C 0.120271 -2.8393e-05
7:11505689 T C 0.071794 2.4398e-05
7:11506143 G A 0.832379 -1.4876e-05
7:11506539 T C 0.471557 -5.5974e-05
7:11509561 C G 0.847953 2.4030e-05
7:11511608 C A 0.044838 -1.1412e-05
7:11512299 A G 1.471729 -1.1712e-05
7:11512342 G A 0.038479 2.5278e-05
7:11513425 T C 0.490701 3.2986e-05
7:11524390 A G 0.314004 9.7914e-06
7:11530564 T C 0.034938 -9.5190e-06
7:11534235 G A 0.139590 -1.3581e-05
7:11535712 T C 0.222053 -1.6266e-05
7:11545721 C T 0.027330 8.5782e-06
7:11545990 C T 0.496920 5.6479e-06
7:11546013 C G 0.608596 2.5727e-05
7:11548082 C T 0.908990 -9.5275e-06
7:11548316 T C 0.326748 5.2034e-06
7:11553163 A G 0.726085 1.1495e-05
7:11555918 T C 0.153881 1.0926e-05
7:11558840 C T 1.896056 -1.2053e-05
7:11558841 C T 1.734134 1.8268e-06
7:11559955 C T 0.281812 -1.4207e-05
7:11562321 C G 0.132764 1.0988e-05
7:11563745 G A 0.364990 1.4972e-05
7:11564201 C T 0.232557 4.6872e-06
7:11567351 C G 0.717055 5.6850e-06
7:11570872 C T 0.824326 -2.2953e-05
7:11571820 T C 0.143436 -2.0126e-05
7:11572869 G A 1.552128 -1.2545e-05
7:11574741 C T 0.529423 2.9428e-05
7:11577022 A G 0.059713 1.0454e-05
7:11579793 A G 0.250717 -2.9780e-05
7:11579903 T C 1.245933 1.1170e-05
7:11581535 C T 1.342607 2.9578e-05
7:11584063 T C 1.537528 7.3766e-06
7:11584142 C T 1.008053 2.4605e-05
7:11586190 C A 1.413560 4.7277e-06
7:11596502 G A 1.112549 1.0081e-05
7:11597156 G A 1.039904 2.7837e-05
7:11597627 C T 0.053783 1.1499e-05
7:11597743 T C 0.109108 4.9255e-05
7:11598475 T C 0.482755 -3.5871e-06
7:11603672 C T 1.189767 2.1128e-05
7:11605832 A G 0.299866 1.9888e-06
7:11607242 G A 1.541719 2.5084e-07
7:11610954 G T 0.729146 2.7952e-05
7:11611194 G C 0.355149 6.6949e-06
7:11611325 T G 0.051239 2.6960e-06
7:11616500 T G 0.600290 1.7835e-05
7:11617394 C T 1.140953 5.7534e-05
7:11621390 T C 1.489039 1.9590e-05
7:11622592 T G 1.352870 2.1432e-05
7:11624109 C T 0.546117 -7.5316e-06
7:11626048 C G 0.060129 6.0253e-06
7:11630298 A C 0.490457 6.1198e-06
7:11632029 C T 0.050479 -2.6292e-06
7:11639994 G A 0.140320 -7.7551e-06
7:11640429 C T 0.207590 -3.0741e-05
7:11641273 T C 0.026249 1.4760e-05
7:11642396 A G 0.716802 3.0667e-05
7:11642451 G A 0.141197 -3.1335e-06
7:11649473 T C 0.756729 3.1987e-05
7:11654933 C T 0.065546 -1.0160e-05
7:11655325 T C 0.118404 -1.7380e-04
7:11656055 C T 0.812054 1.5522e-05
7:11661621 T C 0.121796 -2.1853e-06
7:11664096 G T 0.040479 2.6142e-05
7:11664465 G A 0.042378 -2.0140e-05
7:11665731 G T 0.176628 7.3795e-06
7:11668218 G A 0.030540 -4.3874e-05
7:11669547 G A 0.121628 1.3917e-05
7:11673174 G A 0.060632 -4.5368e-05
7:11674073 A C 0.123471 -2.8412e-06
7:11675240 T C 0.025464 -6.7385e-06
7:11675579 G A 0.627746 5.8136e-05
7:11676694 A C 0.350841 -1.3650e-05
7:11676971 T C 0.118320 2.2701e-05
7:11677088 T C 0.460911 2.4061e-05
7:11677126 G A 0.664680 -1.3636e-06
7:11678298 A G 0.344937 2.7499e-07
7:11681776 T C 0.677900 2.6270e-05
7:11685607 C T 0.049746 4.6678e-06
7:11699149 A G 1.157919 -1.3049e-05
7:11704583 A G 1.075365 5.6180e-07
7:11705375 A G 0.197083 1.6989e-06
7:11713200 C A 0.789537 1.5183e-05
7:11727335 G A 0.322924 2.1626e-06
7:11729758 C T 0.068130 -3.4395e-05
7:11739881 G A 0.050330 1.6433e-05
7:11742205 A G 1.371040 1.4359e-05
7:11742759 C G 0.051560 -7.8073e-06
7:11742825 A C 0.051112 -1.1296e-05
7:11742920 G T 0.213634 -3.2201e-06
7:11743727 A G 0.046204 9.1455e-06
7:11748558 T C 0.305831 -1.3132e-06
7:11756010 A G 0.106424 -5.1794e-05
7:11756776 G A 0.342733 5.4696e-07
7:11772365 T C 1.454166 -1.9575e-05
7:11774181 G A 0.370998 1.1285e-05
7:11774681 G A 0.077851 2.7789e-05
7:11774753 C A 1.221700 -2.2426e-05
7:11778885 C T 0.073359 -4.5114e-06
7:11778975 G A 0.107268 -1.2437e-06
7:11782995 T C 0.214656 -2.1911e-06
7:11798176 A G 0.036736 1.3368e-05
7:11798220 A G 0.045743 -5.6212e-06
7:11798231 T C 0.021426 7.2407e-06
7:11802466 C T 0.055984 -1.5838e-05
7:11805750 T C 0.065011 -2.4104e-05
7:11810092 A C 0.861728 -4.5316e-05
7:11834461 T C 1.582480 1.9162e-05
7:11836941 C T 0.334736 1.4212e-05
7:11839543 C T 1.283961 -8.1792e-06
7:11843316 G A 0.162733 6.9473e-06
7:11844721 T C 0.065416 2.9790e-06
7:11846574 T G 1.606525 6.0486e-06
7:11852106 C T 0.342792 1.6331e-05
7:11853008 T C 0.590335 -6.8625e-05
7:11853670 G C 0.677008 -4.2396e-05
7:11853721 T C 0.124964 2.0728e-05
7:11854097 C T 0.027830 -7.4263e-06
7:11855985 A G 0.546672 -1.2163e-05
7:11863439 A C 0.137561 1.4381e-04
7:11865583 C T 0.080724 -1.3873e-06
7:11867386 A G 0.126259 1.3728e-05
7:11872841 A G 1.943458 1.7685e-05
7:11873259 T G 0.147744 -3.1536e-05
7:11886386 C T 0.045422 -8.2411e-06
7:11886719 C T 0.111640 -2.3374e-05
7:11893886 T C 0.098004 -1.4794e-06
7:11895092 T C 1.337644 -2.3685e-05
7:11901638 G A 0.086212 2.8617e-06
7:11904138 A C 0.619602 -5.7194e-06
7:11914190 A G 0.265483 -3.0864e-05
7:11915630 G A 0.356382 -3.1375e-05
7:11917987 T C 0.086735 2.6779e-06
7:11925320 T G 1.200225 -2.7212e-05
7:11939804 A G 0.075086 -1.2591e-06
7:11951687 C T 0.087043 3.3114e-05
7:11954107 G A 0.207038 -1.2462e-05
7:11962486 A G 0.087300 -3.2215e-05
7:11973986 T C 0.038940 -1.2122e-05
7:11976540 T C 0.411064 -1.6836e-05
7:11981028 T C 0.042683 7.7247e-06
7:11994774 T C 0.831152 6.6473e-06
7:12000193 C T 0.024629 -7.6921e-06
7:12007154 T C 0.102062 -2.6588e-05
7:12013651 G A 0.673369 -1.6419e-05
7:12023864 A G 0.152567 1.4277e-04
7:12025058 A C 0.087611 -1.7462e-05
7:12025513 A G 0.093184 3.0719e-06
7:12039092 G A 0.491506 -4.3623e-05
7:12044598 C T 0.966166 -3.5677e-05
7:12045718 G C 0.100465 -2.9499e-05
7:12050022 T C 0.812709 -2.8599e-05
7:12058208 G A 1.324768 -1.1747e-05
7:12059806 G T 0.717181 5.8262e-06
7:12066984 T C 0.778213 2.2952e-05
7:12068172 T C 0.046477 -2.4994e-05
7:12072691 T G 0.257605 -2.6809e-05
7:12077763 T C 0.086595 1.7958e-05
7:12077909 C T 0.286451 1.8671e-04
7:12082645 G A 0.138110 7.3139e-05
7:12094908 T C 0.070201 1.5379e-05
7:12096199 G A 0.272510 -1.0074e-04
7:12098659 A C 0.029576 -1.0421e-05
7:12105982 C T 0.401567 1.0609e-05
7:12112331 C T 0.064339 -4.5558e-05
7:12118366 A G 0.259692 -7.3199e-05
7:12119248 T G 0.503986 -2.1642e-05
7:12121796 T C 1.681662 6.8173e-05
7:12127850 A G 0.393053 2.8435e-04
7:12135851 G T 0.085706 2.1354e-06
7:12141961 T C 0.025593 8.3892e-06
7:12145022 A G 0.037350 -8.6334e-06
7:12153871 C T 1.049986 -8.5671e-06
7:12154419 A G 0.249036 1.2052e-04
7:12161144 T G 0.041793 9.3601e-05
7:12166784 C T 0.635315 2.7037e-05
7:12171180 C T 0.854736 1.1472e-05
7:12173145 A G 0.410678 2.4066e-05
7:12176266 T A 0.037979 3.5242e-05
7:12178134 T G 0.947236 1.8019e-05
7:12193836 C T 0.376610 -3.5758e-05
7:12202245 G A 0.053670 -1.7395e-05
7:12211198 A G 1.084927 7.3801e-06
7:12220539 A G 0.199248 1.9976e-05
7:12224556 C T 0.057140 6.6841e-06
7:12225053 A C 0.189754 1.8028e-05
7:12228155 A G 0.541657 1.8314e-05
7:12233216 C T 0.261263 -3.5117e-05
7:12243680 T C 0.428621 -2.8396e-05
7:12244265 C T 0.054994 6.0848e-05
7:12246828 C T 0.058165 3.2445e-05
7:12248053 T A 0.422967 -2.1240e-05
7:12250378 A G 0.821882 1.2361e-04
7:12254987 G A 0.040151 -2.4471e-06
7:12263971 A G 0.032091 1.7450e-07
7:12269417 G C 0.830552 7.5435e-05
7:12271253 A G 0.181068 2.1353e-05
7:12273152 G A 0.634958 5.0293e-05
7:12297710 G A 0.039742 2.3380e-05
7:12317890 G A 0.034565 2.6413e-05
7:12322548 T C 0.036980 3.8629e-05
7:12329624 A G 0.214497 -1.8287e-05
7:12340037 C T 0.045396 4.0486e-06
7:12376811 C A 1.161451 -7.6821e-06
7:12381918 G A 0.042264 2.7265e-05
7:12386420 C T 0.053420 1.8306e-05
7:12389255 G A 1.976899 1.5065e-05
7:12390186 T C 0.765294 -1.4332e-06
7:12391905 G T 0.216195 -1.7994e-05
7:12400837 A G 1.431432 4.6554e-06
7:12401021 T C 0.239925 8.1779e-06
7:12406989 G C 0.918705 3.0235e-05
7:12409535 G A 0.239824 4.2758e-06
7:12410112 A G 1.701851 7.1172e-06
7:12412340 G T 0.053790 7.4819e-06
7:12414725 A G 0.240373 3.2278e-06
7:12417407 T C 1.430413 3.9340e-06
7:12419108 T A 1.420782 -9.7672e-06
7:12422721 C T 0.923233 2.2211e-05
7:12426702 T C 0.111406 -3.2691e-05
7:12429996 A G 0.067847 -2.6275e-05
7:12433347 T C 0.263457 2.4654e-05
7:12433390 A G 0.023922 -3.5491e-06
7:12445066 G A 0.074641 2.7532e-05
7:12476839 C T 0.579688 -8.7412e-06
7:12480132 T C 0.146504 -6.0629e-06
7:12484649 C T 1.224637 -1.0035e-05
7:12498634 C T 1.222339 -1.2708e-05
7:12500709 T G 0.034425 1.3787e-05
7:12505028 A C 0.024938 1.2114e-05
7:12505662 G A 0.027054 2.5981e-06
7:12515062 A G 0.267777 5.4660e-06
7:12519371 C T 0.257521 -1.3966e-05
7:12527342 T C 0.110163 -3.5399e-06
7:12527391 C T 0.107450 -1.1165e-05
7:12529434 A C 0.453562 5.8981e-05
7:12533641 C T 0.501542 -3.0293e-05
7:12536154 G T 0.396929 2.9107e-06
7:12562063 A G 0.916586 -4.1862e-07
7:12565923 C T 0.064504 -2.6962e-05
7:12571593 T C 0.065673 1.2610e-05
7:12573909 C T 1.519014 -3.3030e-05
7:12584385 G A 0.086998 2.0695e-05
7:12591475 A G 1.241405 -1.9831e-05
7:12592956 G A 1.420808 3.5747e-06
7:12596361 C T 0.100195 3.2104e-05
7:12596616 C T 1.236867 -1.3041e-05
7:12605053 G C 0.942088 -1.2179e-05
7:12605259 T C 0.035363 -1.9951e-05
7:12608438 A C 0.251704 -2.7797e-05
7:12610451 A G 0.120378 5.3606e-06
7:12610594 G A 0.852730 -2.9264e-05
7:12610937 G C 0.950034 -1.1493e-05
7:12611252 C T 1.028953 -3.4197e-06
7:12612660 A G 0.038265 2.0181e-05
7:12613084 A G 0.024545 1.0214e-05
7:12618764 C T 0.126250 4.5820e-05
7:12623170 A G 0.039102 2.7813e-05
7:12625828 G C 1.857875 -1.1521e-05
7:12635461 A G 0.043419 -3.3047e-05
7:12636384 T C 1.711281 -5.2772e-06
7:12637247 C T 0.051862 -4.4888e-06
7:12640155 A G 0.051135 1.3803e-05
7:12646695 A G 0.040839 5.6963e-06
7:12650579 A G 0.050869 -3.4185e-05
7:12650851 C T 0.939728 -5.3081e-05
7:12652563 A G 1.866723 -5.3318e-06
7:12656415 G A 0.240548 3.2476e-05
7:12658980 C T 0.514032 2.2770e-05
7:12667787 C G 1.243135 -7.3859e-05
7:12669251 A G 0.294325 1.6202e-05
7:12671533 G A 0.556244 -5.0013e-05
7:12675546 G A 0.567422 8.0578e-06
7:12675690 A G 0.103058 3.2257e-05
7:12675713 C T 0.102445 3.2523e-05
7:12677714 T C 0.070402 -1.3650e-05
7:12678732 T C 0.032387 -4.6112e-06
7:12680718 G A 0.037827 2.0709e-05
7:12685001 T C 1.538859 -1.5236e-05
7:12685750 C T 0.070428 8.2046e-06
7:12686194 G A 0.820931 -6.2104e-06
7:12687871 C T 0.180205 7.8487e-05
7:12691868 C T 0.473410 2.0827e-05
7:12694083 C T 1.348310 2.0013e-05
7:12697797 C A 0.709499 1.1958e-05
7:12699191 C T 0.036035 1.0847e-05
7:12705331 A G 0.473770 1.7704e-05
7:12708504 G A 0.413814 1.2607e-06
7:12709244 G C 0.194509 -1.8479e-05
7:12710310 C T 0.110978 -1.5038e-05
7:12712226 G A 0.796451 5.4254e-06
7:12720492 A G 0.050245 4.1727e-07
7:12723086 G A 0.061035 7.0600e-06
7:12723647 C T 0.190355 2.6583e-05
7:12728977 A G 0.161814 -8.9331e-06
7:12730281 T G 0.357560 1.6480e-06
7:12732041 G A 0.741993 1.7467e-05
7:12734615 A C 1.365133 2.3215e-05
7:12737156 G A 0.117875 2.9267e-05
7:12741512 C G 0.031439 -3.1988e-06
7:12743015 G A 1.009718 4.0218e-05
7:12749312 A G 0.028200 -4.9734e-06
7:12754269 C T 0.194165 2.6410e-05
7:12754952 T C 0.025882 -5.5598e-06
7:12755669 G C 0.030628 -9.4823e-06
7:12756598 C T 0.098420 2.8170e-05
7:12759352 T C 0.280936 -1.5171e-05
7:12769170 C T 0.650074 -1.4331e-05
7:12769974 G A 1.391761 3.0996e-05
7:12770281 A C 0.069912 -4.1857e-05
7:12773158 G A 0.030426 -9.4985e-06
7:12780478 A G 0.790894 3.7374e-05
7:12783233 G A 0.064972 -4.0033e-05
7:12786706 G A 1.097355 2.5090e-05
7:12790135 A G 0.052816 -3.6893e-05
7:12791624 G T 0.080100 2.0981e-05
7:12793882 G A 0.519238 3.1641e-06
7:12797059 G A 0.176583 5.2778e-06
7:12797935 T C 0.045104 8.3813e-06
7:12799071 G C 0.035490 -3.7498e-05
7:12799603 A G 0.093191 -9.7213e-06
7:12801837 A G 0.560070 5.5128e-06
7:12804804 G T 0.046776 -5.6698e-06
7:12805598 G A 0.430104 1.9697e-05
7:12815191 A G 0.597359 8.6650e-06
7:12818417 T C 0.050297 -3.4987e-07
7:12820880 T A 0.103711 6.4085e-05
7:12820897 A C 0.064413 -8.0407e-06
7:12821489 A G 0.028375 -8.9615e-06
7:12823182 A T 1.444892 2.3116e-05
7:12826378 A G 1.471722 9.5736e-06
7:12835137 G C 0.740178 7.2704e-06
7:12840255 A G 0.027788 4.7794e-05
7:12847459 A G 0.467740 -1.2103e-05
7:12856667 A G 0.268891 -6.6177e-06
7:12856719 G A 0.311768 -1.9153e-05
7:12866711 G A 0.034844 -1.1844e-05
7:12875200 T G 0.061667 1.2035e-06
7:12876767 G A 0.068997 2.1524e-07
7:12891148 G T 0.027882 -1.2962e-05
7:12891312 T C 0.912950 -4.2680e-06
7:12903777 A C 0.034682 -4.2916e-05
7:12907288 T C 0.542614 -1.6181e-05
7:12908239 A C 0.033510 9.9393e-07
7:12912425 T G 0.330104 2.1377e-05
7:12915147 C G 0.138915 -6.0556e-05
7:12918395 G A 0.034036 2.0232e-05
7:12921937 C T 0.060976 -1.7336e-05
7:12932049 T G 1.037071 7.9353e-06
7:12933099 C T 0.141077 -3.8579e-05
7:12935823 G A 1.955789 -1.5644e-05
7:12937255 G C 0.140830 -6.0824e-06
7:12938394 A G 0.421143 -3.1894e-06
7:12946973 C T 0.703968 2.6541e-06
7:12955819 A G 0.125734 5.4849e-06
7:12955892 T C 0.331720 3.3121e-06
7:12956611 A G 0.039648 1.3022e-05
7:12958992 G A 1.625217 1.4040e-05
7:12960262 C T 0.450858 2.0443e-05
7:12960784 A C 0.050710 6.0050e-05
7:12963540 C A 0.065942 5.7047e-07
7:12963626 G A 0.049142 -9.8274e-06
7:12963669 G A 0.592688 3.7338e-05
7:12964022 A C 1.155225 -2.8075e-05
7:12964192 T C 0.092178 3.4328e-05
7:12969824 A G 0.053228 -6.8856e-05
7:12970758 C T 0.159243 2.4070e-05
7:12972104 T C 0.078851 -2.7315e-05
7:12972287 A G 0.542004 9.0983e-07
7:12982479 A G 1.843116 -1.7639e-05
7:12990038 T G 0.911019 9.5126e-06
7:12991373 A G 0.029475 -1.0778e-05
7:12993670 T G 0.032802 -3.7337e-05
7:12997906 C T 0.025645 1.2834e-05
7:12998758 G A 0.032893 -1.8557e-05
7:13005993 G A 0.180101 2.3608e-05
7:13009356 T C 0.038619 1.8334e-05
7:13010195 C T 0.941773 1.3835e-05
7:13017284 G A 0.027268 1.9283e-05
7:13019861 A G 0.245443 -1.0507e-05
7:13031134 G A 0.686586 1.9309e-05
7:13033428 T C 0.204873 -7.2763e-05
7:13051472 A G 0.023299 -1.3041e-05
7:13052836 T G 0.305374 1.0869e-05
7:13066761 C T 0.473770 -1.4864e-05
7:13082781 A G 0.076442 -5.9113e-05
7:13083121 A G 0.307737 -6.8432e-06
7:13086025 T C 0.086839 5.2243e-06
7:13086317 G A 0.326851 -7.0369e-06
7:13097435 G A 0.032348 -3.9672e-06
7:13100876 C T 0.341883 8.4952e-07
7:13102074 T C 0.448369 7.5881e-06
7:13107556 G A 0.317783 -5.7836e-06
7:13110824 A C 0.028972 -1.0459e-06
7:13116556 T C 0.299989 -6.5337e-06
7:13119503 G A 1.013555 -1.3193e-06
7:13139032 T C 0.276187 -1.7623e-06
7:13146222 T C 0.275045 -1.1211e-05
7:13147602 T G 0.168757 -6.6307e-06
7:13154591 A G 0.064261 -6.1760e-05
7:13154939 G A 0.099098 -4.4280e-05
7:13167508 T C 0.101971 -9.4076e-06
7:13168308 C T 0.366457 1.0158e-05
7:13171609 G A 0.049142 -1.8346e-05
7:13179060 T G 0.167790 4.0371e-05
7:13183702 C T 0.038229 -7.0360e-06
7:13187892 A G 0.021676 2.2039e-05
7:13192093 T C 0.618570 -8.0356e-06
7:13209641 C T 0.087962 1.6631e-05
7:13220948 A C 1.760656 -3.6200e-05
7:13223252 G A 0.560515 -1.1443e-05
7:13230011 T G 0.025285 1.7531e-05
7:13232750 C A 1.184548 -4.5425e-06
7:13239314 G A 0.072323 5.9587e-07
7:13245229 T G 0.107885 -2.9112e-05
7:13247400 T G 0.063141 -4.7239e-05
7:13247686 G T 0.982443 1.3618e-05
7:13257548 C A 0.270381 -5.2689e-06
7:13259344 A G 0.096761 -2.6275e-05
7:13262586 A G 0.135374 -6.6797e-06
7:13262766 G A 0.056795 1.4471e-05
7:13268915 C T 0.270277 7.2679e-06
7:13270959 G A 0.620076 -2.8887e-06
7:13274731 A G 0.027502 -2.5876e-05
7:13277062 G A 0.315150 -1.0665e-05
7:13277948 A G 1.208359 2.1527e-05
7:13281601 G A 0.963942 3.0874e-05
7:13290293 A G 0.335631 2.1134e-05
7:13291280 T C 0.035185 4.5806e-06
7:13293275 C T 0.252795 2.1621e-05
7:13296966 C T 0.114230 -1.7280e-05
7:13300926 A G 0.055173 -1.1474e-06
7:13301887 G A 0.090552 -6.2447e-06
7:13302054 A C 0.127931 -5.7827e-06
7:13303401 C T 0.314663 1.0472e-05
7:13303781 T C 1.075212 2.7723e-06
7:13316598 G A 0.106544 9.6042e-06
7:13324667 A G 0.020971 -3.5714e-05
7:13324707 C T 0.028612 4.0108e-05
7:13326202 G A 0.494888 -1.9156e-05
7:13329118 C T 0.476039 5.6467e-05
7:13336448 G A 1.414151 2.0232e-06
7:13338866 G T 0.128960 2.7944e-05
7:13346814 T C 0.057289 5.8153e-05
7:13362403 A G 1.452553 2.2269e-05
7:13363605 G A 0.409344 -4.9672e-05
7:13363738 T C 0.024685 -3.2178e-05
7:13371296 T C 0.122738 -4.1896e-06
7:13372043 C G 0.041345 -2.7320e-05
7:13376857 T C 0.499104 3.5757e-05
7:13416968 G A 1.456107 1.8603e-05
7:13417873 G A 0.032254 9.9627e-06
7:13420635 A G 0.339033 -7.5408e-05
7:13422340 C A 0.066955 1.0599e-05
7:13439084 G A 0.611510 1.4362e-05
7:13441130 C T 0.098991 -1.3586e-05
7:13444864 C T 0.092698 -1.3555e-05
7:13444872 G T 0.151249 3.6664e-06
7:13445845 T C 0.087287 3.3910e-05
7:13460486 C A 0.900772 -5.0896e-07
7:13461910 G A 0.066770 1.3911e-05
7:13465617 T C 0.475737 8.3631e-06
7:13467202 A G 0.143248 1.4646e-05
7:13467393 T C 0.597336 1.5339e-05
7:13476506 C T 1.034289 1.3995e-05
7:13480033 G A 0.056828 2.9930e-05
7:13482576 G A 0.072262 -1.7538e-05
7:13482749 C T 0.117671 1.4917e-05
7:13483002 T C 0.096709 -1.0148e-05
7:13486290 G A 0.157647 3.9768e-05
7:13493548 T C 1.654978 8.7767e-06
7:13501571 A G 0.493453 -8.1870e-07
7:13505370 C T 0.039460 -1.1992e-05
7:13505820 C T 1.146341 1.2940e-06
7:13517465 C A 0.735796 -1.3278e-05
7:13521958 T C 0.072401 -2.3545e-05
7:13523683 G A 1.319594 -2.5322e-06
7:13549016 C A 0.369394 -9.8784e-06
7:13561386 G A 0.024282 1.5254e-05
7:13569530 C T 0.196110 1.4098e-05
7:13578129 T C 1.090731 -1.8643e-05
7:13581901 T C 0.597385 -2.0630e-05
7:13584869 T C 1.726283 8.7321e-06
7:13599216 T G 0.294056 1.7659e-05
7:13607666 A G 0.024308 -5.1096e-06
7:13623120 G C 0.174635 1.0524e-05
7:13628253 C T 0.678556 -1.6382e-05
7:13632242 A G 0.509932 9.1484e-06
7:13632436 C G 1.245131 -2.4203e-05
7:13633131 T C 0.148341 -1.1218e-05
7:13633851 T C 0.054147 -7.3650e-06
7:13635158 A G 0.522698 -5.9965e-05
7:13635265 C T 0.049093 -3.9052e-05
7:13635699 C T 0.318552 9.3212e-05
7:13637369 G A 0.122134 3.9576e-05
7:13639160 C T 0.147471 -1.8946e-05
7:13643419 C G 0.487588 4.9232e-05
7:13645098 T G 0.064770 -4.3707e-05
7:13645738 A C 0.086173 -5.0149e-06
7:13645858 A G 0.562096 1.4747e-05
7:13648927 T C 0.135069 -1.5797e-05
7:13657942 T C 0.432837 -3.8972e-05
7:13660733 C A 0.103419 -2.2577e-05
7:13662782 G C 0.454844 -2.0558e-05
7:13665908 T A 0.078111 -8.8071e-05
7:13671518 G A 1.481642 -1.8784e-05
7:13673538 T C 0.599705 -3.1684e-05
7:13673804 T G 0.115181 1.0976e-05
7:13675986 A C 1.018407 -4.0246e-05
7:13677609 G A 0.193678 -2.6165e-05
7:13677701 T C 0.084771 1.2246e-05
7:13678116 A G 0.033893 5.2135e-06
7:13678247 T C 1.532195 1.9061e-06
7:13678476 C G 0.758894 7.9630e-06
7:13678506 G C 0.044328 5.7166e-05
7:13679141 C A 0.159951 -5.4638e-06
7:13681848 A G 0.396390 3.9591e-05
7:13683080 G A 0.610926 -2.9915e-05
7:13690679 T C 1.083830 4.8730e-06
7:13696785 C T 0.626224 3.1177e-05
7:13696843 A C 0.404751 4.0678e-05
7:13698369 T C 0.598089 2.5455e-05
7:13725456 G A 0.495258 -3.9897e-05
7:13726094 C T 1.082097 9.1495e-06
7:13727242 G A 0.035788 2.6240e-05
7:13728286 A G 0.289700 1.3333e-05
7:13728505 C T 0.247536 3.8392e-05
7:13734272 C T 0.427349 -1.2504e-04
7:13738911 G T 0.135916 -8.4952e-06
7:13740646 A G 0.066585 7.9087e-06
7:13745414 A G 0.165498 5.4972e-06
7:13745606 C G 1.278274 -7.4913e-07
7:13747751 T C 0.155446 8.8481e-06
7:13758565 T C 0.446230 -4.0528e-05
7:13759148 C A 0.507608 2.1119e-05
7:13762900 G A 1.873325 -3.1798e-06
7:13767159 G T 0.158536 -3.7507e-06
7:13774790 G T 0.896939 1.3936e-05
7:13778190 C T 0.045146 1.5792e-05
7:13780484 C T 1.508997 -3.1039e-05
7:13780833 A G 0.238633 3.3421e-05
7:13785837 G A 0.068188 -1.7767e-05
7:13786288 C T 0.045023 7.3678e-06
7:13786456 A C 0.709177 -1.1490e-05
7:13787792 C G 1.803193 -7.3931e-06
7:13789119 C T 1.441143 -2.1347e-05
7:13791399 T C 0.041368 2.5819e-05
7:13794203 G A 0.305354 3.5205e-06
7:13794551 T C 0.175453 -1.2658e-05
7:13794939 G A 0.042007 -3.3558e-05
7:13798406 A G 0.215497 3.8422e-06
7:13804967 T G 0.533893 -3.7699e-05
7:13815846 T C 0.536928 -3.7906e-05
7:13821575 T C 0.320938 -4.1707e-05
7:13822381 C T 0.416852 1.5589e-05
7:13829996 C A 0.428313 1.9775e-05
7:13836003 G A 0.572177 4.2191e-05
7:13836273 A G 0.410607 -3.9867e-05
7:13839451 C T 0.035152 -9.8172e-06
7:13855984 A C 0.080123 1.0030e-05
7:13859600 A G 0.079065 -1.3176e-05
7:13859749 A T 0.382047 -2.5695e-05
7:13861710 T C 1.925028 2.8801e-05
7:13864586 A G 0.035006 -1.9783e-06
7:13868825 T C 1.688566 3.3451e-06
7:13874028 T G 0.068958 -8.8296e-06
7:13875291 T C 0.436421 -6.1036e-06
7:13875957 G A 0.670987 5.5935e-05
7:13880762 G T 0.041939 -2.9642e-05
7:13880786 C T 0.469265 1.9113e-05
7:13881522 A T 0.176112 -9.0360e-05
7:13883359 T C 0.491259 1.5569e-06
7:13883499 G A 0.076601 1.0400e-05
7:13883729 T C 1.079399 -1.8223e-05
7:13887373 T C 0.039161 -4.1710e-05
7:13889107 G A 1.039528 7.5533e-06
7:13891710 A G 0.141080 -1.3261e-05
7:13891894 T C 0.118025 5.9880e-06
7:13894017 C T 0.162707 -5.5310e-06
7:13897920 T G 0.942094 1.0339e-06
7:13900731 G A 1.021731 -2.4973e-05
7:13901258 C T 0.142738 -6.1888e-05
7:13902212 T C 0.638970 -1.1641e-05
7:13904557 C G 0.076864 -8.7375e-06
7:13907576 G A 0.219632 1.6503e-05
7:13910748 A G 0.837287 -3.1752e-05
7:13912442 A G 0.097047 -1.8226e-05
7:13915107 A G 1.112828 1.2446e-05
7:13917339 T C 0.079130 -8.0531e-06
7:13921785 G A 0.066348 6.2722e-06
7:13923239 G C 0.167481 -8.5565e-05
7:13925502 G A 0.096112 3.5200e-05
7:13931596 G A 0.039317 -3.0353e-05
7:13931982 A T 1.500860 9.3721e-06
7:13932906 G A 0.125587 2.3692e-05
7:13939832 C A 0.814907 1.0387e-05
7:13945864 T C 0.178504 2.4230e-06
7:13947776 C T 0.046539 -2.1139e-05
7:13950838 T C 0.066445 1.8440e-05
7:13951399 G T 0.233699 -1.7599e-04
7:13954631 T C 0.465552 -3.4638e-05
7:13960580 G A 0.188842 1.7381e-05
7:13962620 C T 0.200663 3.9677e-05
7:13965183 A C 0.065968 2.2918e-05
7:13966368 C T 0.217237 1.7763e-05
7:13967524 A G 0.038200 2.2636e-05
7:13972307 T C 0.711173 3.4289e-05
7:13974461 T C 0.592409 2.9953e-05
7:13980811 G A 0.028196 3.3300e-05
7:13981582 C G 0.675258 -3.9310e-05
7:13987644 T C 0.280803 2.2927e-07
7:13988247 C G 1.731301 -1.5893e-05
7:13988742 C T 0.355009 -5.9833e-06
7:13990566 A C 0.105885 3.8417e-06
7:13991221 C T 1.038353 7.8543e-06
7:13991742 T C 0.050982 -1.0683e-05
7:13992460 G A 1.098108 1.7694e-05
7:13997573 T C 0.075216 -4.8164e-05
7:13999759 C T 0.091698 1.7159e-05
7:14002043 T C 0.151294 4.0335e-05
7:14013219 G A 1.436307 1.9160e-05
7:14015259 G A 0.070321 1.8111e-07
7:14016173 T C 0.373487 -1.4055e-05
7:14018942 C T 0.098271 -5.9835e-05
7:14025517 G A 0.072736 5.7488e-06
7:14025766 A T 1.060931 4.0494e-06
7:14027557 A G 1.428319 -7.3259e-06
7:14028965 T C 0.067971 1.6837e-05
7:14030818 T C 0.086595 -5.9889e-06
7:14032498 T C 0.083431 -6.0588e-06
7:14039938 G T 0.039304 -1.5498e-06
7:14040129 C T 0.784104 2.8903e-07
7:14047296 A G 0.030546 1.4005e-05
7:14048270 T C 0.041235 6.7073e-06
7:14069975 G A 0.340273 1.1918e-05
7:14072876 C T 0.095119 -9.6471e-06
7:14073667 G A 0.224786 1.5726e-05
7:14081754 G A 0.060301 -1.7722e-05
7:14093289 T C 0.035149 1.7955e-05
7:14093914 A C 0.421107 1.3664e-05
7:14100788 T C 0.034821 1.1258e-05
7:14102031 G A 0.114126 1.2057e-06
7:14105064 T C 0.306977 1.0179e-05
7:14105996 C A 0.031786 1.6209e-05
7:14107651 A G 0.124331 4.7687e-07
7:14115563 A G 0.100851 2.4104e-05
7:14116991 T C 0.029453 3.1020e-05
7:14117692 G A 0.759903 2.3661e-05
7:14124065 G T 0.359858 -1.2346e-06
7:14125340 C T 0.240389 -4.2934e-06
7:14125455 A G 0.063641 -2.7247e-05
7:14129112 T C 0.070159 1.8531e-06
7:14132583 A G 0.045133 1.9859e-05
7:14134597 A G 0.049707 6.4522e-06
7:14138054 G A 0.045448 1.5577e-05
7:14140403 G A 0.046620 -6.5229e-06
7:14141247 C A 0.637470 1.5594e-05
7:14141560 A G 0.091428 -2.5869e-05
7:14142574 T C 0.026184 7.2999e-05
7:14146320 G A 0.911074 4.8162e-06
7:14147902 T C 0.403859 -2.0387e-05
7:14150037 A C 0.068636 2.4968e-05
7:14152977 C A 0.930607 -1.0098e-05
7:14154838 A G 0.068130 2.4814e-05
7:14160773 C A 0.277181 1.1502e-05
7:14161343 T C 0.354185 -2.1710e-05
7:14164865 C T 0.124338 -1.9395e-05
7:14170803 C T 0.353766 5.8612e-06
7:14172132 A G 0.383394 -3.8903e-05
7:14177813 T G 0.072272 5.1899e-06
7:14178179 C A 0.506109 -8.2063e-06
7:14178562 T G 0.045555 1.7530e-05
7:14179149 C G 0.034529 -2.1798e-05
7:14180575 G T 0.031338 -1.2998e-05
7:14181016 C T 0.072408 -1.6009e-05
7:14184011 G T 0.830996 -2.5597e-05
7:14185876 T C 1.657374 6.9747e-06
7:14187515 A C 0.048882 2.1412e-06
7:14187931 C T 0.242888 -7.3893e-06
7:14188806 T C 0.027508 -1.0937e-05
7:14189305 A C 0.042420 1.2623e-05
7:14193951 C G 1.670224 5.1662e-05
7:14194704 C G 0.134072 -1.9883e-05
7:14204228 A T 0.050057 8.7947e-06
7:14205859 A G 0.040930 -3.5098e-06
7:14207460 C A 0.802482 5.3118e-05
7:14209089 T G 0.038470 -2.7179e-06
7:14209139 T C 0.995972 -6.8358e-06
7:14209220 G T 1.221255 1.3130e-05
7:14210953 T C 0.102221 1.3019e-05
7:14212072 T G 0.049035 -4.3956e-06
7:14212632 G A 1.313755 1.6498e-06
7:14214561 G T 0.431838 -3.4564e-06
7:14214626 A C 0.631355 -1.3450e-05
7:14216442 G A 0.311151 -1.6998e-05
7:14216609 A G 0.276392 -9.2614e-06
7:14229538 T C 0.340682 -1.0426e-05
7:14230968 G A 0.212507 -5.2240e-06
7:14237240 A C 0.315760 6.0132e-07
7:14239736 G A 1.963465 3.2647e-05
7:14244476 A G 0.069925 1.1116e-05
7:14245159 G A 0.099660 1.3839e-05
7:14246698 C T 0.574949 -1.0125e-05
7:14249008 C A 0.046126 -2.6663e-06
7:14249086 C T 0.047587 2.9924e-05
7:14250721 C A 0.114918 3.3274e-06
7:14252204 G A 0.112530 1.0873e-05
7:14252947 A C 0.428400 -1.5219e-05
7:14253728 C T 0.202468 -1.5473e-05
7:14253751 T C 0.042501 1.5882e-05
7:14254720 T C 0.029492 -1.5830e-05
7:14254864 G A 0.263873 2.9226e-05
7:14264189 A C 0.110455 3.3942e-05
7:14264458 G A 0.077494 -3.2282e-05
7:14267195 C T 0.466396 2.9935e-05
7:14269386 C A 0.040660 -1.2451e-05
7:14274343 G A 0.319902 -2.5771e-05
7:14276454 A G 1.129401 1.8990e-06
7:14276741 A G 1.239347 -3.6832e-06
7:14283033 A G 1.696976 2.0126e-05
7:14284617 A G 0.287837 1.3847e-05
7:14286113 G A 0.102552 1.9465e-05
7:14292413 A G 0.036509 -5.5501e-06
7:14293742 G A 0.047912 4.1419e-05
7:14294598 T C 0.295776 4.6322e-05
7:14295168 G C 1.190442 6.7856e-05
7:14297891 A G 0.191020 2.1535e-05
7:14301652 A G 0.137078 1.2511e-07
7:14302393 G A 1.188806 7.3620e-08
7:14309890 A G 0.117927 -2.4230e-06
7:14311787 A G 0.209005 -3.2649e-05
7:14314766 C T 0.548314 5.3972e-05
7:14339146 G A 1.007050 -1.4539e-05
7:14339625 T G 1.674668 2.3992e-05
7:14348331 A G 0.180069 -2.4427e-05
7:14362938 T C 0.890015 2.1483e-05
7:14364266 G T 0.116798 -2.5287e-06
7:14365432 T C 0.062326 -1.1265e-05
7:14366003 A G 1.688716 4.8916e-05
7:14369240 A C 0.041030 -7.7286e-06
7:14371538 T C 0.509267 9.4453e-06
7:14373714 T C 0.529339 -4.4318e-05
7:14376513 C A 0.039528 -3.6050e-05
7:14385290 G A 0.347540 -4.6382e-05
7:14387103 G A 0.707957 4.6574e-05
7:14388381 A G 0.834908 -1.2372e-05
7:14389044 C T 0.040816 1.5181e-05
7:14392190 A G 0.063001 -3.9821e-05
7:14404315 C T 0.119420 1.2221e-05
7:14404606 G A 0.802936 -4.4625e-06
7:14406102 C T 0.061369 -2.6674e-06
7:14407813 G C 0.045516 1.0022e-05
7:14416664 T C 1.284399 -1.2914e-05
7:14417296 T C 0.049353 1.6741e-06
7:14417870 T C 0.070593 -1.2272e-05
7:14423245 G A 0.473832 1.8320e-05
7:14423673 T C 0.039508 1.6443e-05
7:14424939 G T 1.173226 -1.5091e-05
7:14436385 C A 0.171253 -4.6373e-07
7:14436782 A G 0.029122 3.2801e-06
7:14436817 G A 1.415466 -1.4558e-05
7:14438695 A G 0.063268 5.9270e-06
7:14443970 C T 0.031501 -2.8130e-06
7:14447728 A G 0.112062 1.8428e-05
7:14450753 C T 1.639918 2.0338e-05
7:14453835 A G 0.724251 -3.0389e-05
7:14464208 G C 0.038953 2.3289e-05
7:14471682 C T 0.075069 1.3501e-05
7:14472218 G A 0.087206 -1.1274e-07
7:14483132 A G 0.042378 -3.9427e-06
7:14488877 A G 0.173363 5.2193e-06
7:14505694 C T 0.785603 2.0209e-05
7:14519629 C T 0.040086 7.9855e-06
7:14522114 A G 0.053972 1.0218e-05
7:14523173 A G 0.090718 8.7489e-06
7:14523522 C A 0.309928 -3.2985e-05
7:14537008 G A 0.080217 -5.3649e-06
7:14539528 C G 0.028375 -1.4389e-06
7:14542889 G A 0.182964 1.8752e-05
7:14545254 C G 0.046685 -8.9840e-06
7:14545779 C T 0.097109 -1.0848e-05
7:14549462 A G 0.903076 4.6010e-05
7:14552881 A G 0.124977 1.2432e-05
7:14565474 A G 0.126175 1.3247e-05
7:14574567 T C 0.100630 2.3198e-05
7:14584457 A G 0.040953 -6.4443e-06
7:14585513 G C 1.017771 2.3138e-05
7:14592527 T C 0.095291 -3.3047e-06
7:14598424 T G 1.048509 1.4206e-05
7:14602939 T C 0.811479 2.4325e-05
7:14610913 T C 0.052816 3.7788e-06
7:14617982 A G 0.640200 2.3071e-06
7:14619026 C A 0.326468 3.1992e-06
7:14622188 G A 0.860871 2.3571e-05
7:14630186 G T 0.034032 1.5012e-05
7:14634585 A G 0.020601 -2.3381e-05
7:14639476 A G 0.913418 -2.2441e-05
7:14645602 G A 0.049570 -1.6176e-05
7:14650721 C T 0.039265 -2.1682e-05
7:14664755 A G 0.046938 2.4481e-05
7:14666259 T C 1.948440 -3.4637e-05
7:14672963 C A 0.404157 -5.8631e-06
7:14675017 G A 0.036379 2.2572e-05
7:14675706 G A 0.166829 -2.7972e-05
7:14681698 A G 0.066669 -9.2267e-06
7:14683012 C A 0.057889 -9.6448e-06
7:14685244 T C 1.459875 -5.1558e-05
7:14698853 G T 0.299908 -2.7006e-05
7:14705047 T G 0.058129 -2.1734e-06
7:14705252 C T 1.632410 -1.7033e-05
7:14715883 C T 0.086303 -3.0102e-05
7:14716303 G T 1.031102 -2.1528e-05
7:14716459 T C 0.734511 -1.3174e-05
7:14718451 A G 0.070876 2.4071e-05
7:14722075 G C 0.155585 8.0586e-06
7:14725389 T C 0.042491 3.3958e-05
7:14726759 T G 0.320529 -2.4860e-05
7:14727413 C T 0.058931 -4.3558e-05
7:14734124 C T 1.023110 -1.7150e-05
7:14739059 T G 0.107622 -1.2302e-05
7:14742864 C T 0.062904 4.9771e-07
7:14754837 G A 1.399824 9.0753e-06
7:14757723 T C 0.350484 4.7786e-05
7:14757893 G A 0.048658 -5.6819e-05
7:14770736 T C 1.818977 1.0195e-05
7:14793696 G A 0.193441 1.6040e-05
7:14798312 A G 0.059928 2.8301e-05
7:14800032 C T 0.062622 1.7080e-06
7:14802687 A T 0.075326 3.1696e-05
7:14806558 T G 0.315416 -1.4747e-05
7:14810995 T C 0.645345 4.0061e-05
7:14818008 G A 0.171870 -4.6842e-05
7:14834968 A C 0.044951 4.9220e-06
7:14835477 C T 0.061275 -7.7973e-06
7:14836625 G A 0.118930 6.9680e-06
7:14837317 C A 0.570386 -2.1706e-05
7:14838194 T G 0.039911 -8.2470e-06
7:14839183 A G 0.188148 8.5702e-06
7:14846171 C T 0.645413 1.8074e-05
7:14846291 C T 0.571785 -3.0873e-05
7:14846646 G A 1.214111 -5.8832e-06
7:14852748 A G 0.158426 -2.8435e-05
7:14856174 C T 0.741908 -3.3031e-06
7:14857916 A G 0.027583 2.4068e-05
7:14860311 C T 0.071272 -4.8311e-05
7:14864017 A C 1.636081 -1.9248e-05
7:14865335 T G 0.033783 1.7035e-05
7:14872854 C T 0.052105 -2.1151e-05
7:14875087 C T 0.034893 2.8285e-05
7:14875760 T C 0.087443 -1.7051e-05
7:14877278 G A 0.046211 7.5074e-06
7:14879871 G T 0.065196 1.7631e-05
7:14880024 G T 0.029381 2.3221e-06
7:14884246 T C 0.913716 1.3729e-05
7:14896448 C T 0.034240 -3.5720e-06
7:14898885 T C 0.045932 3.3136e-06
7:14900019 A G 0.038427 1.5871e-05
7:14905342 C T 0.055857 9.4500e-06
7:14908240 T C 0.666076 -6.3967e-05
7:14913036 G A 0.086109 3.5059e-05
7:14922007 C T 0.362280 -4.5723e-05
7:14925137 G A 0.079688 6.6184e-06
7:14926611 A G 0.035000 -6.5581e-06
7:14931250 C A 0.076225 -1.0529e-05
7:14936819 C T 0.032147 -2.4085e-05
7:14936998 C T 0.296334 3.3782e-05
7:14942134 A C 1.467905 2.8059e-05
7:14943296 A G 0.112848 3.0743e-05
7:14943333 G A 0.420412 -4.2525e-05
7:14943872 C T 0.500805 6.2897e-06
7:14944082 C A 0.313297 -1.7923e-05
7:14953747 C T 0.152499 4.2227e-05
7:14961214 A C 0.174586 -2.6267e-05
7:14963701 C T 0.086634 -3.2588e-05
7:14973603 C T 0.083434 -3.2079e-05
7:14973713 C T 0.054254 4.7870e-06
7:14976097 T C 0.849517 -3.4987e-05
7:14980973 A G 0.032468 -2.2324e-05
7:14982536 C T 0.283322 2.0886e-05
7:14995032 C T 0.387785 -3.0568e-05
7:14998466 A G 0.190855 -4.2577e-05
7:14998932 T C 0.389937 -2.0543e-05
7:14999176 A C 0.104944 -1.9187e-05
7:15011988 G A 0.966854 -1.5677e-05
7:15012464 C G 0.111903 -1.5978e-05
7:15014981 G A 0.626636 -2.9437e-05
7:15016017 G C 0.519248 -1.0658e-04
7:15016108 T C 0.678378 -3.0990e-05
7:15020497 A G 0.040482 -3.2232e-05
7:15021223 G A 1.229584 4.7579e-05
7:15026516 A C 0.932617 -3.2714e-05
7:15028159 T C 1.902314 -1.7600e-05
7:15029280 T C 0.217405 2.8406e-05
7:15035247 A G 0.106694 2.8593e-05
7:15035659 T C 0.339818 3.3056e-05
7:15039692 C T 0.064650 -2.4616e-05
7:15040601 C A 0.127081 -1.4050e-05
7:15041529 C T 0.243239 2.5680e-05
7:15042094 T A 0.061775 -3.8012e-05
7:15046806 T G 0.035016 7.1833e-06
7:15048776 C T 1.063518 5.6331e-06
7:15052164 T C 1.925706 2.9253e-05
7:15055124 T C 0.027755 1.0059e-06
7:15056754 A G 0.022156 1.1967e-05
7:15062190 A T 0.108540 1.8276e-05
7:15064984 A G 1.097047 -3.7690e-06
7:15066590 G A 0.045380 9.5875e-06
7:15066633 C G 1.079864 -9.3140e-06
7:15070803 C A 0.195788 6.7499e-05
7:15072029 C T 0.355463 -1.2682e-05
7:15074783 C T 0.025184 1.9080e-05
7:15074903 G A 0.032958 5.4627e-06
7:15076494 T C 0.415206 -2.1420e-06
7:15078991 A G 1.008433 6.8848e-06
7:15079827 G A 0.107479 -4.6716e-06
7:15083731 A G 0.029102 -5.1016e-06
7:15087513 G A 1.361845 3.7181e-05
7:15087599 T C 1.131057 1.9305e-05
7:15089448 T C 0.093804 2.7088e-05
7:15098833 C T 0.208736 1.9149e-05
7:15113469 C T 0.087683 4.5850e-06
7:15116057 A G 0.030326 -2.2581e-05
7:15119075 T C 0.177102 6.2023e-06
7:15125027 T C 0.096618 2.9888e-05
7:15125031 T C 0.458921 3.3229e-05
7:15127821 C T 0.176070 9.6709e-06
7:15129654 T C 0.360770 1.0732e-05
7:15133127 T G 0.150123 -8.1924e-06
7:15133590 C T 0.109579 8.0018e-06
7:15133699 T C 0.355480 -4.4360e-05
7:15134411 G A 0.136149 -3.9200e-05
7:15137033 A G 0.151772 8.9653e-06
7:15138478 A G 0.240821 -5.3269e-05
7:15145906 A G 0.207993 -2.5479e-05
7:15146113 G A 0.788982 2.2282e-05
7:15150519 C G 0.098316 1.2057e-05
7:15152813 G A 0.156536 2.5482e-05
7:15153909 T C 0.058340 1.7159e-05
7:15156970 T C 0.860089 -3.7357e-05
7:15159483 C T 0.897422 3.2151e-05
7:15162235 G T 0.021864 -2.8071e-05
7:15172274 T C 1.851744 -9.6218e-08
7:15178339 T C 0.970979 -2.6660e-05
7:15196351 A G 1.537700 -8.8496e-06
7:15202701 A G 0.037892 -1.0587e-05
7:15211356 C A 0.890119 -4.5011e-05
7:15223117 T C 1.898808 1.3652e-06
7:15225444 C T 0.332399 1.8832e-05
7:15228601 C T 1.646289 2.6552e-07
7:15231014 A C 0.216156 -6.7421e-05
7:15236377 A G 0.969684 -1.8514e-05
7:15238114 T C 0.073297 -1.4513e-05
7:15241324 A G 0.186161 1.2534e-05
7:15241489 C T 0.214961 4.7403e-06
7:15244146 T C 0.034101 -1.6056e-06
7:15246922 A C 1.130268 -2.2270e-05
7:15248911 A C 0.073359 -3.3513e-05
7:15249348 C G 0.308639 1.5735e-05
7:15249515 G A 0.026174 6.9584e-07
7:15251000 C T 0.230996 9.1328e-06
7:15273255 C A 0.381609 4.1843e-06
7:15281573 G A 0.805614 1.3474e-06
7:15290923 A G 0.043565 -1.1368e-05
7:15291094 A G 0.028589 -5.5600e-05
7:15297775 G C 0.053780 -3.0309e-05
7:15308658 G A 0.072703 -1.3702e-05
7:15318352 C A 0.038330 1.6081e-05
7:15331543 A G 0.140677 -1.7273e-05
7:15334487 G A 0.047509 5.0874e-06
7:15337929 G A 0.894134 -5.7588e-06
7:15340329 A G 1.421071 -4.3823e-05
7:15341158 C A 0.173678 -1.4636e-05
7:15341395 C T 0.025649 -1.1582e-05
7:15355409 C A 0.199096 -1.1132e-05
7:15357121 T C 0.023808 8.1340e-06
7:15364902 G A 0.040015 -7.8443e-06
7:15366321 C A 1.646458 1.3576e-05
7:15366816 C T 0.450300 -1.1937e-05
7:15369035 G C 0.079010 3.9728e-06
7:15374644 C T 0.108940 2.4917e-05
7:15375307 T C 0.418095 1.2386e-05
7:15376434 A C 0.061382 -4.1524e-06
7:15377318 C T 0.061359 2.7144e-06
7:15378573 G A 0.890476 -1.8874e-05
7:15384895 T C 0.195590 4.0851e-06
7:15392101 G T 0.127228 6.9180e-06
7:15394591 T C 1.919202 7.1180e-05
7:15398368 A C 0.164015 7.8577e-06
7:15403425 A G 0.353552 -3.7199e-05
7:15404923 C T 1.004158 -2.5286e-05
7:15410891 C T 1.033805 -2.5399e-05
7:15412832 A G 0.037324 1.7936e-05
7:15414507 T G 0.240568 -1.0269e-05
7:15415710 T C 0.040219 1.8605e-06
7:15419570 C T 0.685405 1.4690e-05
7:15424383 G T 1.563677 1.2766e-05
7:15426956 A G 0.993586 2.1291e-05
7:15428068 G A 0.044562 5.1424e-06
7:15428399 G A 1.477792 1.4634e-05
7:15428659 T C 0.032283 1.4580e-05
7:15431507 C T 0.031280 -2.4138e-05
7:15434633 C T 0.676836 2.6507e-05
7:15440118 G A 0.259922 -1.3608e-05
7:15444537 T G 0.980928 1.4535e-05
7:15444653 C T 0.086982 1.6043e-05
7:15448892 C T 0.107378 8.5380e-06
7:15450621 G A 0.223978 -1.8895e-05
7:15456251 A G 1.506385 1.2615e-05
7:15472901 A G 0.032536 2.0178e-05
7:15475804 A G 0.989490 -3.1796e-06
7:15478684 C A 0.474855 1.3023e-06
7:15479168 G A 0.326329 1.5279e-05
7:15480609 T C 0.059879 1.8700e-06
7:15484101 C T 1.022052 8.4579e-06
7:15484588 A G 0.049496 -9.2126e-06
7:15495150 G T 1.700209 2.7233e-05
7:15495188 C T 0.309022 2.8124e-05
7:15499357 G T 0.035717 2.0987e-05
7:15502647 T C 0.092035 -8.5210e-06
7:15512341 G A 0.434382 7.6621e-06
7:15518610 G A 1.172295 2.1332e-05
7:15528120 G A 0.054147 -1.4691e-05
7:15528383 G T 0.069977 2.9718e-05
7:15541996 G A 1.674216 2.8926e-05
7:15548140 G A 0.094778 -1.1566e-05
7:15556283 G C 0.078770 1.9413e-05
7:15567173 A G 1.578494 -4.2935e-06
7:15572271 G T 0.025892 -3.8045e-06
7:15574164 G T 0.111854 1.9013e-05
7:15586324 A G 0.369820 -1.1024e-06
7:15597996 T G 0.278076 4.7256e-05
7:15601955 C T 0.057399 1.1680e-05
7:15603853 A G 0.295636 -2.3219e-05
7:15606338 G A 0.376762 -2.1613e-05
7:15607494 G A 0.236533 -1.6488e-05
7:15613124 C A 0.119911 9.0037e-06
7:15613379 G A 0.176703 3.6460e-05
7:15614112 G A 0.411902 2.9442e-05
7:15616587 A G 0.043023 6.7429e-05
7:15618372 T C 0.053374 8.3090e-06
7:15623417 C G 0.066273 1.8236e-05
7:15628319 C T 0.077686 -3.5424e-06
7:15630177 G A 0.025048 -4.3988e-06
7:15633256 G A 0.037301 9.4544e-06
7:15638068 T G 0.125204 -2.5109e-06
7:15640688 C A 1.557347 4.3385e-05
7:15641010 A G 1.320181 2.6805e-05
7:15641042 C T 0.237744 1.3037e-05
7:15648013 C G 0.310846 4.9301e-05
7:15658568 T C 1.936856 5.2592e-05
7:15658957 A G 0.158085 -1.3770e-05
7:15660344 G A 0.179024 1.5370e-05
7:15664769 G A 0.047009 1.8645e-05
7:15666017 G T 1.354587 2.0937e-05
7:15669000 G A 1.304235 3.3677e-05
7:15669083 G A 0.097381 1.3422e-06
7:15669433 A G 0.038762 -1.3571e-05
7:15674414 C T 0.071480 1.9144e-07
7:15682889 G T 0.689115 2.0925e-05
7:15687482 A G 0.055971 -1.3581e-06
7:15695418 G A 1.526707 -7.2264e-06
7:15698326 A G 0.211884 -1.2869e-05
7:15709787 G T 0.121443 -2.9961e-05
7:15713934 C T 0.970155 -2.3792e-05
7:15717124 A G 0.039511 1.8017e-05
7:15730179 G A 0.030066 1.1150e-05
7:15733674 C T 0.725653 2.2157e-05
7:15734715 G T 1.070019 4.9780e-05
7:15736125 C T 0.590516 -4.1078e-05
7:15742786 A G 0.136312 2.2613e-06
7:15752122 G A 0.604477 6.4822e-05
7:15761537 G A 0.110167 3.4550e-05
7:15765284 A G 0.076462 -3.0255e-05
7:15770629 C T 0.731197 5.0275e-05
7:15776571 T C 0.140028 1.6391e-06
7:15784702 C T 0.044643 1.9464e-05
7:15786200 A G 1.827384 -2.9302e-05
7:15803563 A C 0.058892 -6.9597e-06
7:15803580 C G 0.526908 3.5087e-05
7:15804112 A C 0.038866 -2.7587e-05
7:15805619 T C 0.059262 -1.1962e-05
7:15813134 G T 0.143576 2.6512e-05
7:15818442 G A 0.039619 -3.4852e-05
7:15821079 A G 0.066166 -5.7827e-07
7:15823487 C T 1.969512 -6.2800e-06
7:15826191 G A 0.120196 -3.4884e-05
7:15835998 G A 0.535824 5.8953e-05
7:15840053 C T 0.381875 1.2871e-05
7:15866989 C A 0.177079 6.1489e-05
7:15874859 T C 0.295195 1.9823e-05
7:15877485 C T 0.058513 -2.3438e-05
7:15877548 G A 0.619407 5.3492e-05
7:15878306 T G 0.037992 3.8175e-06
7:15879962 G A 0.033740 -3.5615e-07
7:15880255 G T 0.161116 5.7978e-05
7:15881942 A C 0.454059 2.4122e-05
7:15883021 T G 0.319915 1.0342e-05
7:15886520 G C 0.034370 2.5808e-05
7:15891058 C A 0.967590 -4.9895e-05
7:15891270 C T 0.111277 4.7527e-05
7:15891740 C T 0.034984 2.7300e-05
7:15893074 A G 0.076569 -9.7622e-06
7:15895504 C T 0.470732 -2.4926e-05
7:15895516 G A 1.448615 -4.3536e-05
7:15898572 G T 0.291605 -4.7822e-05
7:15904505 G A 1.283776 -2.0483e-05
7:15906118 A G 0.059788 2.9039e-05
7:15907681 T G 0.133958 -6.8636e-06
7:15913977 G A 0.155803 2.0380e-05
7:15929081 G A 0.379009 6.6220e-06
7:15942768 G T 0.031037 1.3503e-05
7:15943533 G A 1.486351 -4.0388e-05
7:15948586 G T 0.348579 6.2343e-06
7:15955681 C T 0.672246 -1.9198e-05
7:15959145 C A 1.376986 -2.9535e-06
7:15963819 G A 0.137234 -8.0404e-06
7:15965839 G A 0.591818 -9.8588e-06
7:15971150 G A 0.056159 1.0670e-05
7:15978605 A G 0.092422 -4.1530e-05
7:15990930 G A 0.172921 2.4865e-05
7:15992871 G A 0.041394 7.9823e-06
7:15995239 A G 1.460099 -5.5332e-05
7:16003214 T C 0.148428 -3.7081e-05
7:16012103 G A 0.031358 1.1500e-05
7:16012916 T G 0.052118 3.0797e-05
7:16019590 A G 0.051781 -1.9278e-05
7:16022322 A G 0.037635 -4.7479e-05
7:16026367 G A 0.059564 2.7093e-05
7:16028897 A G 0.031459 9.4967e-06
7:16043334 G T 1.561161 -3.3148e-05
7:16062239 G A 0.179342 -4.8674e-05
7:16067450 C T 0.041332 1.6183e-05
7:16077251 C T 0.378801 -1.0015e-06
7:16077387 C T 0.046743 -2.7141e-05
7:16089460 T C 0.039219 1.7914e-06
7:16090064 C G 1.053089 -4.2675e-05
7:16090658 G T 0.188177 -4.6031e-05
7:16101747 G T 0.048291 -1.4571e-05
7:16101765 C A 1.701160 2.2390e-05
7:16103718 T C 0.523974 -1.7630e-04
7:16116250 T G 0.044841 1.0279e-05
7:16126183 A G 0.081584 -4.6079e-05
7:16133713 C T 1.599176 2.0221e-05
7:16136341 A G 0.054510 2.6793e-05
7:16158604 A G 0.354113 8.2688e-05
7:16170906 C T 0.090490 1.6757e-05
7:16174224 G T 0.029050 3.7364e-06
7:16178100 G A 0.966876 7.0410e-06
7:16219233 C T 0.056309 1.4883e-05
7:16227094 A G 0.613175 -4.4223e-05
7:16236276 C T 0.055062 3.3681e-05
7:16245135 A C 0.757722 1.7720e-05
7:16264948 T G 0.040086 2.3330e-05
7:16266351 A G 1.436234 6.8256e-06
7:16266374 C G 0.073197 -5.6801e-06
7:16277242 A G 1.466763 2.6747e-05
7:16279593 G A 0.805205 8.4697e-06
7:16299024 C T 0.033633 1.8027e-05
7:16301026 C A 0.447658 2.5054e-05
7:16307092 T G 0.023292 1.5219e-06
7:16324005 T G 0.067942 1.0223e-05
7:16326101 G A 0.257095 -3.4082e-05
7:16331139 G A 0.261805 -2.1602e-05
7:16339762 A G 0.053339 -8.3528e-05
7:16344895 T C 1.475390 7.9099e-06
7:16348506 G A 0.026953 4.0930e-06
7:16350845 T G 0.912304 1.2197e-05
7:16352041 A C 0.068179 1.7808e-05
7:16360839 G A 0.159889 -7.1143e-06
7:16365426 C T 0.968817 -1.1252e-06
7:16371187 G A 0.394089 -1.1288e-06
7:16380131 T C 0.093678 -1.1174e-05
7:16381064 A G 0.916550 -7.2205e-06
7:16384943 C T 0.042728 -5.3041e-06
7:16387893 C T 0.042238 1.4209e-05
7:16408253 C T 0.027408 -1.8313e-05
7:16410709 C T 0.070804 -3.2987e-05
7:16410856 T C 0.041998 -2.7284e-05
7:16413512 C G 0.114568 2.1686e-05
7:16413650 A G 0.106515 -4.8448e-05
7:16433898 G A 0.034146 3.3456e-05
7:16438209 A G 0.134991 -1.5988e-04
7:16443067 C T 0.169747 2.1353e-05
7:16445813 A G 0.098553 -5.0800e-05
7:16452891 G T 0.060009 -3.1724e-05
7:16453308 A C 0.788693 -8.0002e-05
7:16468934 G T 0.357917 -3.2132e-05
7:16470464 T C 0.034198 -4.8451e-06
7:16471575 C T 0.114964 8.1587e-06
7:16472202 A C 0.062781 1.6696e-05
7:16475086 A G 0.053478 1.1827e-05
7:16484647 C G 0.055922 -3.5507e-05
7:16500142 G A 1.845151 -2.4501e-05
7:16502390 C T 0.027551 -1.8234e-05
7:16506133 A G 0.103626 -2.5106e-06
7:16507247 T C 0.143121 3.4960e-05
7:16514374 G A 0.788278 -7.5046e-05
7:16520450 G C 0.536785 -3.4359e-05
7:16520887 C T 0.917381 -8.6047e-05
7:16528409 C T 0.786928 5.0205e-05
7:16531877 A G 1.788898 -2.0723e-05
7:16532099 C T 0.966912 1.7280e-05
7:16535755 A G 0.330558 2.4800e-05
7:16554897 G A 0.622218 2.4294e-05
7:16563105 A G 0.193951 -7.4054e-06
7:16566645 G C 0.207003 1.1559e-04
7:16572850 G A 1.622212 9.6259e-06
7:16573996 T C 0.045098 1.4066e-05
7:16574341 T C 0.022253 -6.4350e-06
7:16582717 C T 0.126133 2.9342e-04
7:16583340 C T 0.126837 -8.0064e-06
7:16587832 G A 0.070266 -1.2407e-05
7:16589109 C T 0.705448 -5.1907e-05
7:16593083 A G 0.985137 -2.7667e-06
7:16594454 C T 0.273198 -1.5892e-05
7:16596858 G A 0.154206 -8.4830e-06
7:16597440 G C 0.459353 -5.9219e-06
7:16599762 T C 0.342165 3.2203e-05
7:16607766 C T 0.022218 5.2438e-06
7:16607871 A G 1.011091 3.0715e-05
7:16616648 T C 0.023084 -3.1393e-05
7:16618816 G A 0.601604 5.0281e-06
7:16622203 G A 0.285999 -1.3630e-05
7:16624415 C T 0.051495 -1.1760e-05
7:16625617 C A 0.395007 1.1099e-05
7:16634751 G T 0.034850 5.1922e-05
7:16639615 C A 0.730470 -4.0822e-06
7:16640491 A G 0.300645 2.6008e-05
7:16641261 T C 0.393157 7.1083e-06
7:16642838 C T 0.030839 -1.2738e-05
7:16644262 A C 0.095035 -4.8917e-05
7:16648885 C T 0.210768 4.5128e-05
7:16650787 T C 0.051183 -2.4588e-05
7:16653608 G A 0.286282 2.5277e-05
7:16654291 A C 0.322567 1.5885e-05
7:16658247 T C 0.545685 3.0698e-05
7:16663514 A G 0.800667 -2.8393e-05
7:16663642 T C 0.429192 2.6265e-05
7:16667851 A C 0.035740 -5.7918e-06
7:16670009 T C 0.048639 -1.1958e-05
7:16679981 G A 0.041180 5.2200e-06
7:16682537 A G 1.455315 6.1081e-06
7:16684099 A G 0.028489 2.5489e-05
7:16686940 A G 1.204740 2.6712e-05
7:16687458 G A 0.135747 -1.5004e-05
7:16690357 T C 0.042020 -4.0653e-05
7:16697335 G A 1.900285 -3.4975e-05
7:16697775 A G 0.027064 1.2113e-05
7:16704252 T C 0.562012 -1.2434e-05
7:16704334 G A 0.087374 -2.8825e-06
7:16709708 G T 0.735939 2.1027e-05
7:16710920 G C 0.111205 -1.5903e-05
7:16711833 G A 0.105434 3.6794e-05
7:16714477 A G 0.023000 4.2308e-06
7:16719148 C T 0.403670 -6.7317e-06
7:16722176 G A 0.033315 2.1030e-05
7:16725088 T G 0.187765 -9.7676e-06
7:16727529 C T 0.339335 -9.2067e-06
7:16730542 T C 0.299914 3.3817e-06
7:16733872 A G 0.161269 2.4378e-05
7:16734307 A G 0.092344 -5.2773e-05
7:16734745 A G 0.336621 -6.8348e-06
7:16735824 C T 0.039443 3.1781e-05
7:16736186 T G 1.345190 -1.5069e-04
7:16740012 T C 0.050833 -1.5679e-05
7:16740101 A G 1.170471 -3.0187e-05
7:16749089 C A 0.123857 -1.4744e-05
7:16751520 G C 0.153268 1.5900e-05
7:16754431 A G 0.151911 -2.4386e-05
7:16754960 C T 0.661860 -2.7713e-05
7:16756053 C T 0.327325 7.8365e-05
7:16758263 A G 1.061940 -8.4186e-06
7:16764996 G A 0.134186 1.0556e-05
7:16767698 C T 0.134033 3.8066e-05
7:16770206 G C 0.508709 1.3121e-05
7:16773714 G C 0.056627 -4.7421e-07
7:16776509 A G 0.810538 2.7372e-05
7:16779245 G A 0.052517 1.2313e-05
7:16780288 C T 0.071717 4.6347e-05
7:16780982 G A 0.364892 -1.5460e-05
7:16783914 C T 0.331185 5.0316e-05
7:16784211 T C 0.124974 -4.7675e-07
7:16785648 A G 0.472349 -1.2297e-05
7:16787120 C T 0.748124 3.1290e-05
7:16788739 A G 0.308078 5.4278e-05
7:16789438 C T 0.034175 -1.5766e-05
7:16789457 G T 1.164076 1.7261e-05
7:16790458 T C 0.030248 -1.2850e-05
7:16790487 C A 0.076653 3.2357e-05
7:16791060 T C 0.086505 5.5653e-05
7:16792062 A G 0.040229 7.4412e-05
7:16796037 T G 0.054053 2.0532e-05
7:16802248 T C 0.029544 5.0906e-05
7:16803279 G A 0.688888 2.8128e-05
7:16803990 C T 1.202066 5.6138e-05
7:16806028 T G 0.029901 -1.1492e-05
7:16811738 T G 0.041423 1.5387e-05
7:16813427 C T 1.094340 6.4765e-05
7:16813488 C T 0.328108 7.2295e-06
7:16815210 T C 0.066591 -7.7820e-06
7:16816943 A C 0.029501 -1.1306e-06
7:16820059 T C 0.081334 6.7615e-05
7:16821083 C T 0.039502 1.5610e-05
7:16821355 A G 1.231385 3.7213e-05
7:16821880 T C 0.069418 2.1922e-05
7:16822816 T C 0.271890 -1.0296e-05
7:16823169 C A 0.170549 -1.5773e-05
7:16824951 G A 0.036606 -8.6156e-06
7:16827221 G A 0.087443 1.5762e-05
7:16831233 G A 0.163356 1.3682e-05
7:16831347 C T 0.040362 -1.0544e-04
7:16831537 T G 0.082567 -1.7860e-05
7:16834551 A C 1.695603 1.5667e-04
7:16836477 A G 0.209658 -2.3122e-05
7:16837618 A G 0.408877 8.4649e-05
7:16838095 A G 0.039602 -4.5797e-05
7:16844447 C T 0.376967 4.0978e-06
7:16844938 G A 0.139704 -2.4370e-05
7:16846616 A C 0.022815 -6.8837e-06
7:16849012 G A 0.750305 4.5177e-05
7:16852557 T C 0.086319 -1.6821e-05
7:16852808 C T 0.284312 3.3124e-06
7:16854660 A G 0.077812 1.6456e-05
7:16855353 G A 0.031072 1.5012e-05
7:16861657 G A 0.212709 1.1056e-05
7:16872913 A G 1.255242 4.9626e-05
7:16875661 T G 1.936982 1.5127e-05
7:16885379 T G 0.428530 -1.4072e-05
7:16892465 G A 1.776746 -4.2664e-06
7:16902510 T C 0.059061 1.2231e-06
7:16904437 C T 0.136490 -1.6453e-05
7:16905299 T C 0.131118 5.6671e-05
7:16907220 G A 0.580983 2.8746e-05
7:16910963 T C 0.718464 -2.8533e-05
7:16915306 A G 0.087709 -1.1470e-06
7:16922554 C T 0.822762 -2.5311e-05
7:16923743 G A 1.816449 2.3488e-05
7:16927846 A G 0.029962 -2.1259e-05
7:16931466 T G 0.595035 2.9303e-06
7:16946105 G A 0.036483 -1.1778e-06
7:16946179 A G 1.856106 9.7581e-06
7:16954787 A G 0.275749 3.6709e-05
7:16965068 A G 0.072210 -4.7951e-05
7:16965642 G T 0.111559 6.4365e-06
7:16969731 A G 0.777265 -2.4886e-05
7:16970091 A G 0.580143 2.2385e-05
7:16973077 T G 0.033030 -1.8673e-05
7:16975919 C T 0.141219 -2.9027e-05
7:16976005 C T 0.104658 -8.3980e-06
7:16981729 A G 0.067614 5.0976e-05
7:16984247 C A 0.033000 -2.0486e-05
7:16991799 C T 0.383465 9.0772e-06
7:16992835 G A 0.229415 8.6714e-06
7:16994780 C T 0.021205 -1.3145e-05
7:17001853 C A 0.025772 -1.7056e-05
7:17002115 C T 0.057230 -2.5010e-05
7:17015156 T C 0.801099 -8.7216e-06
7:17016136 T G 0.386448 -3.9230e-05
7:17031026 T C 0.037473 -4.3495e-06
7:17033088 C T 0.706435 -3.4172e-05
7:17035205 T C 0.130709 -1.8984e-05
7:17039332 G A 0.165011 2.3251e-05
7:17058817 C T 0.083739 2.6369e-06
7:17063446 A G 0.247345 3.6653e-05
7:17064954 A G 0.049797 3.5086e-05
7:17065909 G A 1.318614 9.9736e-06
7:17066543 G T 0.315663 -7.8503e-06
7:17072628 C T 0.076004 -1.1370e-06
7:17074922 G A 0.020514 -1.0544e-05
7:17084979 A G 0.091240 2.9128e-05
7:17086436 T C 0.373309 -7.6460e-06
7:17094588 A G 0.234076 -2.1468e-05
7:17095236 C G 0.055020 -3.9398e-06
7:17095430 C A 1.832259 -1.9592e-05
7:17098139 G A 0.029167 -3.2179e-05
7:17103112 G C 0.124020 4.1211e-05
7:17106017 G T 0.898630 8.5078e-06
7:17111402 T G 0.475806 -3.2395e-05
7:17116299 T C 0.085547 2.6663e-05
7:17128963 T C 0.463751 5.1933e-06
7:17131935 C G 1.612513 -8.3069e-06
7:17133294 G T 0.499198 -1.0677e-05
7:17133514 C A 0.117862 -4.6038e-06
7:17133853 T C 0.248659 1.0223e-05
7:17134708 A G 0.051515 -9.2142e-06
7:17134865 C T 0.455519 -1.0021e-05
7:17139340 T C 0.056000 6.8891e-05
7:17140827 G A 0.087641 2.0585e-05
7:17144459 G T 0.034786 -6.3012e-06
7:17159349 T C 0.260568 -1.3763e-05
7:17160612 C T 1.241454 -1.3139e-05
7:17161429 G A 0.060489 -1.5654e-05
7:17162882 G A 0.113802 3.2556e-06
7:17164337 A G 0.055442 2.1412e-05
7:17166157 C A 0.198713 -3.0316e-06
7:17173879 T G 0.128639 -1.6881e-05
7:17174133 A G 0.033649 -1.9154e-05
7:17176253 C T 0.117622 1.7329e-06
7:17178000 C T 0.030660 -4.2746e-05
7:17182749 A G 0.079825 -1.6884e-06
7:17187062 C G 1.286532 2.0785e-05
7:17192663 C T 0.026580 -1.0784e-05
7:17196529 A G 1.087998 -2.7381e-05
7:17197612 T C 0.058097 2.0883e-05
7:17200506 G T 0.307639 1.6767e-06
7:17203978 A G 0.031121 1.3515e-05
7:17204040 A G 0.065076 -1.3517e-05
7:17207814 T C 0.021802 5.1405e-06
7:17215812 G A 0.456895 -2.3798e-05
7:17220482 C A 0.061161 -5.3194e-06
7:17221091 G A 0.785354 5.2301e-05
7:17221154 G A 0.231778 -1.4065e-06
7:17225607 A C 1.092753 4.1484e-05
7:17225682 A C 0.123397 -1.4200e-05
7:17233759 C A 0.031397 -6.1947e-06
7:17234207 C G 0.061619 3.4185e-05
7:17239894 T G 1.186112 1.4254e-05
7:17241627 G A 1.902495 -4.3264e-05
7:17243954 A G 1.726082 2.8872e-05
7:17269707 T C 0.080490 8.9322e-06
7:17275597 C T 0.149970 1.7352e-05
7:17279393 T C 0.049862 -5.1240e-05
7:17280135 A G 1.523519 3.3851e-05
7:17284577 C T 1.268842 3.7067e-05
7:17287287 G A 0.090753 -2.0846e-05
7:17293321 C T 0.183707 1.4950e-06
7:17298451 C T 0.095616 -1.1418e-05
7:17302449 A G 0.023055 6.1470e-06
7:17303549 G A 1.452754 2.1404e-05
7:17307741 A C 0.056153 2.8508e-05
7:17309279 A C 1.003616 8.7170e-05
7:17310673 C T 1.969424 1.6378e-05
7:17319257 G A 0.033494 1.9332e-05
7:17360044 G C 0.056062 -2.8793e-06
7:17363568 T C 1.755359 5.4535e-05
7:17374902 C T 0.462991 -3.2318e-05
7:17379110 A G 0.212374 -2.1645e-05
7:17382217 G T 0.045799 -1.6801e-06
7:17383061 C A 0.094457 -2.0314e-05
7:17394874 A G 0.024259 8.6919e-07
7:17404160 A G 0.103100 -1.2752e-05
7:17414133 G A 0.373741 -1.3018e-05
7:17422113 A T 1.425800 5.3861e-05
7:17430916 G T 0.047415 1.9731e-05
7:17433132 G T 0.126360 -3.8798e-05
7:17435623 C T 1.502490 3.2890e-05
7:17448662 G C 0.083914 -6.3002e-07
7:17462954 T G 0.092328 -1.1594e-05
7:17465535 C G 0.155988 6.9520e-06
7:17465828 T C 0.221739 -3.9094e-06
7:17470263 A G 0.040180 5.6057e-05
7:17475607 C T 0.509754 1.3506e-05
7:17478097 A G 0.035696 4.7836e-06
7:17485520 A G 0.026768 -6.1385e-08
7:17488791 G C 0.126448 -2.9925e-05
7:17494001 T G 0.042144 -1.3710e-05
7:17499411 C T 1.854298 -2.5382e-05
7:17499844 T C 0.533013 2.7968e-05
7:17501082 C A 0.919874 7.3134e-06
7:17501194 T C 0.037028 -9.8994e-06
7:17502331 T C 0.068068 -1.4635e-05
7:17507948 G A 0.501009 1.4496e-05
7:17513063 T C 0.095963 4.3476e-06
7:17515400 T C 1.789018 -1.3467e-05
7:17517644 G T 0.245414 -6.8394e-07
7:17519126 T C 0.627366 -5.2774e-05
7:17521686 C T 1.220262 -1.6112e-05
7:17524639 A C 0.671237 1.4701e-05
7:17524738 C T 0.047425 -1.4899e-05
7:17527747 G C 0.332168 -2.1928e-05
7:17531833 T C 0.035425 2.3013e-05
7:17532188 T C 0.507095 -2.3021e-05
7:17535086 G C 0.231242 -2.8802e-05
7:17540730 C T 1.186018 3.5675e-06
7:17542343 T C 0.024081 9.2948e-06
7:17542905 G A 1.792121 -2.3801e-05
7:17544284 T C 0.479012 -1.7801e-05
7:17544309 A G 0.029832 -9.5899e-06
7:17544585 G A 0.057795 -5.1987e-06
7:17552884 A G 0.448901 4.4931e-05
7:17558736 A G 0.049145 -6.1844e-06
7:17559135 A G 0.144206 -1.0018e-05
7:17559301 G C 0.240610 -2.1002e-05
7:17560178 A G 0.064608 4.9018e-05
7:17561583 G A 0.371066 -2.2724e-06
7:17564240 A G 1.847245 -4.6206e-06
7:17569639 G A 0.175771 -1.2592e-05
7:17570146 T C 0.282926 1.1031e-05
7:17570594 T C 0.268173 -1.9846e-04
7:17574314 T C 1.697982 1.1152e-04
7:17574672 G A 0.300924 4.2355e-05
7:17575276 C G 0.818302 -1.9378e-06
7:17575571 G C 0.660324 1.7382e-05
7:17579238 C A 0.284487 1.3145e-05
7:17580979 C T 0.233355 8.0814e-06
7:17581787 G C 0.228629 5.5964e-06
7:17582940 G C 1.035805 1.2361e-05
7:17583429 G T 1.138149 3.3571e-05
7:17585609 T C 1.737958 1.0815e-04
7:17586155 C T 0.048252 1.9701e-06
7:17587798 C T 0.022432 3.1017e-05
7:17587974 A G 0.972190 4.4403e-07
7:17588562 C A 0.165154 1.8927e-05
7:17593328 A G 1.760841 8.2434e-05
7:17593666 C G 0.300155 1.4889e-05
7:17595038 A G 0.082071 3.0514e-05
7:17597897 C G 0.955961 -4.3579e-06
7:17599868 T G 1.292212 2.1575e-05
7:17600137 G C 0.154105 -2.2697e-05
7:17604524 G A 0.217698 2.2422e-05
7:17625554 A G 1.837011 3.8822e-06
7:17626729 C T 0.055049 -4.0885e-06
7:17629551 C T 0.090078 -4.0636e-06
7:17632452 C A 0.024688 7.4315e-06
7:17650717 C T 0.203280 -5.0961e-06
7:17651540 T C 0.168682 -2.0461e-06
7:17665702 A G 0.034010 -2.9789e-05
7:17668495 G T 0.242346 -7.0249e-06
7:17689767 G A 0.348410 1.9652e-05
7:17691608 C T 0.662467 -1.4592e-05
7:17695217 T G 0.027911 -4.3969e-05
7:17695701 C A 0.020303 1.0631e-05
7:17700823 A G 0.198716 -6.7258e-06
7:17700892 C T 0.565452 -3.3389e-05
7:17703416 A G 0.623218 -3.5127e-05
7:17709077 T C 0.159776 -1.9417e-05
7:17712531 G A 1.213546 -2.3878e-05
7:17713231 C T 1.587154 -6.5545e-05
7:17714252 C T 0.041297 5.1961e-05
7:17717994 A G 0.037716 -2.5349e-05
7:17723110 A G 1.318231 -1.5142e-05
7:17725680 T C 1.370027 -2.1952e-05
7:17726111 G T 0.063349 2.4199e-05
7:17726121 G A 1.574404 -1.1704e-05
7:17736127 G A 0.030621 -1.0737e-05
7:17739031 C T 0.769803 -3.5377e-07
7:17739141 G A 1.478201 6.3699e-06
7:17740423 G A 0.283062 2.7541e-05
7:17753910 T C 0.079419 4.5446e-05
7:17754905 G A 0.053589 9.6149e-06
7:17757841 C T 0.036538 1.8625e-05
7:17759856 C T 0.404212 -7.7403e-06
7:17766429 T C 0.200806 1.7394e-06
7:17768730 T C 1.614737 -1.5850e-05
7:17786499 T C 0.115831 -3.1640e-05
7:17786555 T C 1.598595 -2.5628e-05
7:17796008 G T 0.327553 1.0788e-05
7:17796095 A G 0.745595 1.5441e-05
7:17814607 G A 1.069711 6.2991e-06
7:17822386 T C 1.665031 -4.0508e-05
7:17829247 T C 1.014382 -2.1022e-05
7:17842957 C A 0.043728 5.0294e-06
7:17854532 T G 1.020423 -2.7814e-05
7:17861733 T C 0.054679 -1.0588e-05
7:17861958 G T 0.187885 -1.4472e-05
7:17872368 G C 0.026924 -1.7506e-05
7:17879553 A G 0.163590 2.4244e-06
7:17883994 C G 0.036373 3.7068e-06
7:17888078 C T 0.081902 -2.9322e-05
7:17911038 T C 0.788512 -2.4148e-05
7:17911604 T C 0.024237 -1.2579e-05
7:17921253 T C 0.070499 -9.1119e-07
7:17924499 C T 0.116395 3.4727e-06
7:17927789 T C 0.773084 1.1071e-06
7:17929655 T C 0.515827 1.5511e-05
7:17958300 C T 0.036740 -3.2668e-05
7:17961676 T C 0.085842 -1.6312e-05
7:17963039 A G 0.024827 6.6661e-06
7:17974866 C T 0.330944 -4.0600e-05
7:17978826 T C 0.042082 1.6327e-05
7:17979793 A G 0.860569 1.5735e-05
7:17982646 C T 0.159419 2.9714e-05
7:17997163 C T 0.199557 1.3567e-05
7:17997702 C T 0.139717 3.1826e-05
7:18003774 C T 0.035866 2.1495e-05
7:18007643 C A 0.043192 4.4784e-05
7:18008582 A G 1.034841 -1.5819e-05
7:18011321 T G 0.093473 1.3829e-05
7:18015161 G A 0.138853 1.3197e-05
7:18016725 C G 1.847472 2.4384e-05
7:18017502 A G 0.286947 -1.7993e-05
7:18034122 T C 1.130823 -5.8763e-06
7:18040990 G C 0.109089 2.5126e-05
7:18044262 G A 1.363760 -9.6750e-06
7:18059158 C T 0.073398 8.7521e-06
7:18064857 G T 0.363296 -5.5278e-05
7:18065619 G C 0.106697 -4.7432e-05
7:18065822 C G 1.155796 -1.3799e-05
7:18066569 A C 0.857839 4.5639e-06
7:18067261 C G 0.071460 1.7789e-06
7:18072475 T C 0.189871 -5.4724e-05
7:18079091 G A 0.073671 -2.9481e-05
7:18083710 T C 0.067529 -4.7017e-06
7:18083973 A C 0.324800 3.7832e-05
7:18085785 C T 0.192409 -1.3358e-05
7:18088339 G A 0.032325 6.6999e-06
7:18088558 T G 0.291728 -2.0505e-05
7:18095821 C T 0.364185 1.7007e-05
7:18099741 C A 0.038901 -2.5280e-05
7:18101378 C T 0.125954 1.6399e-05
7:18103995 C T 0.028635 -3.2366e-06
7:18104972 T C 0.862390 8.0454e-06
7:18105789 C T 0.053150 -6.3506e-06
7:18106086 C G 0.045614 1.1189e-05
7:18108671 C A 0.238260 1.5344e-06
7:18120806 A C 0.386519 -1.7673e-05
7:18124420 A G 0.082710 -4.4688e-05
7:18131727 A G 0.568097 -1.0435e-05
7:18132062 A G 1.000500 1.1234e-05
7:18133252 T C 0.038453 -2.5339e-05
7:18143918 G A 0.285418 -3.3588e-05
7:18144578 T C 0.069380 -1.0901e-05
7:18146906 C G 1.753626 -5.2824e-06
7:18149465 A T 0.058315 2.0001e-05
7:18162001 A C 0.065611 1.0696e-05
7:18171731 A G 0.385169 -2.6900e-05
7:18181230 A G 0.108768 9.7107e-05
7:18182771 C T 0.418971 1.0647e-05
7:18186191 G C 0.071626 -2.6312e-05
7:18187817 A G 0.034938 7.9260e-06
7:18189922 A G 0.074050 -1.5923e-05
7:18198925 T C 0.116821 -6.2970e-07
7:18201223 G A 0.425547 6.9234e-06
7:18205002 C T 0.071992 2.4661e-05
7:18205779 G A 0.745307 5.0599e-05
7:18215486 T C 0.026382 -5.6147e-07
7:18218581 G A 0.060389 9.9674e-06
7:18218686 T C 0.143975 -5.9440e-06
7:18220607 A G 0.023402 -3.1246e-05
7:18221134 T C 0.955756 7.3418e-05
7:18223458 G T 0.076020 -9.4291e-06
7:18231580 G C 0.067302 -5.4381e-05
7:18238252 G A 0.037918 -4.3276e-06
7:18242296 G T 0.103792 3.9324e-05
7:18266168 A G 0.103659 -1.6822e-05
7:18276993 T G 0.485300 2.3928e-05
7:18277071 T C 0.036551 -2.8745e-05
7:18295790 T C 0.995378 -2.3361e-05
7:18316936 G A 0.062716 7.4994e-06
7:18318660 G A 0.331905 -1.2717e-05
7:18321062 G C 0.040206 -1.5949e-05
7:18331915 A G 0.486640 7.6083e-06
7:18339268 C T 0.047960 -2.2565e-05
7:18351878 A C 0.035509 -1.8787e-05
7:18364948 G A 1.948200 1.7708e-07
7:18369320 G A 0.374279 -6.2353e-06
7:18369502 G A 0.486228 8.8552e-06
7:18374591 T C 0.210313 2.1694e-05
7:18375750 C T 0.431591 -2.8135e-07
7:18385547 T C 0.058327 -8.7591e-06
7:18392383 G T 0.238325 4.2518e-06
7:18394098 A C 0.371056 -1.8304e-05
7:18394460 G A 0.040063 -3.0651e-05
7:18395436 C T 0.443850 -1.1923e-05
7:18396960 A G 0.034717 2.7386e-05
7:18397024 T C 0.204974 -3.7100e-05
7:18399706 G C 0.054510 2.4884e-05
7:18406212 C T 0.090185 1.6649e-05
7:18409310 G A 0.084758 -2.7117e-05
7:18409478 C T 0.032137 -1.7544e-05
7:18411672 C T 0.454776 8.9794e-04
7:18426868 T C 0.025042 -2.7401e-05
7:18428951 A G 0.125026 -1.1665e-06
7:18429308 G A 0.043851 9.6011e-06
7:18442275 T G 0.024052 5.5468e-06
7:18445423 C T 0.035957 8.3958e-06
7:18447378 A C 0.117113 1.7513e-05
7:18447491 A G 0.055815 -2.2819e-06
7:18449242 A G 0.046853 -5.3665e-06
7:18454927 G A 0.066150 -1.7358e-05
7:18455288 T C 1.199871 -7.7288e-05
7:18459986 G A 0.038171 2.1832e-05
7:18461706 A G 0.695512 -4.2828e-05
7:18466286 A T 0.065871 5.5468e-05
7:18467222 A G 0.085988 1.3125e-05
7:18476022 A G 0.050885 -2.4550e-05
7:18485913 C T 0.039284 2.4236e-05
7:18485956 T G 0.049879 -5.1812e-06
7:18488172 T G 0.041368 -2.0601e-06
7:18491959 T C 0.053598 -8.2477e-06
7:18509289 T C 0.032104 -1.0987e-05
7:18514307 G A 0.031163 8.9952e-06
7:18518252 A G 0.384760 -2.3165e-05
7:18520024 C T 0.047149 4.0233e-06
7:18524133 T C 0.063537 7.4829e-06
7:18533930 C T 0.056662 7.1539e-06
7:18548419 G A 0.746835 -1.7189e-05
7:18549246 G A 0.044078 6.0321e-06
7:18552960 G A 0.038872 7.9228e-06
7:18571206 G A 0.042365 8.9356e-06
7:18588445 A G 1.367152 2.2662e-05
7:18590577 A G 0.057886 -2.8411e-06
7:18598021 G A 0.021779 -4.3361e-05
7:18600298 C T 0.102980 -2.9364e-05
7:18604337 C T 0.507264 3.8726e-06
7:18606138 G A 0.120151 -3.2199e-05
7:18613603 T C 0.050080 1.9425e-06
7:18624800 C T 1.071918 2.4199e-05
7:18625486 T C 1.862559 -6.9453e-06
7:18630523 G T 0.316948 -6.7369e-06
7:18631311 C A 0.045562 -1.5953e-05
7:18633807 G A 0.637584 -7.6958e-06
7:18634929 G A 0.509877 -8.0238e-05
7:18636654 G A 0.094895 2.7218e-06
7:18638811 G C 0.129541 -1.4420e-05
7:18644762 G A 1.797620 -1.2287e-05
7:18644974 G T 0.122978 -4.1716e-06
7:18645710 T C 0.042819 8.9740e-06
7:18656230 G A 0.023081 3.8975e-06
7:18656677 C T 1.796821 -8.4705e-06
7:18664580 G A 0.998747 6.8998e-05
7:18672384 T G 1.204695 3.3920e-06
7:18676842 T G 0.192818 -3.6074e-05
7:18680661 G C 1.524717 1.2290e-05
7:18681740 T C 0.179887 -2.4050e-05
7:18681992 G C 0.181705 -3.5028e-05
7:18687955 A C 0.041151 8.7110e-06
7:18688458 A C 0.033124 -2.5793e-05
7:18691879 G T 0.021702 -9.8518e-06
7:18694435 C A 0.301570 -2.8969e-06
7:18694680 T C 0.099962 -1.8449e-05
7:18697589 G A 0.422113 1.1150e-05
7:18700375 G C 0.137659 -4.0647e-05
7:18701937 C A 0.040829 -1.3720e-06
7:18706918 A G 0.357745 -7.3162e-06
7:18710388 A G 0.218369 1.9220e-05
7:18714359 A G 0.370978 2.6814e-06
7:18715271 G A 0.356976 1.2671e-05
7:18720135 T C 0.160143 4.0958e-05
7:18723446 T C 0.289888 -7.4638e-06
7:18728485 G A 0.199609 4.4405e-05
7:18740123 C T 0.056273 2.6302e-05
7:18741349 A G 0.197048 3.8424e-05
7:18741367 G T 0.376824 -3.0105e-05
7:18744896 A G 0.071765 1.6379e-05
7:18747178 A G 0.204133 -3.3108e-05
7:18762588 G A 0.064180 3.0857e-08
7:18767343 G A 0.501074 2.2986e-06
7:18768578 T C 0.051336 4.2869e-05
7:18768692 G C 0.076666 -6.8253e-06
7:18770945 T C 0.046996 -7.5858e-06
7:18782679 A G 0.088186 -4.1866e-05
7:18788998 G T 0.062560 -1.9519e-06
7:18789991 T C 0.424327 9.4738e-06
7:18794621 C A 0.066880 5.5225e-05
7:18805880 G A 0.079072 2.5725e-05
7:18810062 T C 0.041702 6.5231e-05
7:18812445 A C 0.143586 1.1149e-05
7:18815473 A C 1.057393 1.6417e-05
7:18815667 T G 0.049473 6.0300e-06
7:18825917 G A 0.045380 1.9388e-05
7:18828709 C T 1.665940 1.0454e-05
7:18831464 C T 1.696220 -1.5863e-06
7:18832370 A G 0.021708 6.4653e-05
7:18834139 C T 0.069032 7.4849e-06
7:18835725 C T 0.131735 1.5710e-05
7:18838463 A C 1.283662 6.9855e-06
7:18845072 G A 0.148675 1.4628e-05
7:18847958 C T 1.698154 1.5718e-05
7:18854186 T C 0.644582 -1.6307e-05
7:18855053 T C 0.045227 -2.9129e-05
7:18859352 G T 0.572103 9.4474e-06
7:18861147 G A 1.478169 1.0959e-05
7:18861181 A G 0.088046 -1.8535e-05
7:18861219 G A 0.734930 2.0865e-05
7:18861265 C T 0.100867 4.5845e-05
7:18861547 A G 0.050976 1.0593e-05
7:18864637 A G 0.445009 -3.1353e-05
7:18864783 G A 0.155011 1.7895e-05
7:18866070 A G 0.050882 4.9720e-06
7:18866190 G A 0.085774 -3.2516e-05
7:18868031 T C 0.661025 6.8134e-06
7:18868745 G A 0.029962 -2.2154e-05
7:18870428 A G 1.947249 4.3143e-06
7:18878259 C T 0.782085 4.0173e-06
7:18879442 C T 0.082480 1.8616e-05
7:18879945 A G 0.077166 -9.1283e-07
7:18883682 G A 0.070671 4.6856e-05
7:18887633 G A 0.044062 -2.5053e-06
7:18895565 T C 0.068373 4.3090e-05
7:18896186 A C 0.042741 -2.5349e-05
7:18905908 A G 0.709301 2.5061e-07
7:18907930 C A 0.703909 -8.6272e-06
7:18919388 A G 0.020189 2.1502e-05
7:18922889 C T 0.089815 3.2419e-05
7:18924289 A C 0.345917 -1.9581e-05
7:18926662 C T 0.515833 -1.9255e-05
7:18934478 T G 1.730768 -5.2405e-05
7:18934636 A C 0.254577 7.4122e-05
7:18935459 C T 0.479353 2.5576e-06
7:18938613 A C 0.083145 -6.7747e-06
7:18939823 A G 0.614889 3.3392e-05
7:18941492 C G 0.105142 1.9007e-06
7:18942669 G A 0.315790 -5.0780e-06
7:18942904 T G 0.658387 -1.8727e-05
7:18943298 G A 0.083100 -3.0867e-06
7:18949382 C T 0.124958 7.3439e-06
7:18953422 T C 0.634069 -9.3365e-06
7:18957353 A C 0.389441 4.3980e-05
7:18959138 A G 1.756884 4.0931e-05
7:18964076 G A 0.981969 -4.6650e-06
7:18965399 T C 0.196441 2.2086e-05
7:18974057 C T 0.074277 -1.8568e-05
7:18975056 G T 0.346937 -2.5056e-05
7:18975650 G A 0.160636 1.4115e-05
7:18977047 T C 0.146267 2.7892e-05
7:18977483 T C 0.390382 -1.0043e-05
7:18977511 G T 0.332214 -7.7103e-07
7:18979516 G A 0.844084 4.0954e-05
7:18988341 T C 0.026181 -2.3170e-05
7:18993870 T C 1.506962 3.8046e-05
7:18994327 G A 0.108787 5.8202e-06
7:18996812 A G 0.100143 -3.1262e-05
7:18998604 C A 0.734615 -3.9355e-05
7:19002896 T C 0.052427 -2.0559e-05
7:19003882 T C 0.026791 1.0108e-05
7:19015263 G T 1.549388 1.9610e-04
7:19020966 A G 0.216068 -4.0512e-06
7:19021083 A C 0.195172 1.3743e-05
7:19022170 T C 0.338566 -2.5803e-05
7:19022361 C T 0.027921 2.5052e-05
7:19030751 C G 1.388123 1.0946e-05
7:19031935 T C 0.192374 -1.3464e-05
7:19036775 C T 0.197278 -1.6604e-05
7:19038332 G A 0.695775 -2.8819e-06
7:19052733 A G 0.308048 2.9305e-05
7:19055797 C A 0.154599 6.6468e-06
7:19059075 C T 0.084784 -7.3334e-06
7:19060674 C T 0.090688 4.9860e-05
7:19061426 A G 0.574738 -1.7786e-05
7:19063940 C G 0.623754 9.6130e-06
7:19064020 T C 0.771507 6.9043e-05
7:19080344 G C 0.295873 5.2635e-05
7:19093669 C T 1.963358 -2.4072e-05
7:19096224 G A 0.091844 -1.3097e-04
7:19102485 T C 0.020991 5.1233e-06
7:19105119 A C 0.106132 1.4782e-05
7:19109456 A G 0.024883 -3.4986e-05
7:19110113 T G 0.044400 2.2734e-05
7:19110531 A G 0.685694 -5.3498e-05
7:19111578 C G 0.021406 3.0995e-05
7:19112064 C G 0.111715 1.7904e-06
7:19130499 C T 0.034325 2.6276e-05
7:19130599 T C 0.070632 4.0065e-05
7:19132902 C T 0.033968 3.2924e-05
7:19134995 C T 0.356982 3.9939e-06
7:19137228 C T 0.820042 7.8150e-05
7:19139417 C T 0.055913 8.4408e-05
7:19141259 G A 0.336397 -1.2380e-05
7:19141455 G A 0.258614 -4.3327e-06
7:19141694 C T 0.057165 -1.8052e-05
7:19145326 C T 0.146254 -3.3047e-05
7:19148847 G T 0.399266 -3.1058e-06
7:19149966 G A 0.153868 3.2895e-05
7:19150091 G T 0.101656 -2.0540e-05
7:19160782 G T 0.073210 3.5897e-06
7:19164041 C T 0.052862 4.8213e-06
7:19164114 G A 0.194594 -4.6452e-06
7:19165301 T C 0.036869 8.3205e-06
7:19166673 A G 0.080139 -2.0338e-05
7:19177876 G C 0.244618 -5.6034e-05
7:19179574 T C 0.055598 2.3229e-05
7:19183625 C T 0.043208 1.2885e-06
7:19186465 T C 0.121524 -4.1053e-05
7:19186886 C G 0.598521 5.2671e-05
7:19192848 G A 0.031215 -1.0894e-05
7:19194435 A G 1.111468 2.5078e-05
7:19196633 G A 0.059713 -1.7780e-05
7:19199469 T C 0.053543 3.0153e-05
7:19202240 A G 0.518712 -1.4503e-05
7:19209526 T G 0.047454 -1.7413e-06
7:19211045 G A 0.103006 -3.7256e-05
7:19211709 C T 0.151249 -1.8763e-05
7:19212535 A C 0.035827 9.6967e-06
7:19213929 A G 0.125536 -2.8229e-05
7:19221149 C A 0.078299 -2.9243e-05
7:19221417 T C 0.096362 -3.1484e-06
7:19225377 G A 0.062339 3.0240e-05
7:19226244 A C 0.827163 5.9479e-06
7:19240384 T C 0.031027 1.9135e-05
7:19241735 C A 1.335174 3.0657e-05
7:19251938 C G 0.060178 2.5475e-05
7:19252156 G T 0.225484 2.6023e-05
7:19260935 G A 0.653657 7.4757e-06
7:19262954 C T 0.051057 3.8131e-05
7:19288379 C T 0.118606 3.1835e-05
7:19292839 A G 0.388246 7.8366e-05
7:19295320 G C 0.578922 -7.4421e-05
7:19303352 G A 0.027612 -1.5977e-05
7:19321873 C T 0.044043 -3.0157e-05
7:19326626 G A 0.030215 -6.5113e-06
7:19327146 A G 0.022039 9.1750e-06
7:19331345 G C 0.032666 -1.1198e-05
7:19338219 T G 0.111682 3.4954e-05
7:19347037 A G 1.025535 -2.4244e-06
7:19353107 A G 1.271854 3.0931e-06
7:19353580 T G 0.154758 1.2966e-05
7:19355187 T G 1.118194 -7.3467e-06
7:19356216 C T 0.035412 -2.2256e-05
7:19359089 A G 0.027077 -1.4559e-05
7:19369093 G A 0.464828 -1.8197e-05
7:19369890 T G 0.064189 -2.0958e-05
7:19373182 G A 0.027184 -2.9209e-05
7:19373422 A G 1.120219 -1.2871e-06
7:19389750 G A 0.642067 3.7892e-06
7:19394432 G A 0.868379 6.7430e-06
7:19397949 C T 0.058762 7.5491e-05
7:19405928 C T 0.084927 1.7998e-06
7:19410205 C T 0.125578 9.9565e-06
7:19411289 T C 1.655417 -5.6786e-05
7:19419586 G C 0.130025 -2.2764e-05
7:19421606 T G 0.226091 3.0591e-05
7:19439265 G T 1.886935 -5.8355e-05
7:19440352 G A 0.698729 -3.7813e-06
7:19448511 A G 0.962098 -3.4877e-05
7:19448849 T C 0.158211 4.6445e-05
7:19453292 T C 0.071129 -4.9298e-06
7:19464080 T C 1.392180 -3.1088e-05
7:19468258 A G 0.257686 5.8675e-05
7:19468584 T C 0.032841 2.2843e-06
7:19469355 A C 1.046581 -2.2642e-05
7:19470226 G A 0.068224 8.9932e-06
7:19476740 G A 0.047532 7.3464e-06
7:19480069 T C 0.034321 -2.0945e-05
7:19484079 G C 0.024295 -9.7630e-07
7:19485005 A G 0.169624 5.0761e-05
7:19485885 A G 0.088952 -1.7282e-05
7:19492739 C T 0.040956 -2.2288e-05
7:19500810 G A 0.148182 -2.1619e-05
7:19510791 A G 1.950151 -1.9528e-05
7:19516010 A G 0.067390 3.3177e-06
7:19516492 A G 1.886938 -1.6754e-05
7:19520977 A G 0.101104 2.6212e-06
7:19524765 G A 0.066883 5.7228e-06
7:19530219 C T 0.141099 3.7724e-05
7:19532215 A G 0.066332 -1.3090e-05
7:19537100 T C 0.143384 5.4984e-06
7:19542982 T C 0.471995 7.7152e-06
7:19548302 A G 0.207743 1.3960e-05
7:19550452 G C 0.075647 2.0147e-06
7:19550836 T C 0.299220 -2.5871e-05
7:19561579 A C 0.084450 9.4418e-06
7:19562090 C A 1.354366 4.0967e-05
7:19569192 A G 0.048538 -5.2568e-06
7:19577927 T C 0.023698 -7.0290e-06
7:19580209 G T 0.068987 1.2890e-06
7:19592754 A G 0.311690 -9.2064e-06
7:19606286 A C 0.093616 -4.4272e-05
7:19606982 T C 0.068377 7.1976e-06
7:19609643 G A 1.264824 -3.8242e-06
7:19616522 T C 0.364305 -5.6305e-05
7:19621267 C A 0.042799 -1.9827e-05
7:19635404 G A 0.042777 4.7393e-05
7:19645416 C T 0.084989 1.1350e-06
7:19649958 G A 0.050541 4.5289e-06
7:19650458 A G 0.046036 -1.3264e-06
7:19651689 G A 0.077173 3.0306e-05
7:19653163 G A 0.115149 -1.0733e-05
7:19653386 G A 0.033416 -2.7256e-05
7:19654441 G A 0.080643 4.4726e-06
7:19660062 T A 0.173733 -9.1223e-06
7:19665590 G A 0.029657 6.5395e-06
7:19678460 A C 0.181795 -4.1105e-05
7:19681557 G A 0.053468 -2.4640e-05
7:19682418 G C 0.049437 2.7624e-05
7:19682477 G A 0.072525 7.8155e-06
7:19682580 C T 0.154508 -5.1334e-05
7:19683603 A C 0.956288 -4.0469e-06
7:19685824 G T 0.034798 6.5508e-06
7:19692174 T C 0.590305 -2.2415e-06
7:19698661 C A 0.862770 1.6142e-05
7:19700179 T C 0.191413 -1.4675e-04
7:19703556 T C 0.154699 -4.3591e-05
7:19729549 G A 0.110757 3.1570e-05
7:19730628 A G 0.052677 -3.9248e-05
7:19735262 C A 0.038723 -1.3994e-07
7:19736899 G A 0.039862 2.9157e-05
7:19740261 T G 0.074472 -3.4009e-06
7:19740272 C T 0.073690 -2.0961e-05
7:19751569 T C 0.182075 -3.8904e-06
7:19753063 G A 0.078536 3.0170e-05
7:19759433 C T 0.094408 1.3186e-05
7:19763427 T C 0.396679 5.2711e-06
7:19764946 T G 1.285750 -1.4021e-05
7:19768740 T C 0.304867 -3.7041e-05
7:19768920 C T 0.020579 -1.9725e-05
7:19782705 A G 0.052027 1.2641e-05
7:19784301 C T 0.046668 1.2476e-05
7:19790873 T C 0.066497 -1.1727e-05
7:19791875 A G 0.209719 -4.5156e-06
7:19792808 A G 0.104133 1.7463e-05
7:19797727 C A 0.071902 -2.6926e-06
7:19798531 A G 0.642498 -3.3015e-06
7:19805480 T C 0.291183 1.0993e-05
7:19816943 T G 0.038444 1.8705e-05
7:19821953 T G 0.022536 -4.2129e-06
7:19831725 T C 0.087981 -4.6445e-05
7:19834657 C T 0.022922 -1.6142e-05
7:19836420 G A 0.077030 -9.3805e-06
7:19841745 T C 0.112607 -3.9590e-05
7:19842074 G A 0.052527 -1.8428e-06
7:19843004 T C 0.053741 9.3883e-06
7:19846558 G C 0.184535 -7.6719e-06
7:19847016 T G 0.294471 5.1186e-06
7:19853735 A G 0.125289 1.4527e-05
7:19853857 T C 0.034295 -1.1771e-05
7:19855997 A G 0.091886 -4.5362e-05
7:19870484 C T 0.046672 -2.9982e-05
7:19871311 C T 0.527194 3.5771e-05
7:19892154 C T 0.031212 9.6616e-07
7:19893104 G C 0.037463 -1.2811e-05
7:19902756 G A 0.033520 -1.8804e-05
7:19903452 A G 0.243473 5.0112e-05
7:19908796 A G 1.968149 3.2988e-06
7:19908870 C A 0.076848 -1.0324e-05
7:19913905 C T 0.227464 1.6257e-05
7:19915096 T C 0.223585 2.0402e-05
7:19916190 T G 0.219002 7.3660e-05
7:19935339 G A 0.075900 5.5717e-06
7:19936640 T C 0.216734 7.9714e-05
7:19938943 C A 0.848991 2.2313e-05
7:19939084 G A 0.501357 6.0250e-05
7:19946700 C T 0.219574 7.9896e-05
7:19950795 C T 0.098069 5.4014e-06
7:19952472 C A 0.027093 2.1419e-05
7:19970658 A G 0.233115 6.5764e-05
7:19974317 G T 0.026087 2.2765e-05
7:19975992 G C 0.379278 2.6071e-05
7:19977693 T C 0.055367 -7.8712e-06
7:19978770 C T 0.094749 -2.0004e-05
7:19981460 A G 0.469311 2.9219e-05
7:19985452 T C 0.035571 -4.0018e-05
7:19985579 G A 0.597174 -1.7212e-05
7:19997804 A G 0.548048 -2.7118e-05
7:20007076 C T 0.032845 -1.5755e-05
7:20007688 A G 0.753609 -3.5644e-06
7:20009460 T C 0.111721 4.7238e-06
7:20012429 A G 0.032254 -1.4171e-05
7:20018453 C A 0.686372 -4.2871e-05
7:20021151 C G 0.972466 -7.0472e-06
7:20022789 T C 0.682305 3.1119e-06
7:20024441 A C 0.034591 -7.2394e-06
7:20026035 G T 0.495329 5.6792e-06
7:20030579 T C 0.032085 -9.7542e-06
7:20030597 C A 0.065965 1.4550e-05
7:20033899 G A 0.266761 -1.2902e-06
7:20036179 T G 0.880365 2.9854e-05
7:20037912 T A 0.032676 -3.1129e-06
7:20043654 C T 0.826085 3.4851e-05
7:20047575 C A 0.037142 -3.6051e-05
7:20051903 G A 0.367564 2.2096e-05
7:20052426 T C 0.118723 6.5921e-06
7:20062973 A G 0.132134 2.2144e-05
7:20067538 G A 0.176729 3.4601e-05
7:20071114 G C 0.709667 9.0678e-06
7:20072606 A G 0.429634 3.9401e-06
7:20076555 G C 0.375377 -8.8249e-05
7:20081431 A G 0.032234 2.1055e-05
7:20082994 A G 0.351562 -2.4846e-05
7:20083533 C T 1.862721 -1.3223e-05
7:20091581 A T 0.024019 -1.7447e-05
7:20093641 A G 1.328526 -3.2431e-05
7:20104412 T C 1.701910 -3.9834e-05
7:20114509 A C 0.044822 1.2988e-05
7:20116408 A C 0.099455 -1.7696e-05
7:20120813 C T 0.627970 8.3083e-06
7:20124263 T C 0.068328 1.5906e-05
7:20124501 C T 0.704305 2.1099e-05
7:20124541 A G 1.553102 7.2317e-06
7:20124908 C T 0.046961 3.3286e-06
7:20124977 G A 1.431630 -5.1978e-05
7:20125586 G A 0.931896 7.1083e-06
7:20126961 C T 1.857002 -9.9120e-06
7:20128307 T C 0.156251 -4.2170e-06
7:20128426 T C 0.111072 -4.6214e-05
7:20129084 A G 0.025746 -2.4953e-05
7:20135214 G C 0.717172 1.3724e-05
7:20139921 A G 0.706100 -2.0462e-05
7:20143781 T C 0.071311 2.5379e-05
7:20147102 T C 0.173941 -2.6501e-07
7:20152343 T C 0.804932 -6.4377e-06
7:20153317 A G 0.035435 -3.2441e-05
7:20155039 G A 0.114665 -3.2370e-05
7:20155264 C G 0.076618 -2.7715e-05
7:20158446 T G 0.142959 1.3176e-05
7:20158556 A C 0.550576 -2.5501e-05
7:20166900 A T 0.329484 1.3844e-05
7:20168351 C T 0.274370 -1.5027e-05
7:20177882 T C 0.592084 7.2184e-06
7:20180717 G C 1.139613 -4.9125e-06
7:20182020 G T 0.866438 -2.4863e-05
7:20182844 A G 0.276327 2.6051e-05
7:20184941 C G 0.024714 1.9092e-05
7:20187688 A C 0.561927 -4.7579e-06
7:20194732 G T 0.024636 1.9871e-05
7:20198440 A G 0.467798 4.4414e-06
7:20199532 A G 0.053157 -2.9891e-05
7:20201395 C G 0.161785 -6.8489e-06
7:20216348 T C 0.719113 2.1563e-05
7:20218046 A G 0.054228 5.6444e-06
7:20224363 G C 1.007355 1.5488e-05
7:20228512 T C 0.069152 1.1172e-05
7:20231792 T C 0.286905 -9.8276e-06
7:20245873 G A 0.206204 1.3988e-06
7:20251069 C G 0.205808 -7.1915e-06
7:20257959 G A 0.025736 2.9910e-05
7:20258979 C T 0.070090 -2.2591e-05
7:20265507 C A 0.047292 2.5581e-05
7:20278642 T G 0.069061 1.2309e-05
7:20279846 G A 0.037132 2.5140e-05
7:20281553 C A 0.641395 1.5772e-05
7:20282203 A G 1.864217 -2.3727e-05
7:20282736 T C 0.517894 -7.1638e-07
7:20287336 T C 0.039258 3.5178e-07
7:20287637 A G 0.129310 -6.6710e-06
7:20288180 C T 0.135098 -4.8794e-06
7:20289815 C T 0.032410 1.1631e-05
7:20297926 A C 0.515453 4.0956e-06
7:20302460 T C 0.024558 4.8419e-06
7:20308422 C T 0.562823 1.3050e-05
7:20308751 T C 0.096589 -8.4049e-06
7:20309452 C T 0.033513 -1.2277e-05
7:20320303 C T 0.035029 3.0306e-05
7:20320305 T C 0.864136 -2.3691e-05
7:20324950 C T 0.034889 -8.3169e-06
7:20331581 C T 0.111793 -4.3575e-06
7:20331802 A G 0.054816 9.0378e-06
7:20333435 A C 0.055166 3.0530e-05
7:20335193 T C 0.213484 -1.9856e-05
7:20335488 C T 0.361929 -4.5805e-06
7:20338424 C T 0.173194 8.3601e-06
7:20338737 C T 0.030754 -1.6695e-05
7:20344126 A G 0.150139 2.5790e-05
7:20344650 C T 0.264314 -5.4350e-06
7:20347570 G A 0.795383 -2.1790e-06
7:20351817 A G 0.266687 -2.5966e-06
7:20355038 C T 0.259247 2.2753e-06
7:20359875 G T 1.381586 -6.0393e-05
7:20361235 A G 0.065712 2.1145e-05
7:20364992 G A 0.038547 -1.9299e-05
7:20366528 G A 0.387208 1.4488e-05
7:20370231 C T 0.190523 1.3092e-05
7:20371870 A C 0.151285 -9.0697e-05
7:20372019 G A 1.683159 5.1499e-05
7:20373632 A G 0.614912 2.2505e-05
7:20376245 G A 0.138116 -2.2467e-06
7:20383814 T C 0.112591 6.9047e-06
7:20388083 T C 0.031355 7.8504e-06
7:20395186 A G 0.243093 -6.8919e-07
7:20407356 C T 1.805604 -1.0914e-05
7:20409559 C T 0.088436 4.1979e-05
7:20411514 C T 0.623088 6.7203e-06
7:20412200 C T 0.814907 -4.9665e-05
7:20414854 A G 0.175378 9.4129e-06
7:20424889 G T 0.791475 2.0607e-05
7:20426688 C T 0.029164 2.9794e-05
7:20429537 A G 0.053715 1.1734e-05
7:20435041 G T 0.209073 1.9869e-05
7:20435235 A G 0.029930 6.4944e-06
7:20444044 T G 0.056562 -4.4008e-05
7:20444533 A G 0.053826 1.4870e-05
7:20449122 T G 0.054507 1.4693e-05
7:20450424 T G 0.096726 3.7896e-06
7:20451486 G T 0.138019 7.0933e-06
7:20453875 T C 1.289401 -2.2599e-05
7:20461417 C T 1.188284 -3.0443e-05
7:20462178 G A 0.173230 2.1813e-05
7:20471434 T G 0.147279 2.3888e-06
7:20473280 C T 0.089289 -1.2219e-05
7:20479039 C A 0.109712 1.8266e-05
7:20479899 A G 0.082947 7.4408e-06
7:20480171 C G 1.076537 -7.3325e-06
7:20483338 C T 0.097592 -2.7870e-05
7:20483649 A C 0.082201 1.7693e-05
7:20485611 G A 0.085823 2.8915e-05
7:20486864 C A 0.027093 -1.5670e-05
7:20489873 G A 0.911561 2.5763e-06
7:20492403 T C 0.133131 1.7204e-05
7:20494055 T C 0.207428 4.0738e-07
7:20497113 T C 0.918559 6.6530e-06
7:20498308 A G 0.036645 9.9592e-06
7:20499738 G A 0.344314 4.8930e-05
7:20501042 C A 0.047795 9.4490e-07
7:20504864 G A 0.050060 9.3376e-06
7:20504914 C T 0.428030 3.2127e-05
7:20506914 A G 0.491869 -1.1494e-05
7:20506923 C T 0.031721 1.9152e-05
7:20512082 A C 1.778547 1.3015e-05
7:20512711 G A 0.021221 3.4164e-06
7:20513369 A G 0.832454 -1.2327e-05
7:20521548 A G 0.206253 3.8952e-06
7:20522786 T C 0.245420 1.3123e-05
7:20527713 T C 0.318902 1.0303e-05
7:20530538 T C 0.040511 -9.7789e-06
7:20532539 C T 0.056847 1.5562e-06
7:20549933 A G 0.061200 -1.7418e-06
7:20561303 C T 0.841373 3.8171e-06
7:20568092 G A 0.173129 2.2502e-05
7:20571807 G T 0.213014 -1.4565e-05
7:20583767 G A 0.206493 2.2089e-06
7:20584559 A G 0.707759 1.1886e-05
7:20594309 G A 0.552044 7.9385e-06
7:20596814 C T 1.969561 4.1606e-05
7:20603188 A G 0.378408 1.1299e-05
7:20612757 T C 0.079182 -9.9588e-06
7:20613781 G C 0.049823 -1.4876e-05
7:20616292 G A 0.464831 3.6058e-05
7:20617266 G A 0.057941 8.9597e-06
7:20621488 C T 0.815072 3.7806e-06
7:20622645 A G 0.806059 -1.4134e-05
7:20624095 T G 0.045016 -2.9787e-05
7:20624988 A G 0.058444 -6.9173e-05
7:20627236 C T 0.312778 -2.2103e-05
7:20637447 C T 0.028479 -2.4309e-06
7:20637721 C A 0.752331 1.4186e-05
7:20638231 G T 0.300180 9.8906e-06
7:20640840 A G 0.236488 -2.2230e-06
7:20641104 C T 0.464643 5.0516e-05
7:20641635 T C 0.137071 -1.3911e-05
7:20641893 A G 0.867892 4.9488e-06
7:20642445 C T 0.280835 -2.0869e-05
7:20647015 G C 0.509410 2.3436e-05
7:20661294 C T 0.025889 1.4786e-06
7:20664030 C T 0.067474 4.5511e-06
7:20680449 T C 1.446346 3.7560e-05
7:20681260 G A 0.055507 -1.4015e-06
7:20682884 T C 0.057724 -4.0773e-05
7:20683170 C T 0.029118 -5.8640e-07
7:20683610 G A 0.226792 -3.6130e-05
7:20687604 G A 0.270890 2.0111e-05
7:20689112 A C 0.050255 -1.8716e-05
7:20689176 C T 0.026268 -3.7650e-05
7:20691047 C T 0.411545 1.8784e-05
7:20693542 A C 1.566410 -8.8379e-05
7:20698270 G A 0.620644 -9.9027e-06
7:20711893 A G 0.038476 -7.2484e-06
7:20712495 G A 0.711703 -6.8063e-06
7:20716209 C A 1.713627 -6.8489e-06
7:20721084 C T 0.356317 -2.9071e-05
7:20721410 G A 0.057318 6.3105e-06
7:20724758 T C 0.070477 7.1050e-06
7:20726832 T C 0.370449 4.4280e-05
7:20728026 A G 0.109810 2.6804e-05
7:20729931 C T 1.397610 -3.4135e-05
7:20736577 C T 0.316205 1.8297e-05
7:20736785 G A 1.693760 2.0060e-05
7:20740196 G A 0.468678 2.9744e-05
7:20743364 C A 0.105804 2.0987e-05
7:20748378 T C 0.668838 4.8785e-06
7:20754254 T C 0.119515 2.6802e-05
7:20754501 G T 0.076657 1.4004e-05
7:20756542 T C 1.248474 8.4760e-06
7:20756623 G A 0.134510 -3.9467e-05
7:20761824 G A 1.402878 1.5450e-05
7:20762646 T G 0.747699 3.2072e-05
7:20764374 T G 0.629924 -1.9263e-05
7:20767590 C T 0.628431 -4.7477e-05
7:20767981 C T 0.026278 -3.1111e-05
7:20770189 G T 0.262438 1.9171e-05
7:20770389 T C 0.084797 1.7796e-05
7:20771450 C A 0.435041 -4.1265e-05
7:20783013 A G 0.068351 -2.0221e-05
7:20785310 A C 0.141875 -9.1226e-06
7:20789195 T C 0.289388 -1.1829e-05
7:20801627 G A 0.586534 3.9555e-05
7:20802789 C T 0.153534 4.9713e-05
7:20804573 C T 1.272675 -1.2342e-05
7:20821273 G A 0.580834 2.5061e-05
7:20824614 T C 0.600653 2.0397e-05
7:20829934 G A 0.067646 1.6285e-05
7:20834410 T C 0.123796 3.0497e-06
7:20835440 C T 0.307630 -2.1074e-06
7:20842465 C T 1.022081 1.0224e-04
7:20844374 G A 0.035743 -2.3330e-05
7:20844385 A G 0.062904 -7.1692e-05
7:20845783 A G 0.072758 9.9821e-05
7:20852699 G A 0.127522 1.7888e-05
7:20862302 T C 0.895484 1.0472e-04
7:20865556 A G 0.419247 8.6946e-05
7:20866568 A G 0.197768 2.9303e-05
7:20872203 T C 0.645715 8.8493e-05
7:20889315 C G 0.058146 3.2286e-06
7:20898604 A G 0.077205 -1.5450e-05
7:20903542 T C 1.061807 2.5269e-05
7:20908254 G A 0.050232 -1.4245e-05
7:20928433 A G 0.279501 5.3233e-06
7:20930177 G A 0.212280 -4.3111e-05
7:20932403 T G 0.054919 -4.0338e-06
7:20933185 G T 0.842194 -1.1304e-05
7:20940907 T C 0.022049 1.5338e-05
7:20942383 T C 0.091519 5.4074e-05
7:20950496 C T 0.456165 -6.4167e-05
7:20950738 A G 0.028235 4.2548e-06
7:20953985 A C 0.124659 2.1033e-05
7:20954265 A C 0.207980 7.4188e-06
7:20976980 C A 0.055429 -2.0029e-05
7:20989832 T C 0.079870 3.1709e-06
7:20995088 T G 0.079438 -2.9556e-06
7:20996880 A G 0.041845 -1.7654e-05
7:21021528 T C 0.088945 2.7679e-06
7:21026052 G T 0.279745 -8.2536e-06
7:21029434 C T 0.956250 -3.8889e-05
7:21029739 C T 0.240301 2.6886e-05
7:21031787 A G 0.049810 -3.3694e-05
7:21041806 T C 0.065017 3.9822e-06
7:21042743 G A 0.264924 4.7468e-06
7:21049494 G A 0.044062 -5.2167e-05
7:21051977 T C 0.086073 -8.6488e-07
7:21058161 G A 1.384994 -2.8562e-05
7:21064608 T C 0.193678 -3.7126e-05
7:21067965 A G 0.045980 -9.5950e-06
7:21068808 T C 0.051764 -6.1874e-06
7:21071388 C G 0.379453 -1.7642e-05
7:21077596 A G 0.101208 -9.1982e-06
7:21080261 C T 0.380885 1.3114e-04
7:21082055 A G 0.574933 3.3032e-05
7:21082351 T C 0.874234 5.1628e-06
7:21089524 G A 0.053978 4.0005e-06
7:21093521 G T 1.842584 1.8141e-05
7:21095802 C T 0.057584 1.0313e-04
7:21096914 C A 1.379719 2.7268e-05
7:21097969 A G 0.416323 -5.4869e-05
7:21100444 A C 0.030397 -1.3487e-05
7:21104884 G T 0.079591 2.7378e-05
7:21107443 G T 0.087280 -5.8294e-05
7:21109676 C T 0.377292 -1.5024e-05
7:21112893 A G 1.572496 -5.3628e-05
7:21121441 G A 0.241158 -5.5524e-06
7:21142122 C T 0.421626 -8.2601e-06
7:21144686 G C 0.038804 -4.6823e-07
7:21148308 C T 0.462530 -3.6528e-05
7:21148692 A G 0.292842 5.6865e-05
7:21149952 G C 0.053991 1.1721e-05
7:21151172 G A 0.155196 -1.0875e-05
7:21154090 A G 0.738526 8.3346e-07
7:21155755 A G 0.116269 1.0956e-05
7:21163355 T C 1.498179 -4.4782e-05
7:21165694 G A 0.346489 -8.8864e-06
7:21165733 A G 0.027122 -2.5622e-05
7:21168014 C T 0.154719 -2.6313e-05
7:21170229 A G 0.202413 -1.4854e-05
7:21170406 C T 0.350926 1.2584e-06
7:21174520 A G 0.078098 2.0757e-05
7:21175868 T G 0.025402 1.5119e-06
7:21181704 A G 0.233560 -1.7552e-05
7:21184017 A G 0.035246 -7.1442e-06
7:21184875 T C 0.054030 2.7793e-05
7:21190451 G A 0.029050 -4.7035e-08
7:21198173 C G 0.174966 2.1142e-05
7:21202828 T G 0.375179 1.5250e-05
7:21210208 T G 0.217035 -3.1549e-05
7:21210767 G T 0.487160 5.4337e-05
7:21215706 T C 0.082444 3.4478e-05
7:21222790 T C 0.439508 2.1870e-05
7:21225604 C T 0.050028 2.6333e-06
7:21228189 T C 0.028161 8.9282e-06
7:21237468 C T 0.185963 -6.5370e-06
7:21238247 C T 1.074592 1.1841e-04
7:21243051 T C 0.792416 -3.1791e-05
7:21247253 C T 1.270942 -2.0518e-05
7:21258856 G A 0.204922 -1.6871e-05
7:21260298 T C 0.048963 2.1440e-06
7:21262238 A G 1.865327 -1.2486e-04
7:21264419 T C 0.024951 -1.3213e-05
7:21268305 C T 0.294912 3.2194e-05
7:21268660 G A 0.062576 -7.2005e-06
7:21269484 A G 0.040002 -1.1744e-05
7:21270474 G A 0.501198 -1.3019e-05
7:21279764 G A 0.062820 5.2541e-06
7:21279909 C T 0.122588 6.3019e-05
7:21288480 A G 0.040884 1.5125e-05
7:21299488 T C 0.043131 2.2726e-05
7:21305609 A G 1.823797 -1.5805e-05
7:21315247 C T 0.441939 -4.5955e-06
7:21330180 T G 1.682678 2.9099e-06
7:21336363 C A 0.388194 3.1066e-06
7:21338442 C T 0.067140 1.4416e-05
7:21338716 G A 0.110413 -1.1680e-05
7:21345198 A G 0.206194 -1.6225e-05
7:21347960 G A 0.040297 -1.6293e-05
7:21368322 G A 0.051904 1.8411e-05
7:21375204 T C 0.081009 1.9660e-06
7:21377337 C T 1.797324 2.6088e-05
7:21378154 A G 0.030011 -1.5019e-05
7:21386883 T C 1.668208 5.9004e-06
7:21389485 G A 0.281523 3.3344e-05
7:21390337 C A 0.322142 1.6288e-05
7:21393784 G C 1.641375 1.7357e-05
7:21396656 A G 0.026265 -1.2034e-06
7:21397471 G A 0.625600 1.6360e-05
7:21398126 A C 0.652310 -1.6565e-05
7:21400155 C G 0.122981 -3.4669e-05
7:21400525 A G 0.506352 3.9763e-07
7:21405393 G T 0.883108 2.5656e-06
7:21405617 C T 0.221956 3.9414e-05
7:21409933 T C 0.049005 8.0901e-06
7:21432447 G A 0.349845 -3.0567e-05
7:21433440 A G 0.301323 -2.4161e-05
7:21435072 G A 0.146864 3.9858e-05
7:21440503 C T 0.373653 -6.9170e-06
7:21443716 G A 0.827796 6.5601e-06
7:21447862 T G 0.269118 -6.0652e-05
7:21449297 G C 1.330435 -2.6239e-06
7:21450925 G A 0.431023 3.1176e-05
7:21451558 C T 0.075024 -1.4607e-06
7:21464575 A G 0.798937 -1.7651e-06
7:21477705 G A 0.186885 2.5337e-05
7:21484116 T C 0.134478 2.6114e-06
7:21487875 G A 0.150214 -2.6841e-05
7:21489550 A G 0.067224 1.7317e-05
7:21490189 G C 0.089069 1.7395e-06
7:21497458 T C 0.058866 -3.0961e-05
7:21498621 G C 0.595414 -1.5838e-06
7:21504427 G A 0.076673 1.1839e-05
7:21516100 G A 0.362773 -5.4401e-06
7:21528655 T C 0.026450 -2.9682e-05
7:21530686 C A 0.159175 -6.6716e-06
7:21531161 A G 1.353214 3.4369e-05
7:21533497 T C 0.701167 1.2310e-05
7:21547455 G A 0.073080 -1.4510e-06
7:21554771 G C 0.034221 -1.5400e-05
7:21562971 G A 0.171672 2.7611e-05
7:21563039 G A 0.049288 -1.2737e-05
7:21569709 G A 0.203357 3.9164e-05
7:21582917 T C 0.308204 1.0031e-05
7:21582963 T G 1.006193 1.1073e-05
7:21584088 A G 0.994209 1.2027e-05
7:21589580 G A 1.108157 3.3506e-05
7:21589606 T C 0.086342 7.6931e-06
7:21589822 C T 0.245323 5.2482e-05
7:21593293 C T 0.031485 -1.7774e-05
7:21594668 G A 0.027216 2.2837e-05
7:21607352 C T 0.496452 1.0636e-05
7:21609623 A G 0.387935 -1.5818e-05
7:21612168 A G 0.104204 -9.3394e-06
7:21621631 A G 0.097771 2.0729e-06
7:21626386 C T 0.074086 2.4765e-06
7:21628197 G A 0.341325 6.7935e-07
7:21628237 T C 1.975575 1.1176e-05
7:21631827 G A 0.135831 2.4742e-05
7:21640361 C T 0.869411 -1.5875e-05
7:21640405 G A 1.687135 -1.5516e-05
7:21641218 A G 1.673386 -2.1296e-05
7:21645238 A G 0.054001 -1.7420e-05
7:21648394 C T 0.323102 -3.3116e-06
7:21651104 G A 0.060096 9.8084e-06
7:21654602 T C 1.084752 2.1359e-05
7:21655667 C T 0.106664 -6.4449e-06
7:21659645 C T 0.849011 5.6007e-05
7:21668636 G A 0.115668 -1.3591e-05
7:21670629 T G 0.034529 -2.8788e-05
7:21675424 C T 0.231593 -9.9462e-06
7:21678643 G A 0.094950 7.4098e-06
7:21678979 G A 0.056425 9.0508e-06
7:21680751 T C 0.225462 2.2379e-05
7:21685227 G A 0.037372 4.3195e-05
7:21686563 T G 0.121631 -5.9175e-06
7:21694832 A G 1.340052 -1.0353e-05
7:21694931 T C 0.977020 -2.8972e-05
7:21697295 T G 0.120160 4.0257e-06
7:21705470 G A 0.212426 3.3713e-05
7:21706255 A G 1.132598 -2.4268e-05
7:21709420 G A 0.978259 -2.7932e-05
7:21712865 G T 0.051722 -3.3086e-05
7:21714298 A G 1.097761 -2.4015e-05
7:21714427 A G 0.091201 -8.1924e-06
7:21714733 A G 0.095567 7.8711e-06
7:21714773 A C 0.076014 2.9170e-05
7:21715525 T C 1.007887 2.8483e-05
7:21716337 G A 0.165235 -1.7047e-05
7:21719381 C T 0.156670 -1.2058e-05
7:21719664 G T 1.086329 1.6619e-05
7:21720713 A C 0.421529 1.3638e-06
7:21723431 A G 0.308827 1.8652e-05
7:21727271 T C 0.524542 4.3374e-07
7:21728314 C T 0.494378 5.5527e-06
7:21728331 G A 0.059788 2.0967e-05
7:21729989 T C 0.151217 -8.2073e-06
7:21730647 G T 0.273490 1.2770e-05
7:21731376 C G 0.047327 1.3037e-05
7:21736545 G A 0.202880 3.2333e-05
7:21736677 G C 0.194743 3.6941e-05
7:21736727 A G 0.255985 4.6016e-05
7:21742974 G A 0.128590 -6.3063e-06
7:21748327 T C 0.023944 -1.5562e-05
7:21754897 G A 0.849063 -2.3464e-05
7:21755427 G A 0.605545 -4.0668e-05
7:21756354 A G 0.919075 -3.8507e-05
7:21758549 T C 1.034315 -2.9434e-05
7:21761038 T C 0.877123 9.6602e-06
7:21765112 T G 1.697729 -2.1968e-05
7:21765452 T C 1.061249 -3.7054e-05
7:21765497 A G 0.479571 1.7771e-05
7:21765909 C T 1.198047 -2.3350e-05
7:21769033 G A 1.408296 -2.9295e-05
7:21773967 A G 0.177108 -1.1302e-05
7:21773996 G A 1.521779 -2.3751e-05
7:21774967 T C 0.393073 -2.1105e-05
7:21775142 A G 0.063053 1.6100e-06
7:21775369 A G 0.088838 -5.3920e-06
7:21775387 C T 0.067007 -2.3036e-06
7:21775443 A G 1.761581 -4.3156e-05
7:21778429 C T 0.127775 -2.2961e-05
7:21778449 T C 1.410662 -1.0822e-05
7:21778966 A C 0.143345 1.1390e-05
7:21779331 C T 0.352724 -2.8984e-05
7:21779506 G A 1.303572 -7.8737e-06
7:21779665 A G 1.533912 -4.3132e-06
7:21781411 G A 0.351549 -2.5996e-05
7:21782320 A G 0.558772 -9.1733e-06
7:21793370 C T 0.036084 -1.9680e-05
7:21797148 G A 0.071992 5.2193e-07
7:21798062 C T 1.858248 -8.5052e-05
7:21798603 T G 0.028813 -1.4202e-05
7:21799516 G A 0.343720 -2.9563e-05
7:21800369 T G 0.924716 -1.1222e-06
7:21801096 C T 0.643887 -2.2316e-06
7:21806183 T C 0.474089 4.1391e-06
7:21806539 C A 0.953302 -5.4643e-06
7:21806713 C T 1.855411 6.8030e-06
7:21807256 T A 0.329169 -5.8411e-05
7:21808036 A G 0.123773 1.2049e-04
7:21808220 A G 0.182373 6.6822e-05
7:21810234 C T 0.424859 4.7098e-06
7:21814839 G A 0.099300 1.1412e-06
7:21814870 C T 0.470171 2.0546e-05
7:21815628 C T 0.501561 -1.9065e-05
7:21817048 G A 1.022302 8.2414e-07
7:21818850 G A 0.153868 -3.3771e-05
7:21820027 C T 0.052005 -2.5491e-05
7:21820070 T C 0.858514 3.1251e-05
7:21824122 A G 0.297376 -4.3480e-05
7:21824237 G A 0.115211 2.5892e-05
7:21827358 G A 0.029333 -3.5737e-05
7:21830243 C T 0.124617 -3.9486e-05
7:21833690 A G 0.568656 -4.6383e-05
7:21837569 G A 0.050612 -1.4282e-05
7:21845794 C T 0.298668 -4.9138e-05
7:21847457 G A 0.678258 -3.4474e-05
7:21851441 C G 0.196226 -1.9332e-05
7:21856151 A G 0.662674 -2.4111e-05
7:21859436 C A 0.307600 -4.2974e-05
7:21860121 C G 1.175411 -6.1991e-06
7:21861028 A G 1.844794 -7.0084e-05
7:21863871 C T 0.374289 5.9387e-05
7:21869525 C T 0.097946 -1.1825e-05
7:21870527 A C 0.065403 -1.7360e-05
7:21872860 T C 0.322544 -6.0647e-05
7:21882209 A G 0.036279 -4.1849e-06
7:21891719 G T 1.507615 -5.4074e-05
7:21892495 C T 0.084411 -2.5919e-05
7:21893993 T G 1.393748 -2.2259e-05
7:21895338 G T 0.099868 -3.6195e-05
7:21901540 C T 0.054212 -2.4185e-05
7:21901566 C T 1.645984 -3.8983e-05
7:21907427 C T 0.110939 1.3539e-05
7:21910572 G A 0.914713 -8.3197e-06
7:21912138 T C 0.067611 -5.5561e-06
7:21915464 A G 0.772838 1.6014e-05
7:21918647 C T 0.074349 -1.4018e-05
7:21919145 G A 0.195749 -3.4025e-05
7:21920556 A G 0.492736 2.4240e-05
7:21922906 C T 0.039807 -7.1594e-05
7:21932031 C T 0.025353 -1.4733e-09
7:21932044 T C 0.858200 6.5279e-05
7:21934511 A G 0.080045 -4.1722e-05
7:21935986 C T 0.154443 -1.3389e-06
7:21937773 G A 0.119411 -1.4860e-05
7:21937988 T C 0.805354 -4.7959e-05
7:21938163 G C 0.040329 3.5295e-05
7:21939032 A C 0.639603 -2.3887e-05
7:21939698 C G 0.023428 3.2134e-05
7:21940823 G A 0.167670 -1.5465e-05
7:21945958 A G 0.052251 -6.6658e-05
7:21948241 T C 0.026398 2.5360e-05
7:21952714 G A 0.424668 -2.2644e-06
7:21955785 C T 0.792887 3.3598e-05
7:21956405 A G 0.360920 4.1112e-05
7:21958982 A G 0.037716 -3.4667e-06
7:21966708 G A 1.833525 4.3554e-05
7:21973884 C T 0.109952 7.0221e-07
7:21974288 T C 0.020932 -2.7380e-05
7:21976001 G C 1.059512 2.1509e-06
7:21976771 A G 0.106061 -2.2101e-05
7:21979185 C T 1.048051 1.1584e-05
7:21980647 T C 1.235589 -6.1903e-06
7:21981091 T C 1.708505 -1.0387e-05
7:21983077 A G 0.167679 5.8710e-06
7:21988894 C T 0.037905 -2.7432e-05
7:21989664 C T 0.071859 -3.5298e-05
7:21993767 G A 0.058120 1.2837e-05
7:21995315 C T 0.650866 2.5019e-05
7:21996832 T C 1.037554 2.2435e-05
7:22000206 A G 0.069737 -4.9391e-05
7:22004290 C G 0.074807 -2.8541e-05
7:22009726 G A 0.877791 2.9854e-05
7:22010131 G C 0.241681 -7.1326e-06
7:22023122 A C 0.054627 -1.2689e-05
7:22028801 T G 0.149743 -1.1549e-05
7:22028955 G C 0.874770 -2.3382e-06
7:22029833 G A 1.143371 -1.0016e-06
7:22035742 A C 0.107843 1.6580e-05
7:22040815 T G 0.099316 3.0998e-06
7:22042482 A G 0.354318 1.6671e-05
7:22043000 C T 0.111306 -3.0335e-05
7:22044855 C T 0.777216 -2.5064e-05
7:22045194 G A 0.370268 -4.6981e-05
7:22047162 C A 1.062836 1.7437e-05
7:22047694 C T 0.106278 -8.0523e-06
7:22047891 A G 1.141495 -5.4078e-07
7:22047969 A G 0.030063 -6.5356e-06
7:22050814 T C 0.076498 -1.4827e-05
7:22051259 C T 0.037742 -4.7451e-07
7:22052947 T C 1.295367 -1.9201e-05
7:22053392 C A 0.132004 1.0125e-05
7:22053732 C T 1.064975 1.0212e-06
7:22059750 G A 0.025645 3.5303e-06
7:22059834 G A 1.247874 1.7350e-05
7:22063233 A G 1.438755 7.0774e-06
7:22064637 C T 0.022867 -2.7534e-05
7:22065537 T C 0.158611 1.0424e-05
7:22072762 A G 0.334787 -2.8200e-07
7:22074248 G T 1.110972 6.0901e-06
7:22074268 G T 0.276940 -3.2610e-05
7:22074623 T C 0.090747 -1.6219e-05
7:22089083 T G 0.045455 9.1459e-06
7:22092706 T C 1.037155 -4.2349e-06
7:22095150 A G 1.615084 -6.0211e-06
7:22096622 G A 0.110394 1.8821e-05
7:22097476 G A 0.157121 6.8823e-05
7:22098381 G A 0.307536 -6.6349e-06
7:22100424 T G 0.074625 4.7490e-06
7:22100477 G A 0.903122 2.9416e-05
7:22101083 C T 0.480041 -1.0800e-05
7:22104664 C T 0.436512 -8.2612e-07
7:22106524 T C 0.058039 -2.2191e-05
7:22107371 T C 0.227721 1.4285e-05
7:22108125 C T 0.056922 -1.6504e-05
7:22109436 A G 0.186187 1.6807e-05
7:22109459 A G 0.267359 -3.3201e-05
7:22110092 G A 0.405819 6.9763e-06
7:22113818 A C 0.099575 7.7906e-06
7:22114208 C A 0.063407 -4.2914e-05
7:22116510 A G 0.038882 -2.8144e-06
7:22116858 C T 0.034568 -3.1670e-06
7:22117733 C T 0.353253 -5.1558e-05
7:22119540 A G 1.307204 -2.0009e-04
7:22131881 C T 0.397604 -1.1720e-05
7:22134291 T C 0.088783 -1.2842e-05
7:22135379 G T 0.040031 -2.2088e-05
7:22137229 C T 0.463137 -2.9809e-05
7:22140872 C T 0.815098 -1.7389e-05
7:22147802 A G 1.072177 -4.5526e-05
7:22148016 T C 0.712527 -8.0996e-06
7:22148577 T G 0.047230 3.1793e-06
7:22149320 C T 0.196639 1.0494e-05
7:22150589 A G 0.576783 3.8213e-05
7:22150888 C A 0.715296 3.1476e-05
7:22151429 C A 0.022393 7.8114e-06
7:22151968 C A 1.203653 2.6806e-05
7:22153012 T C 0.212147 -3.4007e-05
7:22154454 A G 0.597923 8.1856e-06
7:22155547 G T 0.230811 -1.7500e-05
7:22155726 G A 0.579799 -7.0664e-06
7:22156512 A G 0.410133 4.0915e-06
7:22157153 T C 0.079380 1.5441e-05
7:22157423 T C 1.012010 1.1730e-05
7:22158386 A G 0.380018 -4.3966e-06
7:22158627 A G 0.085008 -2.3384e-05
7:22158875 C T 0.083268 1.8793e-05
7:22158977 C T 0.957830 1.8680e-05
7:22160904 C T 0.354214 -2.6858e-06
7:22160907 C T 0.193425 -1.5558e-05
7:22163039 C T 1.263892 4.3720e-05
7:22163364 T C 0.060992 3.5420e-05
7:22167488 T C 1.058545 3.5629e-05
7:22168924 T G 0.035337 2.1018e-05
7:22171582 T C 1.264950 4.2246e-05
7:22172280 A C 1.810048 -1.9488e-05
7:22173634 C T 0.289242 1.7392e-05
7:22175447 C T 0.813024 -1.3573e-05
7:22176870 A G 0.029965 1.0045e-06
7:22181279 A G 0.059003 -6.7832e-05
7:22181465 A G 0.258017 2.7004e-06
7:22184378 C T 0.077481 1.5823e-05
7:22187080 G A 0.037191 2.0773e-06
7:22189266 T C 0.030348 2.3422e-05
7:22193619 C T 0.107015 1.5245e-05
7:22196358 C T 0.045289 3.8755e-06
7:22197404 T C 0.036467 1.1694e-05
7:22201956 G A 0.135208 -1.5915e-05
7:22202046 T G 0.045928 1.2819e-05
7:22213069 C T 0.032341 3.4252e-05
7:22215290 G A 0.792696 -2.8945e-06
7:22217783 T C 1.834898 -3.2918e-06
7:22225408 C G 0.040336 -1.3517e-06
7:22226726 T C 0.094207 1.3772e-05
7:22237478 C A 0.614698 4.0778e-06
7:22242589 T C 0.034211 3.3506e-05
7:22252165 T C 0.040716 2.2686e-05
7:22253524 A C 1.749744 -3.2666e-05
7:22253774 C T 1.026811 -2.4222e-05
7:22254828 C T 1.705182 -1.4351e-05
7:22255425 A T 0.050875 -1.5809e-05
7:22256988 C T 1.350981 -4.9463e-06
7:22275188 G T 0.199839 1.9011e-05
7:22280514 G A 0.190413 -2.5074e-05
7:22295360 G A 0.684298 -2.0501e-05
7:22299059 G A 0.319909 -2.0018e-05
7:22315855 T C 0.690702 -3.5677e-05
7:22326193 T C 0.084489 -2.8546e-05
7:22330953 G T 0.424181 -2.1590e-05
7:22332322 G A 0.087744 6.9800e-06
7:22334542 T G 0.031127 2.0318e-05
7:22338108 T C 0.090701 -1.3407e-05
7:22340446 A G 0.120453 -2.7668e-06
7:22353102 C T 0.045779 -8.0086e-06
7:22364443 G A 0.241626 -3.8485e-06
7:22365499 C T 0.110650 2.2100e-05
7:22370040 G A 0.179140 -1.2466e-05
7:22374604 G A 0.169215 3.6398e-05
7:22379955 T C 0.218678 -7.5838e-06
7:22387172 C T 0.394809 -1.2045e-05
7:22390445 A C 0.091880 -8.9990e-06
7:22391198 A G 0.225523 7.8686e-06
7:22392134 C T 1.174794 -1.3507e-05
7:22394096 A G 0.042163 5.1149e-06
7:22401112 C A 0.474816 3.9317e-05
7:22404252 T C 0.033750 1.4678e-06
7:22405783 C T 0.254044 -7.6850e-05
7:22407052 G A 0.296013 6.6015e-06
7:22407511 A G 1.064683 4.6780e-06
7:22408945 T C 0.338179 -2.4326e-06
7:22411524 A G 1.634212 -2.1310e-05
7:22416642 T C 0.787450 1.1759e-05
7:22422917 C T 0.186161 -1.9507e-05
7:22422925 A G 1.958210 -1.8309e-05
7:22442889 T C 0.026353 7.0653e-06
7:22449267 A C 0.087679 -5.2069e-05
7:22450818 T G 0.913054 -3.1245e-05
7:22452727 G A 0.087206 -5.2687e-06
7:22455662 T C 0.406692 -1.8745e-05
7:22459324 A G 0.860887 -3.5206e-05
7:22473288 G A 0.620719 4.9741e-05
7:22473743 G A 0.021270 -1.2942e-06
7:22474172 G T 0.065377 -4.2112e-05
7:22474949 G A 0.689050 4.2282e-05
7:22482562 T C 0.141161 -1.5723e-05
7:22485168 A G 0.078650 -5.8525e-06
7:22493660 G T 0.792105 -8.1670e-06
7:22497005 G A 0.134935 -2.9613e-05
7:22497949 T C 0.020325 6.6682e-06
7:22500229 A G 0.029965 -2.8978e-05
7:22503742 T C 0.374870 -2.1405e-06
7:22510372 G T 0.050534 -1.4063e-05
7:22512641 C T 0.241022 -1.6906e-06
7:22512969 C T 0.058444 2.5299e-05
7:22514053 G A 0.292588 1.6769e-05
7:22516653 A G 0.217181 -1.8727e-06
7:22525284 G A 0.253457 1.7681e-06
7:22532260 G A 0.543757 2.5539e-05
7:22534805 T C 1.059756 1.0913e-04
7:22537034 G A 1.512996 -2.8060e-05
7:22542564 T G 0.195866 5.6434e-06
7:22542597 G A 1.925382 -2.9913e-05
7:22546097 A C 0.434421 2.2341e-05
7:22549407 T C 0.240415 5.0767e-05
7:22558084 A G 0.062878 1.0643e-04
7:22564290 A G 1.949979 -2.1839e-05
7:22575548 C T 0.180367 1.8868e-05
7:22580927 A G 0.730814 6.0169e-06
7:22584529 T C 0.153041 2.6093e-05
7:22593175 G A 0.032273 -1.3910e-05
7:22593689 A G 0.519339 -5.1687e-05
7:22594509 G A 0.562966 2.6269e-05
7:22595454 A G 0.061245 6.5116e-06
7:22602932 A G 1.254622 -3.7711e-05
7:22603615 A G 0.039083 5.5299e-05
7:22604387 T C 0.078864 3.0408e-05
7:22607062 G A 0.056662 5.3470e-05
7:22613527 A C 0.537045 -5.3686e-05
7:22617721 A G 0.533072 1.1370e-05
7:22618802 C T 0.595223 3.9360e-05
7:22621500 G A 1.968395 9.5400e-06
7:22624427 C T 0.074086 1.2082e-05
7:22626418 A G 0.063290 2.4427e-05
7:22638154 C T 1.374737 -8.2640e-06
7:22643546 A G 0.028618 -6.4600e-06
7:22651545 A C 0.078147 1.1973e-05
7:22663453 G T 1.475845 -3.3024e-05
7:22666974 G A 0.208999 -7.4982e-06
7:22673905 A G 0.274435 -2.6128e-05
7:22695031 C T 1.235566 -1.3643e-05
7:22695554 T C 0.051570 1.1461e-05
7:22704938 G T 0.101750 2.9229e-05
7:22707922 A C 0.045279 4.1695e-06
7:22713217 C T 1.917965 9.5939e-06
7:22716508 G A 0.086612 -2.6934e-06
7:22722925 A G 0.518706 -4.9021e-06
7:22726795 A G 0.109962 1.0281e-05
7:22728272 C T 0.510559 -1.5140e-06
7:22730934 C T 0.092104 -1.8656e-05
7:22738302 A G 0.082561 -1.7713e-05
7:22738917 G A 0.446957 -5.2203e-07
7:22749845 A G 0.155219 1.6431e-05
7:22749848 G A 0.034493 -1.9886e-06
7:22749934 C T 0.031997 5.8968e-07
7:22751073 T G 0.323313 2.2241e-05
7:22753675 C G 0.120521 5.9532e-07
7:22753952 G A 0.514175 -5.0619e-05
7:22757503 T C 1.044335 -2.8432e-05
7:22758082 A G 0.186898 1.7105e-05
7:22763417 T C 0.021341 -8.2825e-06
7:22764338 A G 0.424684 -7.2826e-06
7:22765232 C T 0.143453 2.1284e-05
7:22765456 T G 0.187891 4.3452e-06
7:22766645 G C 1.138185 -1.9034e-05
7:22768124 A C 1.141606 -2.0748e-05
7:22769994 A G 0.044163 6.8815e-06
7:22771039 A T 0.023032 7.7094e-06
7:22773283 G A 0.075277 -1.0318e-05
7:22773820 G A 0.572395 -2.0251e-05
7:22787585 T C 0.582064 -4.2414e-06
7:22795153 G A 0.287729 -2.2654e-05
7:22797207 G A 0.087034 4.6686e-06
7:22798531 C T 1.106109 -2.4365e-05
7:22812509 A G 0.020718 -6.9059e-06
7:22813742 G A 0.994579 1.7725e-05
7:22818388 A C 0.032932 1.7200e-05
7:22823066 A G 0.038401 -1.5957e-05
7:22823906 A G 1.408857 -4.0343e-05
7:22827655 G A 1.194422 -3.6194e-05
7:22838796 C T 0.151739 7.6386e-07
7:22850333 T C 1.227013 -1.4575e-05
7:22854209 C T 0.065280 -1.5535e-05
7:22854760 C T 0.702069 -5.0313e-05
7:22859259 A G 0.265677 -4.5185e-05
7:22860111 A G 0.037921 -7.1486e-06
7:22864640 T C 0.192130 -2.9601e-06
7:22870074 A C 0.602948 3.8682e-05
7:22880349 G A 0.024045 9.3907e-06
7:22890742 G A 0.597810 -1.0550e-05
7:22892011 C T 0.543017 -8.3089e-05
7:22895026 A G 0.027914 -2.7067e-05
7:22899109 C T 0.534500 -2.4465e-05
7:22906899 T C 0.848157 -1.2293e-05
7:22916280 C A 0.975014 -1.2109e-05
7:22919808 G A 0.498160 -1.2190e-05
7:22933477 G A 1.353889 -4.3657e-06
7:22933832 G A 0.188199 1.5349e-05
7:22942226 G C 1.924736 -4.6101e-05
7:22949337 A C 0.035902 -8.3404e-07
7:22950695 T G 0.033163 -1.7277e-05
7:22951879 T C 0.491470 -8.8479e-06
7:22972334 C A 0.100491 -1.3954e-06
7:22978146 C A 0.788619 7.6370e-07
7:22979632 C T 0.035558 -1.3874e-05
7:22983854 C T 0.207288 -7.5220e-06
7:22985010 C A 0.205331 1.1559e-05
7:22997309 C T 0.061109 1.4357e-06
7:22997948 T G 0.162759 -1.5514e-05
7:23007231 A G 0.055549 1.5034e-05
7:23010545 C T 0.461479 1.8059e-06
7:23021201 C A 0.113124 -1.8954e-05
7:23021797 T G 0.099254 -5.3336e-05
7:23038024 C T 0.648685 1.0338e-05
7:23049393 G A 0.073411 -2.2121e-05
7:23052612 G A 0.227360 -3.9130e-05
7:23052733 C T 0.078263 -4.2600e-05
7:23063816 T C 0.048054 6.4227e-06
7:23067738 C T 0.480480 7.8127e-06
7:23067868 G C 0.049272 -4.0938e-05
7:23091423 A G 0.040323 -1.9175e-05
7:23099042 C T 0.178699 -3.1544e-06
7:23100018 C T 0.198690 1.0009e-05
7:23102329 G T 0.562768 1.6324e-05
7:23103034 A C 0.410233 3.6934e-06
7:23103292 G A 0.043669 2.7015e-05
7:23103713 A G 0.166881 4.0451e-06
7:23103886 T C 0.475861 -2.9638e-05
7:23106760 C A 0.560853 1.2145e-05
7:23107116 T C 0.388509 -1.8847e-06
7:23107957 G A 0.111257 2.0416e-05
7:23111914 A G 0.028849 1.8153e-05
7:23116463 C T 1.291472 2.0140e-05
7:23120234 T C 0.032867 2.0108e-05
7:23140624 T C 0.308525 -4.2933e-05
7:23142192 T C 0.068127 1.8735e-05
7:23143564 G A 0.888931 1.1143e-04
7:23148473 C T 0.738386 7.3878e-05
7:23193549 T C 1.930257 -3.9813e-06
7:23203650 T C 0.028781 1.9447e-05
7:23206391 G A 0.085502 1.7980e-05
7:23208043 A G 0.132962 -3.8131e-05
7:23208302 T G 0.023328 2.8789e-05
7:23220639 G A 0.076378 3.0879e-06
7:23230554 C A 0.133816 -4.8726e-06
7:23236797 G C 0.069010 5.2346e-06
7:23240263 A G 0.206477 1.2589e-06
7:23245548 T C 0.076199 -2.8998e-07
7:23248070 A G 0.102078 3.0306e-05
7:23252413 A G 0.769790 1.0276e-04
7:23256951 C G 0.110043 9.5245e-06
7:23274764 G A 0.734092 7.7433e-05
7:23278903 G C 0.161928 -2.5794e-05
7:23284237 G A 0.813472 8.7941e-05
7:23294516 G A 1.304160 2.3212e-05
7:23306141 A G 0.045821 -8.7308e-06
7:23314062 G C 0.279391 1.0632e-05
7:23314547 T C 0.735972 5.7185e-05
7:23332403 T G 0.801599 4.7885e-05
7:23334792 A G 0.152265 3.4782e-05
7:23335308 G T 1.282251 7.0237e-06
7:23337615 T G 1.189569 -3.2496e-05
7:23351084 T C 0.049372 -3.0763e-05
7:23352279 C A 0.047879 3.3647e-05
7:23353514 C T 0.129382 -4.3790e-05
7:23372404 T C 0.211255 -1.5266e-05
7:23376713 A G 0.554553 -6.5477e-06
7:23380185 C T 0.906790 1.0007e-04
7:23385112 G A 0.389025 -2.3235e-05
7:23385251 A G 0.049853 3.4823e-06
7:23391419 T C 0.096365 8.3498e-07
7:23392271 C T 0.910552 3.6811e-05
7:23402695 T C 0.051047 -9.8589e-06
7:23407240 C G 0.782027 4.4992e-05
7:23412716 A G 0.063732 5.1531e-06
7:23415317 A C 0.240129 1.5466e-05
7:23419579 G A 0.204568 2.8580e-05
7:23420767 C A 0.295007 1.7716e-05
7:23425137 C T 1.974536 3.6854e-05
7:23431195 A G 0.312615 -6.0286e-06
7:23431392 C A 0.046857 -9.1472e-06
7:23434735 C T 0.362205 -1.2147e-05
7:23436925 C G 0.032400 2.8785e-05
7:23440301 T C 0.575521 2.5318e-05
7:23447345 G A 1.891882 6.2736e-06
7:23450198 A G 1.249977 1.0277e-05
7:23452342 T C 0.043445 8.0321e-06
7:23459511 T G 0.329958 3.3508e-05
7:23464598 G C 0.069607 -7.2169e-06
7:23472117 C T 0.216974 1.9215e-05
7:23474345 A G 0.030335 -1.1807e-05
7:23486970 T C 0.152366 -5.3170e-06
7:23494460 C T 0.796162 7.6196e-06
7:23502518 C T 0.298678 -5.3690e-05
7:23502974 A T 0.488899 5.7810e-05
7:23520939 A G 0.043410 4.4538e-05
7:23535392 T C 0.029998 -6.1826e-06
7:23543444 C T 1.256719 -1.5919e-05
7:23557850 G A 0.742947 3.6498e-05
7:23564699 C T 0.090198 7.7138e-06
7:23564767 T C 0.211258 -3.1653e-05
7:23566300 A T 0.030556 -2.0543e-05
7:23571558 T C 0.063884 1.7075e-05
7:23573746 T C 0.185580 -3.0021e-05
7:23603071 T C 1.818500 1.0625e-05
7:23603980 T C 0.230661 -4.9842e-05
7:23607697 C T 0.719785 5.3725e-06
7:23610954 T C 0.095538 -1.6547e-05
7:23615629 C A 0.225069 3.4714e-05
7:23617144 C T 0.857722 -2.9034e-05
7:23628533 C T 0.523419 2.4460e-05
7:23638254 A G 0.040917 -3.8247e-06
7:23648542 G T 1.825637 -1.1571e-05
7:23648714 T G 0.528713 2.5652e-05
7:23654126 G A 0.312959 -6.4554e-06
7:23662428 G A 0.070460 5.0701e-05
7:23662499 A G 0.036155 5.1381e-06
7:23683282 C T 0.038453 4.4833e-06
7:23686785 G A 1.519206 -2.4008e-05
7:23701818 A G 0.093022 -1.7727e-05
7:23704386 T C 0.108167 -3.4427e-05
7:23708277 G C 0.615155 4.5776e-05
7:23717544 G C 1.110864 3.7995e-07
7:23719015 C A 0.058834 1.5378e-05
7:23720985 T C 0.953325 -1.1245e-05
7:23727104 G A 0.170149 3.7801e-06
7:23728916 A G 0.137808 2.3831e-05
7:23737795 C T 1.077653 -2.2205e-06
7:23737891 G A 0.138081 2.6139e-05
7:23747984 T G 0.162963 -5.1370e-05
7:23750519 C T 0.072629 -3.0341e-05
7:23752497 A G 0.063112 1.6990e-05
7:23757162 C G 0.567626 -1.0999e-05
7:23773783 T C 1.950663 1.9836e-06
7:23775477 T G 0.356573 4.0231e-05
7:23789988 T C 0.143599 -3.8214e-05
7:23794029 A G 0.302745 -1.4480e-05
7:23802003 G A 1.437778 -4.8855e-05
7:23827911 A G 0.077260 1.4767e-05
7:23829088 G A 0.700147 -3.0684e-05
7:23835851 C T 0.246446 -1.8800e-05
7:23846893 A G 0.055137 1.5012e-05
7:23859813 A G 0.326011 -1.9443e-05
7:23868952 G A 0.130466 2.7318e-06
7:23870592 T C 0.167465 2.6652e-05
7:23875528 G A 1.322817 3.9342e-05
7:23892208 G A 0.022422 2.0830e-05
7:23902108 C T 1.464190 7.3986e-06
7:23914075 C T 0.141722 -6.8793e-05
7:23915153 A G 1.044036 -1.7404e-05
7:23921051 T C 0.041673 1.3077e-05
7:23925448 G A 0.385792 -2.9941e-05
7:23929997 A G 0.118148 -7.4058e-06
7:23934454 G A 0.336628 1.7931e-06
7:23934657 C A 0.865269 1.1886e-05
7:23938365 A G 0.067779 1.4161e-05
7:23941098 G A 0.325547 2.5637e-05
7:23947959 C T 1.230554 -2.9700e-05
7:23951899 T C 0.083973 1.0853e-04
7:23955398 G A 0.384189 1.0296e-05
7:23957311 G A 0.769069 -3.8924e-05
7:23960638 A G 0.033724 -1.7119e-05
7:23966871 C T 1.250058 6.8035e-06
7:23980096 C G 0.030472 2.8941e-05
7:23985405 T G 0.088796 2.4325e-05
7:23997775 T C 0.179900 -4.6770e-06
7:23999091 C T 0.536730 -1.9341e-05
7:24002316 A G 0.052206 3.9164e-06
7:24003406 C T 0.135468 2.5054e-05
7:24006788 T C 1.256436 7.0845e-05
7:24007647 A G 0.049506 -2.4336e-05
7:24010859 C G 0.267982 6.8443e-05
7:24032677 A G 1.321246 6.0288e-05
7:24035601 A G 0.046399 -5.9410e-05
7:24037196 A G 0.099997 1.7615e-05
7:24050383 A G 0.033085 -4.0065e-06
7:24052462 T G 0.061473 -3.9469e-05
7:24065057 A G 0.071720 -1.0913e-05
7:24065179 A G 0.960865 1.9406e-06
7:24069601 G T 0.049067 -2.1962e-05
7:24079960 T G 0.292287 1.4863e-05
7:24081736 G A 0.976701 -3.9390e-05
7:24081855 G A 0.550544 7.7901e-06
7:24084103 G A 0.081470 -4.0342e-05
7:24089214 G A 0.029164 -3.9750e-05
7:24089255 C A 1.336709 -1.9804e-05
7:24092524 C T 0.049778 8.3028e-06
7:24104468 C T 0.087300 -9.6202e-06
7:24107060 G A 0.461556 -5.9356e-05
7:24114009 T G 0.044260 -1.7003e-06
7:24118243 A G 0.398698 -3.9551e-05
7:24124846 A G 0.540073 -6.1625e-05
7:24125384 G A 0.911710 -2.5433e-05
7:24144053 A G 0.538463 -1.0787e-04
7:24146463 G C 1.314667 -3.2411e-05
7:24148444 G T 0.212621 -2.3088e-06
7:24149942 A G 1.070159 1.4406e-05
7:24151425 G A 0.307993 -5.8807e-05
7:24152434 C T 0.613610 -2.9477e-05
7:24156418 A G 0.110939 -2.8561e-05
7:24164821 G C 0.052719 2.1907e-05
7:24166303 G A 0.613877 -3.1425e-07
7:24171927 T C 1.011442 -3.8506e-05
7:24175629 G C 0.227906 -1.6241e-05
7:24181769 A G 0.796188 1.4785e-05
7:24195455 C A 0.049700 -1.0070e-05
7:24231057 T C 0.108391 -2.0879e-06
7:24234890 G A 0.143388 5.3983e-06
7:24235100 A G 0.032260 -5.0556e-05
7:24236454 T C 0.827345 -5.6007e-06
7:24239184 C T 0.550823 -2.3694e-05
7:24239789 T C 0.029813 -1.0895e-05
7:24241329 C A 0.055390 2.3288e-05
7:24244627 T C 1.127869 -3.8342e-05
7:24245677 T C 0.357044 -2.3184e-05
7:24253264 T C 0.477442 6.4459e-06
7:24258793 C T 0.061060 4.1430e-07
7:24260501 G C 0.257400 -6.6285e-07
7:24266046 T C 0.164242 -2.3678e-05
7:24273159 A C 0.040449 4.5284e-06
7:24274244 G T 1.611371 1.6982e-05
7:24280852 A G 1.900149 -2.6662e-05
7:24281519 G T 0.565653 3.0723e-05
7:24294750 G T 0.693594 -6.4894e-05
7:24297592 C A 0.069581 4.0578e-05
7:24321414 G A 0.307149 1.7733e-05
7:24325009 A G 1.035584 9.6750e-06
7:24325344 T C 0.066864 1.2424e-05
7:24327943 C G 0.039167 -1.4216e-05
7:24339061 A G 0.052677 1.9153e-05
7:24341106 T C 0.311158 -1.1706e-05
7:24344323 G A 0.298168 -2.2016e-05
7:24345809 C T 1.849303 -2.2498e-05
7:24346766 C T 1.768699 -2.9966e-06
7:24347824 G A 0.309571 -7.2377e-06
7:24355042 C A 0.268534 -2.0218e-05
7:24356504 T G 1.016288 2.6073e-06
7:24358549 G T 0.573920 5.2951e-07
7:24364110 C T 0.047785 -1.2404e-05
7:24371434 T C 1.827251 -1.5918e-06
7:24372370 G A 0.486617 2.0187e-05
7:24374778 G T 0.177131 -1.7779e-05
7:24378675 A G 0.058094 -1.0287e-05
7:24389093 T C 0.098426 -7.7645e-06
7:24390553 T C 0.090883 -1.1151e-05
7:24390731 G T 0.038174 -5.6767e-07
7:24390824 A G 1.074326 -7.4891e-06
7:24397491 G A 0.071963 -2.7453e-05
7:24397830 T C 0.025859 -1.1562e-05
7:24402159 C T 0.890905 7.0960e-06
7:24402395 T C 0.026833 -4.2973e-06
7:24405852 T C 0.121099 7.3674e-05
7:24405877 G A 0.676018 -3.4349e-06
7:24406742 C T 0.567507 -1.9573e-05
7:24408359 A G 0.300398 1.5487e-05
7:24416499 A G 0.645546 -1.3246e-04
7:24423742 G A 0.342246 1.3263e-05
7:24428024 C T 1.031611 -3.3738e-05
7:24428909 G A 0.598975 -2.9875e-05
7:24433001 T C 1.227776 -4.5796e-05
7:24454424 A G 0.319078 2.2762e-05
7:24454602 A G 0.779388 1.5398e-05
7:24454937 A G 0.045484 2.8261e-05
7:24457728 A G 0.024831 -7.2976e-06
7:24459220 C A 0.077144 -2.2741e-05
7:24459793 T C 0.153453 -1.9588e-05
7:24462934 G C 0.248114 -6.2329e-05
7:24463193 A G 0.853886 1.2383e-05
7:24464080 G T 0.676063 6.9096e-05
7:24464219 A G 0.048989 1.6498e-05
7:24464343 A C 1.060113 3.9021e-06
7:24465024 C A 0.855717 -2.2837e-05
7:24480784 G A 0.329296 -6.7708e-05
7:24481826 C T 0.133718 -2.4255e-05
7:24484417 C T 0.259208 -4.6761e-06
7:24484602 A C 0.697177 -4.5090e-05
7:24484962 G A 0.068341 -2.6907e-06
7:24488755 T C 0.057873 -1.7044e-05
7:24489842 T G 0.044429 7.7149e-06
7:24490073 T C 0.114107 2.7771e-05
7:24493240 T C 1.677725 -5.8808e-05
7:24493865 T C 0.070087 3.4931e-06
7:24501579 G A 0.084615 -3.3982e-05
7:24503334 C A 0.113558 2.0443e-05
7:24504401 T C 0.730668 -5.5138e-05
7:24509625 A T 0.111257 -2.0316e-05
7:24512512 G A 0.055413 -1.0184e-05
7:24514729 G A 1.839812 -1.6823e-05
7:24516352 T C 0.195963 3.2864e-05
7:24520423 C T 0.050888 -1.9229e-06
7:24522392 A C 0.227578 -5.5673e-06
7:24535650 G T 0.545315 -3.4629e-05
7:24540352 T G 0.024503 5.7774e-07
7:24540900 T C 0.049239 -1.3583e-05
7:24549182 G A 0.081391 2.3881e-05
7:24554234 A G 0.282513 -1.5009e-05
7:24556340 C T 0.148325 1.7708e-06
7:24560619 T C 0.053212 3.5858e-05
7:24561060 A G 0.345680 -4.6954e-05
7:24565188 T C 0.343470 -4.8999e-06
7:24568155 T C 0.197311 -6.9644e-05
7:24569933 T C 0.374296 -2.3232e-05
7:24597967 C T 0.046195 -1.2812e-05
7:24600239 G A 0.215575 1.8148e-05
7:24629401 G A 0.031910 2.2831e-05
7:24630401 G C 0.233388 -1.5744e-06
7:24684897 A C 0.116902 4.8878e-06
7:24714699 A G 0.021231 -3.4227e-06
7:24719074 G A 0.213050 1.3435e-05
7:24725817 G A 0.148029 1.8395e-05
7:24730111 C T 0.105950 1.9257e-05
7:24731598 G A 0.025645 1.6509e-06
7:24735397 T C 0.024467 -2.0076e-05
7:24742437 A G 0.045864 -4.9380e-06
7:24742585 T C 0.503217 -1.8296e-05
7:24746247 A G 0.159951 4.0954e-05
7:24746536 A G 0.030345 5.1028e-05
7:24746730 T C 0.115954 -9.9236e-06
7:24748565 C T 0.974725 -2.3353e-05
7:24754918 G T 0.056296 -2.4851e-05
7:24756951 T C 0.198989 -2.7090e-05
7:24758818 T G 0.307857 -1.2867e-05
7:24765559 A G 0.068714 9.3896e-06
7:24767769 G A 0.025590 4.2340e-06
7:24795852 G T 0.240120 1.8447e-05
7:24800650 T G 0.028745 -4.8329e-05
7:24803743 G A 0.237786 3.9289e-05
7:24805833 C T 0.240915 3.7637e-05
7:24808755 G A 0.028628 1.7965e-06
7:24812682 A G 0.137707 -1.0379e-05
7:24818656 C A 0.535470 8.3468e-06
7:24820693 G T 0.283043 2.6272e-05
7:24824774 T C 0.132219 -4.8401e-06
7:24837746 G A 0.249185 -4.1670e-05
7:24841591 G T 0.051521 -1.1760e-05
7:24842203 C A 0.250474 -4.4643e-05
7:24848829 G A 1.300687 1.6315e-05
7:24856032 C T 0.234193 5.2885e-06
7:24859250 T C 1.402194 5.5878e-06
7:24862673 T C 0.049982 -7.2425e-06
7:24862716 C A 0.585498 6.5424e-06
7:24863792 T C 0.200264 -1.7017e-04
7:24872370 A G 0.109553 -2.2464e-05
7:24878539 T G 0.021491 -6.3802e-06
7:24886767 A C 0.203994 1.6537e-05
7:24887728 G A 0.440702 -9.8216e-06
7:24888319 C G 0.070532 -2.7250e-05
7:24890531 C G 0.244378 3.6135e-05
7:24899388 T C 1.241960 4.2159e-05
7:24899411 C G 0.066332 -4.0915e-05
7:24902859 T C 0.022484 6.4931e-06
7:24904889 C T 0.610329 1.1644e-05
7:24911357 G T 0.174733 -1.8428e-05
7:24913630 C T 1.752528 4.8327e-06
7:24913650 G T 0.041605 7.5439e-06
7:24914201 C G 0.024886 -8.9180e-06
7:24921298 T C 0.665125 3.8600e-05
7:24938795 G C 0.045188 2.5176e-05
7:24944323 C T 1.936112 -2.6352e-05
7:24946647 A T 0.024808 -3.3528e-06
7:24947629 C A 0.100143 -5.7225e-06
7:24952745 A G 0.552125 3.6198e-06
7:24953211 G T 0.044069 -4.3314e-05
7:24958042 G A 1.079653 5.3125e-06
7:24964056 T C 0.549768 1.9181e-05
7:24966167 A C 0.072483 -3.2728e-05
7:24968301 G A 0.246258 2.1754e-05
7:24970805 C T 0.148893 -1.3428e-04
7:24973462 T C 0.024827 -6.0793e-06
7:24978096 A G 0.055348 1.1136e-05
7:24979715 C A 0.818675 -2.0029e-05
7:24980026 C T 0.053537 -2.4817e-05
7:24984666 G A 1.032961 -1.5745e-05
7:24994346 A G 0.033951 -2.3295e-05
7:24994715 C T 0.076890 -9.4160e-05
7:24996771 A T 0.208320 2.7243e-06
7:25007223 A C 0.316692 -1.6243e-05
7:25008918 C T 0.050382 -8.0295e-06
7:25016300 A G 1.673587 -1.1333e-05
7:25025257 T C 0.046023 -4.0628e-05
7:25025863 T C 1.277330 1.4207e-05
7:25029493 T C 0.081873 2.2670e-07
7:25031874 G A 0.201154 4.4682e-05
7:25035200 G T 0.696742 -1.6887e-05
7:25064553 T G 0.092934 -2.9618e-05
7:25065657 A G 0.100767 -7.0824e-06
7:25067892 G A 0.707009 -3.9844e-05
7:25069905 A C 0.040634 -8.4380e-06
7:25070837 T C 1.269504 -1.4818e-04
7:25072358 C A 0.471453 -1.9403e-05
7:25075076 G A 0.039674 4.3772e-05
7:25075713 G T 0.202085 1.3394e-04
7:25076186 A C 0.088134 3.8754e-05
7:25077946 T C 0.044315 -1.7493e-05
7:25078543 C T 0.376889 1.2916e-06
7:25079962 T C 0.806046 8.2524e-06
7:25093340 C A 0.419555 2.3060e-06
7:25095848 C T 0.867901 3.1359e-05
7:25095869 G C 0.069902 -5.7172e-06
7:25097047 C T 0.044455 -3.3508e-05
7:25102279 T C 0.176265 1.7030e-05
7:25108429 C G 0.050671 -7.9446e-06
7:25111872 G T 0.746417 -4.6449e-05
7:25112709 T C 0.392235 6.4098e-05
7:25116332 T C 1.030170 1.8867e-05
7:25117799 C T 0.126532 -8.2808e-06
7:25123329 A G 0.148737 -6.0769e-05
7:25127064 C T 0.044205 -8.9444e-06
7:25127942 G T 1.655121 -1.5099e-05
7:25132183 G A 0.283137 -2.1423e-05
7:25134534 G A 0.132300 -6.4922e-06
7:25135783 A G 0.521117 -2.9570e-06
7:25145596 C T 0.395105 -2.2791e-07
7:25157307 G A 0.814241 -1.8028e-05
7:25159348 A G 0.245079 1.9249e-05
7:25179102 A G 0.113026 -5.5733e-06
7:25182373 T C 0.069740 -1.6166e-05
7:25182405 T G 0.281958 8.8773e-06
7:25187152 A G 1.361640 -2.3787e-05
7:25194665 C G 1.209463 -7.1263e-07
7:25194753 T C 1.019361 -9.0754e-06
7:25207963 A G 0.055572 3.9499e-05
7:25211234 C T 0.162827 1.8466e-05
7:25211677 C T 0.188978 9.8692e-06
7:25218327 G A 0.066546 -1.1159e-05
7:25218891 T C 0.025827 -1.1912e-05
7:25219201 T A 0.113954 5.0867e-05
7:25221192 T C 1.508102 2.3080e-06
7:25231548 G A 0.296633 -3.3561e-05
7:25239652 A G 0.127048 -3.4962e-05
7:25240329 T C 0.181107 1.3262e-05
7:25243430 T C 0.132605 4.7799e-06
7:25244177 C A 0.052693 2.5137e-06
7:25247768 G A 0.169315 -3.3132e-05
7:25258009 T C 0.211735 -3.7306e-06
7:25258267 C A 1.516414 -3.6025e-05
7:25260552 C T 0.043520 -2.1592e-05
7:25263382 G A 0.058327 -1.2190e-05
7:25263948 A G 0.351630 -3.5969e-06
7:25266400 A G 0.553358 1.4558e-05
7:25267963 C G 1.848699 -4.3160e-05
7:25272210 C T 0.163171 4.9853e-05
7:25295346 C T 0.638373 -1.1790e-05
7:25300839 C T 0.193698 1.5993e-05
7:25300914 C T 1.660055 -1.7128e-05
7:25301481 G C 0.149276 -1.7578e-05
7:25303893 C T 0.043624 -2.2566e-05
7:25307780 C T 0.363052 -1.2028e-05
7:25312836 G C 0.055916 -5.8265e-07
7:25314187 A G 0.029930 7.0446e-07
7:25315614 G A 0.151298 2.7308e-05
7:25315956 T C 0.171597 3.1115e-05
7:25329530 C T 0.026817 -3.9615e-07
7:25330508 C T 0.156695 8.7310e-06
7:25336576 G A 0.528310 9.6696e-06
7:25336960 T C 0.471888 2.7892e-05
7:25337228 G T 0.043212 -4.5119e-06
7:25338512 C T 0.090412 -2.0780e-05
7:25338718 A G 0.043208 4.7116e-06
7:25340631 C T 0.413093 1.4664e-05
7:25343429 C T 1.413431 3.6687e-06
7:25345972 T C 0.061411 -6.9620e-06
7:25347934 T C 0.170708 -2.7767e-06
7:25348603 C T 0.029995 7.0384e-06
7:25353436 A G 0.111183 1.3971e-06
7:25354265 A C 0.274379 9.5717e-06
7:25359346 G T 0.084297 -1.1277e-06
7:25360890 C G 0.992424 5.1053e-06
7:25362662 A G 0.372024 1.3516e-05
7:25365610 C G 0.029706 -5.1834e-06
7:25366321 G A 0.269738 -1.9652e-05
7:25368351 A G 0.705694 3.3606e-05
7:25369900 C T 1.685648 -2.0548e-06
7:25370291 C T 0.190822 -3.5499e-05
7:25373479 A C 0.184454 5.8570e-05
7:25374084 G A 0.973235 -3.6944e-05
7:25388861 T C 0.153037 -1.6942e-05
7:25392421 A G 0.100575 -3.6217e-05
7:25392571 T C 0.583486 -2.2761e-05
7:25396254 A G 0.794328 -7.3134e-06
7:25404864 G A 0.799002 -2.7773e-06
7:25407692 A G 0.182779 -6.3821e-06
7:25420721 G A 0.359576 -1.4394e-05
7:25420790 G A 0.211060 -1.5948e-06
7:25426044 A G 0.304916 -4.8905e-06
7:25426317 G T 0.107255 1.1457e-05
7:25432522 T C 0.079052 4.1599e-06
7:25444099 G A 0.029433 1.0257e-05
7:25445448 C T 0.958518 -3.9836e-05
7:25447640 T C 0.282760 2.1488e-05
7:25448154 C T 0.776074 1.2215e-05
7:25448381 C T 0.554105 -5.1594e-06
7:25448879 C T 0.028969 -4.2914e-06
7:25448942 A G 0.083531 2.8323e-05
7:25452554 C T 0.042874 5.8359e-06
7:25455380 T C 1.471443 1.0273e-05
7:25456935 G T 0.275817 -1.6163e-05
7:25457583 G A 0.453491 -2.2463e-05
7:25465602 C G 0.038038 -5.6479e-06
7:25466516 C T 0.177978 -9.1191e-06
7:25469686 G C 1.808928 2.4295e-05
7:25470730 T C 0.573771 4.0321e-05
7:25470936 C T 0.166699 1.8568e-05
7:25471330 G A 0.426271 -1.6490e-05
7:25471513 C G 0.172613 1.9164e-06
7:25471881 T G 0.602734 -2.0327e-05
7:25472222 G A 0.533640 1.8312e-05
7:25473826 G A 0.168390 -7.7086e-06
7:25473872 C G 1.173382 2.3551e-05
7:25474286 C T 0.114276 5.3822e-05
7:25483664 T C 1.472031 4.9241e-06
7:25498393 C T 0.333106 -3.6151e-05
7:25499841 A G 0.133033 4.5043e-05
7:25500986 T C 0.034130 1.4820e-06
7:25501256 A G 1.345921 -7.2669e-05
7:25503103 G A 0.161100 6.6047e-06
7:25511163 A G 0.077718 -1.3533e-05
7:25511756 A G 0.040125 1.5533e-06
7:25512392 T C 0.109336 -6.7423e-06
7:25514621 C T 0.054241 2.8383e-05
7:25515946 A G 0.051813 5.8115e-06
7:25516147 C T 0.035259 -1.5505e-06
7:25516629 T C 0.156877 -2.4041e-06
7:25519339 A G 0.020407 2.1347e-05
7:25519751 C T 0.358326 -6.9207e-05
7:25521474 G A 0.031676 8.8412e-06
7:25526682 G T 0.143414 2.2426e-05
7:25532591 C G 0.776791 -1.0681e-04
7:25533715 C G 0.322706 -1.9578e-05
7:25534249 C T 0.077085 1.0622e-05
7:25543053 T G 0.102646 2.1276e-05
7:25548694 G A 0.059895 3.7807e-05
7:25553702 C T 0.308840 2.0398e-05
7:25554764 T G 0.113662 -1.1840e-05
7:25561083 T C 0.079601 -2.9307e-06
7:25561288 G A 0.152411 1.6108e-05
7:25566545 C T 0.339562 -1.6144e-05
7:25566717 A G 0.107528 -3.5555e-06
7:25570580 T C 0.137104 -1.4466e-05
7:25574197 C T 0.297658 -1.7822e-05
7:25575717 G A 0.345749 -1.1845e-05
7:25579577 T C 0.198713 1.7087e-05
7:25580518 C T 1.762899 -6.8983e-06
7:25581167 T C 0.033994 -9.5256e-07
7:25585623 T C 0.258712 1.5884e-05
7:25590890 C T 0.029271 4.0480e-06
7:25593148 G A 0.086806 1.1249e-05
7:25594283 T C 0.363825 3.0260e-05
7:25596056 G T 0.565316 -1.5291e-05
7:25599299 T C 0.176758 1.1529e-05
7:25600612 C T 0.193344 1.2939e-05
7:25606484 G A 0.893787 8.0871e-06
7:25608409 A G 0.420977 5.8238e-06
7:25615058 A T 0.103623 1.0175e-05
7:25615221 T C 0.119625 -1.7002e-05
7:25618760 G A 1.148811 1.7968e-05
7:25621762 C A 0.067737 -1.9964e-05
7:25624710 G C 0.027856 8.8189e-06
7:25653642 C A 0.262100 -5.6456e-06
7:25656115 T C 0.103087 2.1713e-06
7:25658509 C A 0.140804 -9.3163e-07
7:25660544 T C 0.023523 5.4600e-06
7:25661337 C T 0.044611 -3.2196e-05
7:25662044 T G 0.096093 9.8842e-06
7:25662742 G T 0.134591 5.3975e-06
7:25665313 G A 0.022283 6.4659e-07
7:25668011 C T 0.133952 4.3787e-06
7:25669467 A G 0.691848 -2.2394e-05
7:25669627 G A 0.256222 -1.3287e-05
7:25669687 A G 0.117840 1.9180e-06
7:25673945 C A 0.035938 -1.6274e-05
7:25676893 C T 0.234225 2.4578e-06
7:25677766 A G 0.044146 -2.3856e-05
7:25678889 A C 0.212102 1.3670e-05
7:25687574 A C 1.319207 1.3601e-05
7:25699783 A G 0.033309 1.1043e-05
7:25708476 T C 0.433493 2.0061e-05
7:25710994 C T 0.107330 -9.7324e-06
7:25712603 T C 0.024652 -2.6737e-05
7:25713939 A G 0.442276 -3.1918e-05
7:25718995 C T 0.298700 5.4481e-06
7:25728623 G T 0.298447 2.6852e-05
7:25737053 G A 0.610520 -1.1202e-04
7:25744735 T G 0.160276 -6.9296e-05
7:25745971 A G 0.104720 -5.9861e-05
7:25770466 A G 0.035259 -3.0217e-06
7:25770729 C G 0.055776 -2.2375e-05
7:25779243 A C 0.571544 -1.0183e-04
7:25791482 C T 0.047292 -6.6483e-06
7:25792683 C G 0.089731 1.8678e-05
7:25798768 A G 0.152784 3.3398e-05
7:25802633 T C 0.133614 -5.5093e-05
7:25803254 C A 0.436301 -9.2947e-05
7:25806700 T C 0.044387 -3.5057e-06
7:25807078 G A 0.095762 -1.6899e-05
7:25812368 T C 0.056825 2.6522e-05
7:25815737 A G 0.041741 -3.5454e-05
7:25816216 T C 0.031316 1.1214e-05
7:25826549 A C 0.027622 -6.5596e-05
7:25826813 G A 1.488072 -1.8577e-05
7:25834561 C T 0.032741 -6.4326e-07
7:25843913 G A 0.027677 -6.3592e-05
7:25852328 C T 0.153521 -1.3379e-05
7:25853351 C T 0.021160 2.6779e-05
7:25860396 A G 0.037337 7.6050e-06
7:25862658 T C 0.088686 7.0618e-06
7:25862903 C T 0.041923 6.3390e-06
7:25862970 A G 0.024710 -2.9417e-05
7:25871109 T C 0.385575 -2.3589e-06
7:25887278 A G 1.526298 2.1115e-05
7:25889153 A G 1.017226 2.2532e-05
7:25901639 A G 1.483505 2.3860e-05
7:25904794 T C 0.259942 1.4326e-05
7:25905370 C T 0.036629 -1.3843e-05
7:25908952 G T 0.328549 -2.3490e-06
7:25913924 C T 1.322298 1.9920e-05
7:25923381 T G 0.481486 -1.1616e-05
7:25923606 T C 0.134189 5.5762e-06
7:25925050 G A 1.792913 8.6003e-06
7:25925379 T C 0.134127 1.8463e-06
7:25926449 A G 0.032439 -1.0378e-05
7:25930365 T C 0.187060 -3.4961e-05
7:25931551 T C 0.083324 -3.3662e-05
7:25933755 G A 0.088166 -1.3419e-05
7:25936843 G A 0.055341 -2.0033e-05
7:25936865 A G 0.366418 1.5865e-05
7:25938593 T C 0.242356 2.0546e-05
7:25940386 A C 0.064852 3.7270e-05
7:25952059 A G 0.498692 -1.5590e-05
7:25960856 A G 0.804121 1.6613e-05
7:25962870 T G 0.205068 8.3607e-06
7:25968691 C T 0.067406 6.0249e-06
7:25987772 A G 0.100033 -7.4061e-06
7:25991826 C T 0.316669 1.5989e-05
7:25994745 T C 0.049184 3.1504e-05
7:25995063 G A 0.631008 -1.8477e-05
7:25997536 G A 0.809077 -1.7424e-05
7:26006001 C T 0.083603 -1.0461e-05
7:26011882 A G 0.034013 -1.9066e-05
7:26011908 C T 0.166569 -2.6365e-05
7:26016790 T C 0.058834 1.9731e-05
7:26023261 T C 0.058133 1.9571e-05
7:26028633 T C 0.211177 2.1958e-06
7:26033516 C T 0.067244 -3.2065e-05
7:26038458 T C 1.553923 1.3244e-05
7:26041237 C T 0.085284 -4.6850e-05
7:26044410 G A 0.042722 -3.7080e-06
7:26045331 A G 0.115191 7.1489e-06
7:26046438 G T 0.216214 -1.1722e-04
7:26048075 A G 0.102812 -4.0652e-05
7:26053581 T C 0.092013 -1.2072e-05
7:26059739 C A 0.126078 -5.3015e-05
7:26086097 A G 0.058405 1.8942e-07
7:26095370 T C 0.317672 3.2304e-05
7:26096037 T C 0.127788 -2.1047e-05
7:26102288 C T 0.119099 -1.2908e-05
7:26108984 G A 0.100523 -5.8485e-05
7:26114442 G T 0.071058 -3.1862e-05
7:26120809 C T 0.591195 -5.8086e-06
7:26124107 C T 0.058564 -1.6913e-05
7:26125115 T G 0.022399 1.1889e-05
7:26130360 C T 0.030163 1.4961e-05
7:26134253 T C 1.553491 2.5126e-05
7:26151190 A G 1.132683 3.5038e-05
7:26151249 G A 0.092019 1.4770e-05
7:26154344 T C 0.418828 -1.1012e-05
7:26161969 C A 0.167803 3.9903e-06
7:26171214 A G 0.718094 -6.3063e-06
7:26173954 T C 0.041264 -2.1564e-05
7:26176305 T C 0.046993 8.1827e-06
7:26180988 G A 0.071992 -3.4511e-05
7:26183366 A G 1.059960 -3.2723e-05
7:26183600 A G 0.084713 1.6908e-05
7:26195678 A G 0.065111 -9.9492e-06
7:26208736 A G 0.940222 -4.7413e-05
7:26221731 T C 0.021572 -9.3777e-06
7:26227777 C A 0.181351 -3.9025e-05
7:26227948 C A 0.027807 8.1161e-06
7:26233650 C A 0.216305 -3.3776e-05
7:26235344 A C 0.162197 4.2981e-05
7:26240564 G C 0.026213 3.8841e-05
7:26244365 C T 0.175804 -3.9902e-05
7:26246861 G A 0.025704 3.6194e-05
7:26250940 A C 0.065170 -3.0288e-05
7:26255722 A C 0.021916 -1.3563e-05
7:26267659 T C 0.136893 1.1969e-05
7:26269133 T G 0.093035 1.9241e-05
7:26269866 A G 0.032698 -2.6881e-06
7:26303052 T C 0.022958 2.4304e-05
7:26313061 A G 0.064439 -1.1336e-05
7:26329335 A G 0.056260 2.5164e-05
7:26336626 A C 0.486124 -1.0028e-04
7:26341007 C T 0.769813 -5.8726e-05
7:26345833 A C 0.041842 4.9579e-05
7:26351206 C T 0.085151 -4.6371e-06
7:26363115 A G 0.065835 -2.0501e-05
7:26363587 G T 0.161467 -3.1821e-07
7:26366128 T C 0.043254 -1.3853e-06
7:26382302 A C 0.264859 2.5777e-05
7:26388624 G A 0.586121 4.2299e-05
7:26389545 A G 0.204321 -7.9978e-07
7:26390115 T C 0.255573 1.5809e-05
7:26392135 C T 0.027262 3.4493e-05
7:26396777 T G 0.063359 -1.9514e-05
7:26397239 A C 1.079854 -5.8253e-05
7:26397779 C T 0.021247 1.6075e-05
7:26401010 C T 0.034730 -3.1805e-05
7:26404071 A G 1.033065 -2.5306e-05
7:26406128 A G 0.059921 2.5133e-05
7:26409959 G T 0.570889 -6.2471e-06
7:26415525 G A 0.031559 1.2928e-05
7:26418517 A G 0.034188 1.1198e-05
7:26421269 G T 0.288781 -4.8427e-05
7:26431321 G T 0.074605 -1.9551e-05
7:26434016 A G 0.482998 1.1274e-05
7:26436183 T C 0.272679 -6.5120e-05
7:26436576 A C 0.048970 2.2406e-05
7:26440133 C T 1.490694 -4.6871e-06
7:26444294 G T 0.136795 -6.1504e-06
7:26446449 T C 0.189585 1.9432e-05
7:26447925 G A 0.021179 1.9955e-06
7:26455445 T G 0.033241 -3.2805e-07
7:26459389 A G 0.292374 -1.2663e-05
7:26465428 C A 0.036155 -1.8487e-05
7:26469547 C A 0.345291 -3.1538e-05
7:26473995 C A 0.362484 1.9532e-05
7:26474676 A C 1.395140 2.2640e-05
7:26477691 G A 0.048447 1.5408e-05
7:26481231 T C 0.077510 -1.8316e-05
7:26481804 A G 0.350371 -2.0960e-05
7:26485621 G A 0.063780 -2.4076e-05
7:26488551 T C 0.034156 -2.2930e-05
7:26491748 T C 0.037798 -1.5711e-05
7:26495208 A G 0.751480 8.3645e-05
7:26497614 T C 0.039469 -3.1178e-05
7:26498518 C T 0.552138 1.0083e-04
7:26507099 T G 0.059191 4.3668e-06
7:26513994 G A 0.114714 -4.1555e-06
7:26522591 C T 0.273944 1.3287e-05
7:26525621 A G 0.600166 1.0010e-04
7:26525891 A G 0.373189 -2.4807e-05
7:26532349 C T 0.099218 -5.7924e-06
7:26534615 C T 0.068110 7.6662e-06
7:26534953 T C 0.051946 1.3101e-05
7:26542562 C T 0.389733 4.8786e-05
7:26548374 G T 0.127025 -2.8523e-05
7:26557618 G A 0.597245 -3.9468e-05
7:26559987 C T 0.057162 3.7688e-05
7:26576535 C T 1.091198 -2.9031e-05
7:26577940 C A 0.020351 -8.5034e-06
7:26578105 G A 0.295020 -5.1395e-05
7:26578671 T C 0.021468 2.9958e-05
7:26579487 A G 0.048353 -5.9157e-07
7:26581775 C T 0.048126 -2.1288e-05
7:26587256 A G 0.678890 -2.0587e-06
7:26594478 T C 0.065306 2.0009e-06
7:26598308 A G 0.023808 -3.1582e-06
7:26601399 C T 0.062213 5.7109e-06
7:26601630 C T 0.170455 -4.1663e-05
7:26606431 G A 0.021426 -1.4223e-05
7:26607065 T G 1.579997 -3.7305e-05
7:26607406 G A 0.427368 4.7974e-06
7:26614241 A G 0.184821 -6.2031e-05
7:26615293 T C 0.787671 -6.2890e-06
7:26617564 G A 0.053034 4.1756e-07
7:26620454 C T 0.455363 3.1029e-05
7:26622494 A C 1.240947 1.1960e-05
7:26626643 T C 0.046276 3.7852e-06
7:26628493 G A 0.049161 2.3347e-05
7:26630038 C T 0.103516 -1.8144e-05
7:26630323 A G 0.334083 2.3592e-06
7:26634029 C T 0.170461 4.3482e-05
7:26638385 A G 0.027865 -2.7389e-06
7:26642102 T C 0.065540 1.2787e-06
7:26644012 T G 1.728678 -5.3686e-06
7:26644427 T C 0.658552 -9.4269e-06
7:26649365 C T 0.168721 9.6789e-06
7:26652511 T C 0.062265 -1.0807e-05
7:26654077 A G 0.442503 -1.1525e-05
7:26654786 A G 0.075599 -8.8183e-09
7:26657962 T G 1.140314 4.7747e-05
7:26666345 G A 0.421036 6.1492e-06
7:26667158 T C 0.048178 -2.8735e-06
7:26671421 T C 0.081772 3.0160e-05
7:26675515 T C 0.614815 1.3561e-05
7:26678856 G A 0.604175 7.9416e-06
7:26683545 G A 0.036714 -1.7214e-05
7:26684282 T G 0.606869 3.1517e-06
7:26690417 T C 0.183921 1.1610e-05
7:26695454 C A 0.040443 -1.7886e-05
7:26695880 G C 0.688190 1.6871e-05
7:26703817 A G 0.106320 4.4187e-06
7:26713506 G C 0.046918 -1.4856e-05
7:26717752 G A 0.064365 5.0490e-06
7:26727362 G T 1.117320 -1.8405e-05
7:26729740 A G 0.293624 3.5280e-05
7:26731480 T G 0.035993 -4.1342e-06
7:26745464 A G 0.110491 -1.0003e-05
7:26765596 A C 0.173210 1.2656e-05
7:26777849 A G 1.289206 -1.0420e-05
7:26784016 C T 0.189147 8.7098e-06
7:26787032 A G 0.167202 1.9730e-05
7:26792957 C T 0.150791 1.1423e-05
7:26793556 G C 0.101802 -4.7167e-05
7:26814630 C T 0.880619 1.0259e-05
7:26823963 T C 0.666378 -4.3191e-05
7:26866982 C A 0.115129 4.3532e-05
7:26872652 C T 0.194451 9.4020e-06
7:26891831 G T 0.492194 9.6460e-06
7:26900968 T C 0.027486 -1.7498e-05
7:26902873 A G 0.026428 -5.1462e-06
7:26904928 G A 0.469661 5.3140e-06
7:26908515 G A 0.205805 1.3388e-05
7:26918669 T C 0.110027 4.0231e-05
7:26920314 G T 1.037616 -1.3026e-05
7:26920494 T C 1.034133 -1.7852e-05
7:26922903 A G 0.028372 -2.6256e-05
7:26926450 A G 0.075728 4.8225e-06
7:26926498 G A 0.196015 -2.9873e-05
7:26928040 T C 0.079588 1.9249e-06
7:26936046 A G 0.107658 1.6422e-07
7:26941146 T C 0.056023 3.1198e-05
7:26942183 A T 0.623883 -1.3665e-05
7:26955310 T C 0.051446 -3.0119e-06
7:26959526 A C 0.070477 1.9970e-05
7:26964455 C T 0.024717 4.7804e-06
7:26984537 G A 0.092065 -2.3530e-05
7:26989363 A G 0.059327 -4.2505e-06
7:27039959 G C 0.040307 -8.9474e-06
7:27061793 C A 0.740983 -2.5074e-05
7:27073731 C T 1.045928 -7.6986e-06
7:27073744 A C 0.056253 2.1034e-05
7:27106474 T C 0.275132 -1.7513e-05
7:27108127 A G 0.585456 -1.7388e-05
7:27109617 C T 0.039281 -2.9426e-06
7:27134003 T G 0.244089 7.2848e-05
7:27143156 T C 0.071535 1.2665e-05
7:27143757 C T 1.826235 4.4454e-06
7:27143967 C G 0.021186 1.0186e-05
7:27144679 G A 0.064514 2.2468e-05
7:27144921 T C 0.270468 3.7634e-05
7:27145024 C T 1.545390 -6.5351e-06
7:27159136 C G 0.177479 2.2406e-05
7:27166861 A C 0.140473 5.2007e-05
7:27172571 A G 0.519053 -1.4839e-05
7:27175295 A G 1.625036 -3.4271e-05
7:27179039 C A 0.055422 3.3471e-05
7:27182329 G T 0.257095 4.4014e-06
7:27185723 G C 0.492074 -1.5241e-05
7:27189195 T C 1.766229 1.2401e-05
7:27193732 C T 0.026366 -1.0850e-05
7:27196069 C A 1.741275 1.5413e-05
7:27204732 A C 0.137126 6.3666e-06
7:27206197 G A 0.024672 1.1473e-05
7:27206688 G T 0.815076 6.7825e-05
7:27207585 G T 0.102432 4.3187e-05
7:27216757 A G 0.039719 -1.1549e-05
7:27217359 A G 0.883063 -4.1674e-05
7:27218229 A G 1.810281 2.1148e-05
7:27220831 G A 1.853711 3.4274e-05
7:27225489 A G 0.051320 -3.7501e-06
7:27228335 A G 0.240671 3.7408e-05
7:27230831 C T 0.059733 -3.0604e-06
7:27231189 C T 0.023565 -3.7339e-06
7:27233359 T C 0.056935 -1.9028e-05
7:27235628 A G 0.021358 -3.2680e-05
7:27239201 T G 0.045445 -5.5527e-05
7:27240482 G C 0.928894 9.8830e-05
7:27245893 C T 1.852240 2.6726e-05
7:27248373 C T 1.628518 3.0581e-05
7:27249379 A G 0.038444 -5.3134e-05
7:27252670 G A 0.139824 -1.5949e-04
7:27252828 T C 0.158442 8.1458e-06
7:27253795 C T 1.781660 1.1815e-04
7:27256983 A G 0.022182 -1.9844e-05
7:27268938 A C 0.118719 -4.4781e-05
7:27275804 G C 1.076835 5.7353e-04
7:27293137 A G 0.037460 -4.2787e-05
7:27300584 C T 1.741308 3.4554e-04
7:27303632 A G 1.690955 3.3237e-04
7:27319675 A G 1.752782 1.6573e-05
7:27320037 C T 0.122627 4.4996e-05
7:27330056 T C 0.074028 -2.2528e-06
7:27335206 G A 1.953526 9.6333e-05
7:27336910 G A 0.734774 -1.7871e-06
7:27337867 T G 0.154920 2.8372e-05
7:27342122 C T 0.052423 1.2904e-05
7:27350320 C T 1.932419 9.7096e-05
7:27352125 T C 1.253090 -1.5713e-05
7:27358748 A G 0.076806 1.3612e-05
7:27358842 G T 1.455967 1.5074e-05
7:27359792 T C 0.080717 1.3543e-05
7:27362185 G A 0.038801 -5.9557e-06
7:27364073 G A 0.641314 -3.7568e-06
7:27368738 A G 0.023328 -1.7876e-05
7:27369903 G A 0.052466 -7.3493e-05
7:27378456 C T 1.559879 4.3010e-05
7:27386701 A G 0.139067 3.0269e-05
7:27388060 G A 0.260017 3.2391e-06
7:27388898 A G 0.044500 -4.6081e-05
7:27391685 A G 0.117064 7.5123e-06
7:27420533 T C 0.435028 1.3542e-05
7:27422985 G A 0.057734 -2.0919e-05
7:27425950 C T 0.431513 2.2916e-05
7:27428596 T C 0.052219 5.0428e-05
7:27440115 A G 0.028638 -3.0120e-05
7:27440190 T C 0.960472 7.1898e-06
7:27444258 G A 0.294643 -2.1912e-05
7:27446502 C G 0.035470 -4.4480e-05
7:27458261 A G 0.043290 9.0975e-06
7:27458297 T C 0.023701 -1.7961e-05
7:27460816 A G 0.407926 1.6453e-04
7:27472040 A G 0.025847 2.5797e-07
7:27472274 A G 0.217522 -2.9918e-05
7:27472985 G A 0.162775 -3.5602e-05
7:27499198 T C 0.693805 -3.6124e-05
7:27505473 C T 0.051485 -3.3332e-06
7:27506012 G T 1.093762 -1.3694e-05
7:27507833 G A 0.029537 6.8811e-06
7:27508585 G T 0.238072 -2.7837e-05
7:27508985 A G 0.027586 -8.4176e-06
7:27509593 G A 0.789713 7.3487e-06
7:27516318 T C 0.830873 1.1909e-06
7:27516343 A G 0.052612 -9.4772e-06
7:27517001 A G 0.039245 2.8970e-06
7:27520968 T C 0.616476 1.9245e-05
7:27521008 C T 0.040920 1.8179e-05
7:27522047 A G 0.029651 -6.7878e-06
7:27523380 C T 0.733777 -5.2212e-05
7:27527500 C T 1.953159 -1.0711e-05
7:27549411 G A 0.036490 -2.5779e-06
7:27554298 A G 0.070743 6.1796e-06
7:27560822 T C 1.094424 -3.3970e-05
7:27564521 G C 0.283714 -3.1405e-05
7:27570620 T C 0.042322 1.2437e-05
7:27580767 C T 0.766804 -3.7294e-05
7:27588734 C T 1.444980 -6.1089e-05
7:27590862 A G 1.862981 -3.1792e-05
7:27596842 A G 0.040196 1.4556e-06
7:27600191 A G 0.204153 -1.5767e-05
7:27613294 G A 0.341581 1.1580e-05
7:27647919 A C 0.338403 6.6038e-06
7:27648351 T G 0.079432 4.4717e-06
7:27657426 T C 0.041670 -1.2584e-05
7:27658070 A G 1.449252 -6.4949e-05
7:27664948 T C 0.077679 8.6120e-06
7:27668970 G A 0.047759 -3.0598e-05
7:27670750 A G 0.065024 -3.3996e-05
7:27671497 G A 0.487364 -2.0713e-05
7:27688911 G A 1.389304 -8.1040e-05
7:27717716 C G 1.118719 2.6840e-05
7:27717974 T C 0.037561 -1.3345e-05
7:27728068 G A 0.046074 -2.6126e-05
7:27746397 G T 1.866736 1.9032e-05
7:27748249 A G 0.035418 4.1408e-05
7:27751351 C T 0.500480 -2.6233e-05
7:27762072 C T 0.212095 -1.2120e-05
7:27766170 A G 0.036912 -1.6343e-05
7:27773527 C T 0.033159 -1.6147e-05
7:27782891 T C 0.769761 -1.1911e-05
7:27783271 A G 0.026684 -1.1601e-05
7:27784099 C T 0.148769 -2.1471e-05
7:27796789 A G 0.336232 1.2725e-06
7:27799254 T G 0.211183 2.9910e-05
7:27803521 A G 0.040203 -2.4952e-05
7:27807450 C G 0.788453 5.2991e-05
7:27827103 A T 0.231720 -4.6622e-05
7:27837858 T G 0.075722 -1.3392e-05
7:27837961 G T 0.078685 5.8981e-06
7:27864418 G A 0.040631 -1.0895e-06
7:27869377 G A 0.113068 8.5828e-06
7:27875642 C G 0.076050 1.9331e-05
7:27877537 G A 0.207204 2.1201e-05
7:27879552 C T 0.040375 6.7231e-06
7:27881058 T C 0.020796 -1.1733e-05
7:27882316 T G 0.100225 3.4197e-05
7:27891404 G C 0.046227 8.0657e-06
7:27903830 A C 0.224949 2.5210e-05
7:27906711 C T 0.228925 -4.5619e-05
7:27907645 C T 0.037207 -3.9646e-06
7:27910695 T C 0.462952 -1.1564e-05
7:27916218 C A 0.593662 6.0134e-05
7:27918199 C T 0.422720 -7.1316e-05
7:27918573 A G 0.047402 9.9736e-06
7:27925318 T C 0.178576 -1.8295e-05
7:27932505 A G 0.624870 4.4919e-05
7:27937777 T C 0.142086 5.6100e-06
7:27943809 T C 0.705367 -2.9144e-06
7:27947150 A G 1.866603 1.2828e-05
7:27950452 T C 0.083797 -1.9460e-06
7:27954738 T C 0.286899 1.3197e-05
7:27976563 A G 0.464351 -3.8657e-05
7:27976715 G T 0.581847 -3.7018e-06
7:27979776 A G 0.055377 4.1683e-05
7:27984720 G T 0.095791 4.8390e-05
7:27988689 G A 0.026836 -6.8604e-06
7:27989148 T C 0.063037 -2.9354e-05
7:27992551 C T 0.206681 -8.9105e-05
7:28006639 A G 0.028592 4.3359e-05
7:28009094 C T 0.104210 -1.1551e-05
7:28009508 G C 0.205324 7.1862e-07
7:28009799 T C 0.049057 1.5219e-05
7:28009981 A G 1.555763 3.4497e-05
7:28010682 A G 0.055854 3.6944e-05
7:28011863 A G 0.044523 1.8585e-06
7:28014045 T C 0.078867 -1.0424e-05
7:28020731 G C 0.438053 -9.9872e-06
7:28020843 A C 0.026142 2.6213e-05
7:28032942 C T 1.128307 8.4121e-05
7:28033519 C T 0.033822 -1.9030e-06
7:28034863 G A 0.123630 -3.0144e-06
7:28038741 C T 0.065721 1.5727e-05
7:28039756 T C 1.053650 -6.6822e-06
7:28039916 G A 0.304666 3.5462e-05
7:28041473 G A 0.047762 -1.7651e-05
7:28043274 A T 0.234108 -1.0924e-04
7:28045022 A G 0.368028 1.5602e-06
7:28046525 C T 0.049496 7.9980e-07
7:28048793 C T 0.041491 -3.8289e-06
7:28063494 C A 0.179517 -1.2009e-05
7:28064040 A G 0.473076 -1.5549e-05
7:28071102 A G 1.317883 1.0359e-05
7:28087525 T C 0.030086 3.5767e-05
7:28093594 G T 0.408445 1.1485e-05
7:28099570 T G 1.134621 2.4844e-05
7:28111321 C G 0.081253 7.3157e-06
7:28113623 A G 0.116379 1.7693e-05
7:28119070 C T 0.370703 1.9730e-06
7:28119143 C T 0.185356 5.7829e-05
7:28119416 C T 0.213806 -6.6140e-05
7:28127132 A G 0.029475 7.9041e-05
7:28128002 C T 0.296808 -4.8596e-05
7:28128264 G A 0.229814 1.5006e-05
7:28131539 G C 0.089659 -2.1105e-06
7:28133980 G A 0.075443 4.1128e-05
7:28134827 C T 0.021491 1.5891e-05
7:28138201 A C 0.039632 -1.7101e-05
7:28138639 G T 1.548853 -1.1140e-05
7:28142088 G A 1.043763 -3.3139e-05
7:28143490 T G 1.478827 2.1797e-05
7:28144510 T C 0.094817 6.3167e-05
7:28145201 T C 0.041693 -8.5817e-07
7:28146305 C G 1.267355 -3.3150e-05
7:28149255 A G 0.235637 4.7778e-05
7:28154287 G C 0.025431 -1.6600e-05
7:28159313 T C 1.696489 -2.4649e-06
7:28159572 T C 0.087339 1.5985e-05
7:28161379 A C 1.275454 -2.5027e-05
7:28161691 A G 0.332723 2.6144e-06
7:28172014 T C 0.400016 4.3616e-05
7:28176115 C T 0.087300 4.7114e-05
7:28180556 C T 1.011480 -5.3170e-05
7:28183702 C T 1.175781 1.4538e-06
7:28185091 G A 1.417131 4.5275e-06
7:28188995 G A 0.165024 2.0481e-04
7:28189411 C T 1.013947 -5.5307e-05
7:28189946 G A 1.397601 -2.8546e-06
7:28196222 G A 1.006797 -4.0179e-05
7:28197443 T C 0.042520 4.0824e-05
7:28202430 A G 1.709823 -6.8528e-06
7:28210660 C T 1.400399 3.7474e-06
7:28223990 C T 1.317864 -5.3586e-05
7:28229042 A G 1.710093 -3.2837e-06
7:28238860 G A 1.668630 1.3918e-05
7:28248738 G A 0.259617 4.1277e-05
7:28250482 A G 0.111403 -4.5679e-05
7:28260507 A G 0.233514 -2.8326e-06
7:28260867 C A 0.372004 1.9563e-05
7:28260970 T C 0.464789 1.9037e-07
7:28261344 T C 0.870969 -2.1499e-04
7:28263825 C T 1.601299 -1.9979e-05
7:28268201 C A 0.294786 5.1462e-05
7:28272666 T C 1.602876 -1.8507e-05
7:28274384 A G 0.045760 -2.1638e-05
7:28277811 A G 0.092100 -1.6194e-05
7:28279243 A G 0.880644 -2.7025e-05
7:28287102 G A 0.026528 1.7489e-05
7:28287356 C G 0.042764 -5.7174e-06
7:28292882 T C 0.459015 5.0705e-05
7:28299502 G T 0.701202 -4.5086e-06
7:28306335 A G 0.039670 -2.7156e-05
7:28308576 G T 0.131083 3.4717e-05
7:28309468 G T 0.754924 6.6636e-05
7:28315399 G A 0.061677 7.1862e-06
7:28317789 C T 0.086621 -2.4165e-05
7:28319851 C T 0.380664 7.1441e-05
7:28320034 G A 1.101753 3.4960e-06
7:28320869 A G 0.022948 -8.4201e-06
7:28321005 A G 0.056042 1.8810e-05
7:28324349 G T 1.098994 -5.9595e-06
7:28326038 C T 0.586307 -9.0863e-05
7:28328363 T C 0.510663 7.8104e-05
7:28330649 C T 0.112390 -1.8374e-05
7:28331126 T C 0.039356 1.3006e-07
7:28331586 A G 0.968032 -2.3283e-05
7:28332267 C T 0.600926 2.4236e-06
7:28332358 A G 0.733816 5.3381e-06
7:28338265 G A 0.043195 1.3558e-05
7:28339945 A G 0.182130 3.9670e-05
7:28340264 G A 1.290170 -3.6128e-05
7:28341397 C A 1.391745 -6.1218e-05
7:28344710 C T 0.050804 -1.6439e-06
7:28345810 C A 1.378840 -5.0736e-05
7:28350984 G T 0.157147 -1.3305e-06
7:28358320 T C 0.223267 2.6115e-05
7:28359075 G A 0.240136 -2.1861e-05
7:28360334 C T 0.985046 9.0963e-06
7:28364367 G A 0.067487 1.2016e-05
7:28366100 C T 0.471732 6.6188e-07
7:28368750 A G 0.031631 2.6349e-06
7:28369789 T C 0.044465 1.3812e-06
7:28370069 A C 0.299489 1.1696e-05
7:28371805 C T 1.608479 -1.8991e-05
7:28381283 A G 1.551304 -1.6674e-05
7:28389218 A G 1.643284 -1.8625e-05
7:28389320 A G 0.022516 -2.2821e-05
7:28391142 G A 1.459823 -3.0393e-05
7:28396507 C T 0.162859 9.4542e-06
7:28397057 A G 0.076550 -1.0724e-05
7:28403791 T G 0.907767 -5.0692e-05
7:28406603 G A 0.043695 1.9545e-05
7:28408294 G A 1.141745 5.0074e-05
7:28411735 T G 1.500876 -1.0641e-05
7:28420874 T C 0.136640 -1.5796e-05
7:28422378 T C 0.692773 -3.1548e-05
7:28428391 C T 0.952997 -1.8988e-05
7:28429028 T C 0.279037 8.4621e-06
7:28430358 A G 0.208992 -3.5050e-06
7:28432434 G A 0.731677 9.6640e-06
7:28432476 G C 0.120057 2.8820e-06
7:28440108 T C 0.579484 8.4093e-06
7:28447367 T C 0.108323 -2.0935e-05
7:28448448 C T 1.835226 4.6889e-06
7:28450747 A C 0.025681 -2.3315e-06
7:28461647 C T 0.077400 -1.2738e-05
7:28463100 A G 0.051112 1.7421e-05
7:28465434 G A 0.194425 1.6195e-05
7:28468621 G C 0.136321 1.9627e-05
7:28471408 T G 0.043721 -1.0621e-05
7:28472224 A G 0.739795 7.4988e-05
7:28473717 T C 0.036337 5.2115e-06
7:28475093 G C 0.050096 1.2214e-05
7:28478646 T C 1.933058 -1.8068e-05
7:28479341 G A 0.593863 4.8218e-05
7:28486044 T C 0.109654 -8.6022e-06
7:28488252 A G 0.439287 -7.6696e-06
7:28491689 C T 0.480191 4.0707e-06
7:28494117 C T 1.053517 6.0365e-06
7:28494236 T C 0.586492 -2.0132e-05
7:28497994 G T 0.473598 1.2457e-05
7:28500407 T C 0.380706 3.1814e-05
7:28500531 T G 0.138749 2.0369e-05
7:28500970 A G 0.057880 1.1763e-05
7:28507009 T C 0.115629 -8.4126e-06
7:28512215 A G 1.613669 -1.6448e-05
7:28519197 G A 0.385189 -2.8283e-05
7:28525958 A G 0.336800 2.0772e-06
7:28530553 A G 0.041930 -3.8547e-06
7:28540510 G A 0.039479 2.0519e-05
7:28545493 A G 0.050599 2.0129e-05
7:28545683 G A 1.415615 -3.4858e-05
7:28545810 C T 0.718515 -1.3942e-05
7:28551461 C T 0.112802 -1.3369e-05
7:28552665 C A 0.512581 3.4200e-05
7:28555374 C A 0.311336 1.3621e-05
7:28555942 A G 0.047837 5.7257e-06
7:28556302 A G 1.107356 -2.3618e-04
7:28557475 C T 0.020251 -1.5791e-05
7:28557996 T C 0.145893 4.0221e-05
7:28558397 T C 0.059756 8.1272e-06
7:28565641 G A 1.264110 -9.2066e-06
7:28565806 T C 0.264382 -1.0821e-04
7:28567001 G A 0.029057 1.0162e-05
7:28568804 A G 0.201335 1.8277e-05
7:28576854 C T 1.129804 1.4873e-05
7:28577426 T C 0.357641 -5.7069e-08
7:28578729 C T 0.033721 -3.2791e-06
7:28579714 T G 0.179166 1.4400e-05
7:28589296 G T 0.053468 -1.5245e-05
7:28593309 C T 0.147192 -2.6677e-06
7:28596151 C T 0.443669 2.3489e-05
7:28596223 C T 0.762957 -3.6288e-05
7:28597310 C G 0.304478 7.6877e-06
7:28607563 A G 0.107242 3.7121e-05
7:28610507 T C 0.250490 3.0773e-05
7:28613505 T C 0.032101 -4.2894e-06
7:28619674 A G 0.089400 2.3372e-05
7:28621312 G A 0.485972 4.5753e-06
7:28622352 A G 1.275340 2.7736e-05
7:28624110 T C 0.050856 -2.6234e-05
7:28631084 A G 0.256690 4.5553e-05
7:28639955 T G 0.200881 1.7797e-05
7:28643045 C T 1.101854 -1.1932e-04
7:28646634 A C 0.064381 -3.7161e-05
7:28647863 A G 0.029148 6.8996e-06
7:28649438 A G 1.388405 1.9740e-06
7:28650054 T C 0.285487 -1.7444e-05
7:28657661 C T 0.032452 7.4946e-06
7:28661040 A G 0.367340 3.8275e-05
7:28668780 A G 0.501282 5.0106e-05
7:28672599 C T 1.173541 2.4079e-05
7:28675473 A G 0.236731 3.1951e-06
7:28675698 T C 0.967899 1.8629e-05
7:28683152 A G 1.400821 -4.3233e-05
7:28686212 T C 0.077799 6.5447e-06
7:28688787 T C 0.219197 1.5711e-05
7:28689219 A G 0.511464 -7.9360e-06
7:28689315 A G 0.728717 -2.6316e-05
7:28691297 A G 0.218785 -2.1854e-05
7:28693962 A G 0.362990 -3.6558e-05
7:28694883 G C 0.604977 4.5290e-05
7:28699226 G A 0.046600 -1.2300e-05
7:28701128 T C 0.055844 3.3125e-05
7:28701500 G A 0.477724 1.8536e-06
7:28701709 C T 0.092866 1.4448e-05
7:28702367 G A 0.580273 1.8114e-06
7:28703341 A G 0.635250 5.6919e-05
7:28704514 A G 0.034967 -2.0372e-05
7:28705517 C A 0.535311 3.0604e-05
7:28708073 G T 1.856463 2.9502e-06
7:28710596 C A 0.127937 1.2963e-06
7:28714427 C T 0.214870 5.6161e-06
7:28715056 G A 0.629596 3.0126e-05
7:28719395 C T 0.021728 4.7788e-05
7:28720413 T C 0.470479 1.8574e-05
7:28722263 G A 1.673661 -2.0912e-05
7:28723407 A G 0.318247 3.3736e-05
7:28723826 A G 0.154154 -1.2139e-06
7:28728502 G T 0.476984 -1.5345e-05
7:28737298 C A 0.425865 2.4375e-05
7:28747148 A G 0.121910 -3.7622e-06
7:28747739 A G 0.698956 6.7711e-06
7:28754268 G T 0.299703 -3.0493e-05
7:28754355 C T 0.028287 2.5557e-05
7:28755250 G A 0.892024 -3.8206e-05
7:28761035 A G 0.121426 -1.0299e-05
7:28761489 T G 1.762165 -2.1169e-05
7:28762963 T C 1.180147 9.5690e-06
7:28764109 C T 1.233751 -4.1651e-06
7:28765149 A G 0.067062 1.6410e-05
7:28778795 C T 0.308272 -9.8269e-06
7:28778958 T C 0.074664 1.8582e-05
7:28780724 G A 0.064134 3.0040e-05
7:28785981 G A 0.056594 3.3615e-05
7:28792159 A G 0.027638 2.4119e-07
7:28796427 G A 0.022721 -2.4254e-06
7:28809783 T C 0.059048 -7.9771e-06
7:28811275 A G 0.073356 -7.4470e-07
7:28811631 C T 0.707454 -5.9161e-05
7:28814839 A C 0.714143 1.8448e-06
7:28821692 T C 0.616269 5.5067e-05
7:28823238 T C 0.061979 2.7205e-05
7:28840792 G A 0.043796 3.0407e-05
7:28845030 C T 1.470616 4.0806e-05
7:28848524 A G 0.490785 3.9252e-05
7:28851582 G A 0.057279 -3.5830e-06
7:28854272 C T 0.043611 -3.1785e-05
7:28856014 C T 0.217253 2.8072e-06
7:28856803 G A 0.193847 -3.4510e-06
7:28870293 A C 0.064556 2.5710e-05
7:28872670 T C 0.088043 -8.5613e-06
7:28873475 T C 0.065280 -2.9567e-05
7:28879781 T C 0.052391 -1.5510e-05
7:28883633 A G 0.228948 5.7884e-06
7:28886571 C G 0.255145 1.7052e-05
7:28891675 A G 0.042673 3.5412e-06
7:28892523 A C 0.324953 1.0521e-05
7:28892875 T C 0.756894 -5.5769e-05
7:28893354 T C 0.724894 -1.3090e-05
7:28895577 T G 0.044117 5.6154e-05
7:28896396 C T 0.599160 8.3906e-05
7:28899630 G A 1.108781 3.0235e-05
7:28901486 A G 0.059691 7.7915e-05
7:28901965 C T 0.262470 3.4446e-05
7:28902589 A G 0.338176 1.6799e-05
7:28904019 T C 0.035584 -1.3676e-07
7:28904123 A G 1.022627 2.3157e-05
7:28904916 T C 0.531280 -1.7081e-06
7:28906565 T C 0.165647 4.0042e-05
7:28906964 C T 0.606048 8.0972e-06
7:28907055 C G 1.136084 1.5529e-05
7:28907154 C T 0.209862 -2.1986e-05
7:28907762 A G 1.373436 2.0055e-05
7:28907845 G A 0.022143 7.5929e-06
7:28908059 T C 0.526220 -4.1085e-05
7:28912723 C T 0.061456 -6.0394e-06
7:28913712 G A 1.232950 1.3170e-05
7:28913959 C T 0.594314 -2.8861e-06
7:28914173 T C 0.216029 -2.3882e-05
7:28915536 C A 0.049418 -1.3157e-05
7:28921064 G A 0.471148 -1.5951e-05
7:28933628 C T 0.238458 -2.6687e-05
7:28934251 T C 0.445970 -2.0019e-06
7:28939870 G A 0.588806 2.2184e-05
7:28941541 A G 0.991626 4.6796e-05
7:28944159 T C 0.055429 -1.2988e-05
7:28944385 G A 1.789810 -5.8848e-06
7:28945009 G A 0.066835 -1.6299e-05
7:28945332 T G 1.921860 -2.6162e-05
7:28949711 C G 0.087696 1.0440e-05
7:28954367 T C 1.923704 -2.3102e-05
7:28957529 C T 0.975614 -3.8906e-05
7:28959695 A G 0.441952 1.6406e-05
7:28964506 G C 1.417731 -8.0171e-06
7:28965068 G A 1.638486 -5.9358e-05
7:28965259 T C 1.323080 -2.4335e-05
7:28965958 T C 0.059145 -1.5712e-06
7:28966014 T G 0.404670 3.8528e-06
7:28967193 G A 0.416605 9.2208e-06
7:28970500 T C 1.214906 -5.1572e-06
7:28974769 C T 0.029417 -7.6077e-06
7:28975900 C A 0.088196 1.2875e-05
7:28980278 G A 0.042550 -2.1177e-05
7:28984521 A C 0.088196 9.7706e-06
7:28995800 A G 0.403631 2.7194e-05
7:28996944 C T 1.735254 2.0047e-05
7:28997141 C G 0.406893 2.3182e-05
7:29000280 C A 0.064180 1.9048e-05
7:29000544 T C 0.048369 -2.5135e-05
7:29006291 T C 0.183474 3.3806e-05
7:29009884 T C 0.121189 -6.8058e-06
7:29016982 C T 0.203870 -1.5530e-05
7:29022999 G T 0.122160 2.5264e-05
7:29030246 A C 1.655501 -1.9828e-05
7:29030534 A G 0.045844 2.6145e-05
7:29030758 T G 0.299957 1.4795e-05
7:29032447 T G 1.034977 -1.1447e-05
7:29040371 A G 0.027346 2.8123e-06
7:29041190 C T 1.435032 6.7612e-05
7:29049494 T G 0.596200 -6.3363e-06
7:29053279 T G 0.303546 1.9051e-05
7:29055340 A G 0.293702 2.5302e-05
7:29070209 A G 0.954971 3.4585e-05
7:29070320 T C 0.284269 4.0179e-06
7:29072614 A G 0.063264 -4.6946e-05
7:29076304 A C 0.309402 -3.1197e-05
7:29081897 T C 0.292559 -1.9772e-05
7:29082753 T C 0.063628 1.7121e-05
7:29083262 T C 1.613117 3.2199e-05
7:29101160 C T 1.112403 2.2452e-05
7:29102308 G C 1.490506 4.5895e-05
7:29102651 A G 0.032799 8.5703e-06
7:29103771 C G 0.021789 1.5001e-05
7:29104090 T C 0.045828 6.2484e-06
7:29107489 T C 0.049570 -3.1315e-06
7:29108030 A G 0.354418 6.4028e-06
7:29110543 G A 0.150911 -1.8889e-05
7:29116510 C G 0.091172 -1.4942e-05
7:29118083 C A 0.287509 1.3487e-05
7:29120341 A C 0.611393 -6.4265e-05
7:29122691 A G 0.032978 3.7137e-06
7:29123572 C T 0.087410 -1.7898e-06
7:29126502 T C 0.026463 -2.6511e-06
7:29126552 C T 0.057951 1.9702e-05
7:29130762 G A 0.166183 9.0117e-06
7:29130787 T A 0.046733 -1.5213e-05
7:29130974 A G 0.118047 -1.6249e-05
7:29132279 G A 0.064855 1.1380e-05
7:29132650 G A 0.215750 6.1332e-06
7:29136284 T C 0.352218 -1.6530e-05
7:29140708 A G 0.081879 -7.1946e-05
7:29141558 C T 0.617892 -3.1400e-05
7:29142663 A G 0.853188 1.4450e-05
7:29144408 C T 0.248809 -1.1359e-05
7:29145051 A G 0.051907 3.6435e-06
7:29145706 G A 0.260192 3.9473e-05
7:29145859 T C 0.057373 8.6569e-06
7:29147042 C T 0.104688 1.7853e-05
7:29150707 C T 0.360293 -4.4969e-05
7:29154703 G A 0.575264 -4.4395e-06
7:29160604 T C 0.399775 1.9293e-05
7:29160646 A G 0.029553 1.8107e-05
7:29162753 T C 0.039112 -7.9789e-06
7:29164573 C T 0.069428 -5.3035e-05
7:29170321 T C 0.038087 -2.1968e-05
7:29171070 C T 0.255482 2.9821e-05
7:29172993 A G 0.126120 6.9150e-05
7:29176589 T A 0.073434 -2.8143e-07
7:29180822 A G 0.034412 1.8169e-05
7:29184489 T C 0.274126 9.7696e-05
7:29185584 A G 0.068224 -9.3132e-06
7:29185716 A G 0.136542 -3.0066e-05
7:29188281 C G 0.054630 -1.4465e-05
7:29191481 G A 0.041138 -8.5306e-05
7:29192686 C G 0.928235 -8.2514e-04
7:29196464 T C 1.694964 6.0290e-05
7:29198852 C T 0.141297 -5.1379e-06
7:29199462 T C 1.198778 -6.2961e-05
7:29211472 A G 0.235884 3.7700e-06
7:29212051 C T 0.283020 1.3608e-05
7:29218065 G A 0.043903 7.0153e-05
7:29224495 T C 0.079708 -3.8719e-05
7:29224544 T C 1.017870 -3.9416e-05
7:29232024 G T 1.690465 -1.3348e-05
7:29236449 G A 0.257352 -6.9755e-07
7:29240432 T G 0.123822 -2.3728e-05
7:29244230 A C 0.247657 -6.9756e-05
7:29245302 T A 0.450657 1.9574e-05
7:29247861 A G 0.030300 -1.9008e-05
7:29255228 A G 0.390470 -6.1683e-05
7:29256429 T C 0.391992 1.8549e-05
7:29258689 C T 0.025957 -2.0656e-05
7:29262258 T G 0.053572 2.0739e-07
7:29263515 G C 0.039223 1.6304e-05
7:29263972 G A 0.068919 1.5111e-05
7:29271172 G A 0.158101 2.6874e-05
7:29273986 G A 0.784601 -2.3520e-05
7:29280223 G A 0.170896 -2.5452e-05
7:29283395 T C 0.083901 1.2435e-05
7:29284403 G A 1.839504 -1.7190e-05
7:29285095 G T 1.557766 3.2818e-06
7:29288087 A G 0.063569 -2.4435e-05
7:29290045 C G 0.079555 4.3209e-06
7:29292104 A G 0.075391 -3.4691e-05
7:29295894 G A 0.496391 -1.7458e-05
7:29299898 C A 1.389392 -1.0639e-04
7:29304771 G A 0.023055 1.2304e-05
7:29305944 T G 0.136325 -1.5841e-05
7:29305988 G A 0.082983 -4.0514e-05
7:29311017 G A 0.445386 -6.4262e-06
7:29313485 A G 0.402956 -1.9497e-08
7:29313900 T A 0.408653 -5.2371e-05
7:29314030 C A 0.067062 -1.4692e-05
7:29319074 C T 0.119372 -2.3227e-05
7:29325514 C T 0.084122 5.7874e-06
7:29329453 G A 0.081999 -4.9957e-05
7:29332233 C T 0.954747 -1.8636e-04
7:29333881 T G 0.032627 3.3290e-06
7:29345604 C T 0.322473 -3.0901e-05
7:29348878 T G 0.054926 1.5891e-05
7:29350007 C T 1.858080 4.6129e-06
7:29353445 T C 0.637526 -1.0630e-05
7:29356733 T C 0.645851 7.9830e-05
7:29369375 G A 1.770764 6.9247e-06
7:29383884 G A 0.616408 -4.1306e-05
7:29384289 T G 0.055435 1.5877e-05
7:29385813 C G 0.034101 -2.3230e-05
7:29401094 A G 0.023815 -1.1780e-05
7:29404726 A G 0.085917 -3.0309e-05
7:29410168 C T 1.576511 -2.1110e-05
7:29413388 A G 1.016580 -4.2488e-05
7:29415370 C G 0.540787 4.4879e-05
7:29419786 T C 0.537032 9.7900e-06
7:29420392 A G 0.323047 1.9846e-04
7:29421476 G A 0.410376 8.8016e-05
7:29421786 A G 0.396685 -7.5515e-06
7:29422723 A G 0.051729 -1.9358e-05
7:29422782 G A 0.036201 4.0152e-06
7:29423642 A G 0.052057 -4.6370e-05
7:29434042 T C 0.114094 -1.2258e-05
7:29437634 C T 0.090406 -3.3894e-05
7:29439113 A G 0.174551 3.8410e-05
7:29441732 T C 0.023477 1.1291e-05
7:29442649 A G 0.051164 -1.9309e-05
7:29444068 G T 0.082476 5.7058e-06
7:29448641 A C 0.247205 4.6810e-05
7:29449377 A G 0.127373 4.6263e-05
7:29449973 C A 0.023730 1.4315e-05
7:29450895 A G 0.377084 1.5650e-06
7:29456005 A G 1.487062 -1.8490e-05
7:29456491 G A 0.391443 -8.4866e-05
7:29458219 A G 0.032403 2.9810e-06
7:29461916 A G 1.825806 4.2160e-06
7:29463193 T C 0.556776 5.3119e-05
7:29463761 G A 0.072580 -9.4772e-06
7:29466373 C T 0.616937 -4.1599e-05
7:29468674 A G 0.141206 -1.7492e-05
7:29468698 A G 1.219531 4.0960e-05
7:29470484 A G 0.056380 -1.5655e-05
7:29471369 G A 0.301463 -3.4539e-06
7:29481888 A G 0.468795 2.9833e-05
7:29482956 A G 0.714880 9.6638e-06
7:29490769 A G 0.029407 -1.6382e-05
7:29491232 A G 0.050002 1.0080e-05
7:29495402 A G 0.122783 1.7907e-05
7:29499768 G C 0.031413 -1.4029e-05
7:29502756 T G 0.579094 2.9884e-05
7:29508625 G A 0.253187 3.2830e-05
7:29508680 C T 1.333330 9.3142e-05
7:29508965 G A 0.097975 -8.8214e-05
7:29511791 A C 0.730713 -1.3357e-04
7:29513395 G T 1.218967 5.2860e-06
7:29513476 G A 1.313420 1.8445e-05
7:29514210 G C 0.215309 -3.4094e-06
7:29517578 G A 0.100913 2.2482e-05
7:29518351 G A 0.547990 -7.0541e-05
7:29519929 G A 0.092454 1.6974e-05
7:29528539 G C 0.398708 -1.1430e-05
7:29533394 A G 1.249039 -1.7613e-05
7:29536231 C T 0.182039 -2.3931e-05
7:29538339 T C 0.069444 1.4730e-05
7:29538924 T C 0.392187 -7.9819e-06
7:29540205 G T 0.477396 4.1821e-06
7:29543608 C T 0.036431 1.9679e-05
7:29548324 C T 0.856690 6.6533e-05
7:29549626 T C 1.769202 9.9580e-06
7:29552491 A G 0.038252 6.3113e-07
7:29553339 C T 1.783130 9.4476e-08
7:29554468 G A 0.402628 -2.6908e-05
7:29557037 C T 0.705792 -4.7255e-05
7:29564807 A G 0.151629 -6.4513e-06
7:29575687 C T 0.810996 4.0332e-05
7:29587321 G T 0.475426 -5.7355e-06
7:29590471 A G 0.040226 -5.3197e-05
7:29593125 G A 1.933146 -1.1683e-05
7:29605045 C A 0.235248 7.9401e-05
7:29606288 T C 0.692682 -1.5448e-05
7:29606316 A C 0.136662 -1.3556e-05
7:29606976 T G 1.930328 -7.2207e-06
7:29611576 C T 0.023221 4.6060e-05
7:29614050 C T 0.371972 -3.9969e-05
7:29618691 C A 0.044059 -6.3114e-06
7:29626192 A G 0.073758 -1.5924e-06
7:29626423 A G 0.052813 1.1607e-05
7:29628908 C A 0.655154 6.6300e-05
7:29629005 A G 0.155277 -1.0296e-05
7:29632309 C T 0.480032 5.1547e-06
7:29632778 A G 0.084310 6.3647e-05
7:29633340 C T 0.329386 1.5651e-05
7:29635105 C T 0.358365 -7.4283e-06
7:29635559 C G 0.158653 1.1303e-05
7:29639200 C T 0.605950 -3.8037e-06
7:29647608 C G 0.172438 -1.2240e-05
7:29650644 C T 0.126613 8.5258e-06
7:29653441 C A 0.108274 -5.7430e-06
7:29660552 A G 0.752321 3.2172e-05
7:29690262 C T 0.107843 1.8886e-05
7:29693481 A G 0.347423 5.6448e-06
7:29717242 G T 0.129593 1.0132e-05
7:29726917 A G 0.303936 1.5545e-05
7:29734356 A G 0.445042 2.0797e-05
7:29751459 A G 0.402736 2.8076e-05
7:29756549 G A 0.418507 -3.9263e-05
7:29774419 G A 1.942731 1.8774e-05
7:29789319 C T 1.286941 6.7648e-05
7:29797918 T C 0.649538 -4.1341e-05
7:29799658 C G 0.063290 -3.5443e-05
7:29800422 A C 0.135357 -1.2188e-06
7:29804143 G A 1.792098 -3.7576e-05
7:29809440 G A 1.741097 4.8138e-05
7:29810412 C A 0.131813 -2.7161e-05
7:29816454 A G 0.136906 -3.3720e-05
7:29820266 C T 0.069633 3.0756e-06
7:29822933 T C 1.127308 1.7978e-05
7:29833454 A G 0.505073 -2.8024e-05
7:29843228 C T 0.136104 -3.7652e-05
7:29847343 C T 0.773759 -3.3467e-05
7:29850994 C A 0.028528 -1.3167e-05
7:29852805 A G 1.953185 6.2291e-06
7:29853145 T C 0.061453 -9.4413e-06
7:29854494 G A 0.045899 -3.5964e-05
7:29864739 C T 0.769040 -1.1522e-05
7:29864758 A G 0.023779 2.6373e-05
7:29872684 T C 1.117262 -3.1101e-05
7:29875371 T C 0.042634 2.6889e-05
7:29885247 T C 0.356707 -2.0236e-05
7:29885841 T C 1.260374 1.4285e-05
7:29894554 T G 0.041099 3.6032e-05
7:29899639 A G 1.834667 -1.2585e-06
7:29903036 G A 0.185554 -5.8626e-06
7:29913775 C T 0.586904 -1.0097e-05
7:29919949 C T 0.293384 -3.3464e-06
7:29924072 G A 0.102922 3.6319e-05
7:29924221 C T 1.005761 -2.8188e-05
7:29924384 T C 0.085722 1.1783e-05
7:29927228 A G 1.494898 1.8727e-06
7:29927688 T C 0.030546 3.3042e-05
7:29927689 A G 0.027544 -1.4226e-05
7:29931748 T G 0.053615 -4.8185e-05
7:29933463 A G 0.075008 -6.0201e-06
7:29947716 C T 0.095797 9.7734e-06
7:29954275 G C 0.094122 -7.3077e-06
7:29954611 T C 1.416417 3.1454e-06
7:29955068 G A 0.027258 1.1143e-05
7:29962427 G A 0.661136 -2.2891e-05
7:29970218 G A 0.399188 3.8314e-06
7:29973371 C T 0.030095 -1.8479e-05
7:29980471 T C 0.084008 -5.4465e-05
7:29981892 A G 0.084836 -7.5190e-06
7:29983146 A G 0.089903 -6.1010e-05
7:29991635 A C 0.227107 1.7795e-05
7:29994945 G C 0.052284 -4.2783e-05
7:30003300 C T 0.150119 3.9516e-06
7:30008085 T C 0.061534 2.2651e-05
7:30009903 A G 0.041134 1.1760e-05
7:30010498 T C 0.161756 2.5299e-05
7:30014068 G A 0.288891 1.7210e-05
7:30017980 C T 0.061865 -1.4046e-06
7:30020988 G A 0.119657 -2.8339e-06
7:30022884 A G 0.210437 -2.3209e-07
7:30025211 C T 0.025762 7.5300e-06
7:30025331 A C 0.037256 1.5743e-05
7:30065960 A G 0.031910 -3.8515e-05
7:30066721 C T 0.035282 2.6516e-06
7:30070544 G C 0.287927 1.2778e-05
7:30083021 C A 0.154320 1.0873e-05
7:30086770 T C 0.083139 -1.4346e-05
7:30107577 G A 0.044887 -4.6457e-05
7:30113706 G A 0.476280 1.1480e-05
7:30127635 T C 0.052849 1.0298e-05
7:30129808 A G 0.083924 -2.0307e-06
7:30141435 A G 1.569857 -1.5164e-06
7:30156232 T C 0.031290 1.0284e-06
7:30160884 A G 0.282254 1.4326e-05
7:30176689 C G 0.108576 -1.7445e-05
7:30176860 G A 0.328270 3.5027e-05
7:30180413 G A 0.038291 2.7604e-05
7:30180590 T C 1.583119 3.1818e-07
7:30182444 A G 0.654803 -2.9503e-05
7:30182704 T C 0.039826 -7.2535e-06
7:30182986 C T 0.094486 -4.4356e-06
7:30185353 A T 0.123974 8.4862e-07
7:30188378 G A 0.232537 -5.1912e-06
7:30189348 G A 0.178027 -2.6653e-06
7:30189644 T A 0.060103 9.1674e-06
7:30195632 G A 0.247728 -2.3092e-05
7:30213452 T C 0.168939 -1.1751e-05
7:30214557 G A 0.039619 2.5760e-06
7:30215211 C T 0.572431 4.1459e-05
7:30217700 A G 1.133793 3.0902e-05
7:30224208 C T 1.435788 1.0212e-05
7:30230933 T G 0.628525 -2.8450e-05
7:30242388 A G 0.229480 -7.4518e-06
7:30245153 A G 0.102987 9.9524e-06
7:30245948 A G 1.961037 -3.1186e-05
7:30246910 A G 0.053670 -2.5091e-05
7:30250241 A G 0.053121 4.6565e-05
7:30254228 T C 0.023863 -2.0975e-05
7:30263563 G A 0.127295 7.4077e-06
7:30267914 T C 0.038882 4.6740e-05
7:30271363 G A 0.049281 5.3654e-06
7:30284388 G C 0.024334 -4.3736e-06
7:30286122 T C 0.030696 -1.7416e-05
7:30286256 C T 0.022065 6.2274e-05
7:30287978 C T 0.034860 -1.3265e-05
7:30287986 T C 0.074570 -2.5669e-05
7:30292427 T C 0.037184 -5.2090e-05
7:30299334 G A 0.025756 7.9887e-06
7:30310155 A G 0.031514 2.7161e-05
7:30310499 G A 0.067279 3.9588e-05
7:30311436 A G 0.073216 3.5090e-05
7:30315330 T C 0.100367 -1.5750e-05
7:30317163 T A 1.360650 -2.3783e-05
7:30319218 T C 0.118336 -2.5098e-05
7:30326225 G A 0.037496 -8.2364e-06
7:30334775 C T 0.421552 -2.2172e-05
7:30351332 C T 0.119797 2.1660e-05
7:30370075 G A 0.054812 -6.0615e-06
7:30409856 A G 0.071239 -1.1562e-05
7:30411126 G A 0.058908 1.5917e-05
7:30414662 T C 0.295851 -1.5756e-05
7:30415987 A G 0.052225 -1.2941e-05
7:30418211 T C 0.126698 7.5907e-05
7:30425531 G A 0.091146 3.6972e-05
7:30434891 G T 0.051333 1.2188e-05
7:30450120 A G 0.179546 1.3644e-05
7:30450200 G T 0.183120 1.0612e-05
7:30452918 T C 0.053709 -2.4516e-06
7:30453941 T C 0.107021 -4.5747e-05
7:30467040 T C 0.037794 1.6666e-05
7:30468216 T C 0.263412 -7.7588e-06
7:30470423 G A 0.093236 2.9821e-06
7:30470869 C G 0.597326 1.1194e-05
7:30478056 T C 0.521663 1.7002e-05
7:30488921 A G 0.221953 3.4153e-05
7:30490760 G A 0.457249 2.4720e-05
7:30492237 T C 0.473991 -1.4188e-05
7:30492598 A C 0.037707 -2.5485e-05
7:30496382 C G 0.476844 -1.5989e-05
7:30498278 T C 0.031400 -5.1680e-06
7:30498842 G A 0.057607 9.1604e-06
7:30499772 G A 0.093389 2.0916e-05
7:30503486 C A 0.361705 1.4888e-05
7:30511949 A C 0.376685 -8.2236e-06
7:30512697 A G 0.024850 2.6225e-05
7:30512771 C A 0.840630 -1.2400e-05
7:30525588 G A 0.305163 2.5665e-06
7:30526962 T C 0.069065 2.4760e-05
7:30527363 T C 1.947210 -2.0657e-05
7:30534225 T C 0.529433 -7.0011e-05
7:30536611 C T 0.429786 -2.6660e-05
7:30537214 T C 0.490207 5.3871e-06
7:30539595 T C 0.265648 -4.0320e-05
7:30543249 C T 1.473589 -7.6941e-06
7:30544360 A G 1.451475 -4.4088e-06
7:30544516 T C 0.039102 1.5347e-05
7:30554092 T G 0.046240 -3.3254e-05
7:30559253 T C 0.204497 1.5091e-05
7:30565270 G A 0.021789 -6.4212e-06
7:30588417 A G 0.043176 4.1759e-05
7:30594244 T C 0.027301 -8.4027e-06
7:30596687 T G 0.160574 -9.8555e-06
7:30599300 C A 1.928897 -1.1540e-05
7:30602206 T C 0.038297 4.3785e-06
7:30603791 C T 0.169491 1.1623e-05
7:30603833 A G 0.186291 1.2739e-05
7:30626969 A G 0.036561 -8.7757e-05
7:30634548 T C 0.030894 1.2396e-05
7:30634764 T C 0.173996 -9.0940e-06
7:30640088 A C 0.076874 6.7276e-05
7:30642499 A C 1.570519 1.0174e-05
7:30656390 A G 0.046844 5.3296e-05
7:30656650 A G 0.323190 -1.0910e-05
7:30665351 C A 0.084836 4.0413e-06
7:30668131 C T 0.063615 1.4786e-05
7:30673345 T C 1.305851 1.9865e-06
7:30689114 G T 0.034289 3.9793e-05
7:30693081 T C 0.031734 -7.6381e-05
7:30695406 A G 0.076874 3.3462e-05
7:30702738 G A 1.966815 1.0128e-05
7:30712701 G C 1.305770 -2.2237e-06
7:30716087 A G 1.267112 -9.3399e-06
7:30718103 A G 1.729129 -1.6578e-05
7:30719049 C T 1.708590 -3.0230e-05
7:30724097 A G 0.060703 5.7414e-07
7:30725701 G A 0.174583 -1.7808e-05
7:30726777 T A 0.491567 -2.3983e-05
7:30727700 G C 0.030579 -5.7057e-06
7:30729672 C A 0.151460 -2.2790e-05
7:30731175 G A 0.704799 -3.8508e-05
7:30731993 T C 0.401931 5.5308e-06
7:30738557 T C 1.292634 2.0328e-05
7:30740079 G T 0.050745 3.3733e-05
7:30741912 A G 0.031653 5.8224e-06
7:30742024 G A 1.826975 -1.0025e-05
7:30744624 T C 0.046292 5.1372e-06
7:30745536 T G 0.068023 2.4870e-05
7:30745594 A G 0.080091 2.0082e-05
7:30746011 T G 0.058003 6.7626e-05
7:30746275 A G 0.023480 6.4107e-06
7:30746690 C A 0.786009 2.2567e-05
7:30759776 T G 0.060629 7.3572e-06
7:30761419 A G 1.251954 6.1516e-06
7:30761852 G A 1.039998 -4.4178e-06
7:30769824 A C 0.152275 1.9417e-05
7:30773636 T C 0.051641 -1.6041e-05
7:30774654 T C 1.013795 3.6532e-06
7:30775792 G A 0.183970 -8.2887e-06
7:30777842 T C 0.024667 -2.6785e-05
7:30782460 G A 0.020215 1.8281e-05
7:30782591 G T 0.060609 -8.6130e-06
7:30784333 T A 0.060553 3.2654e-05
7:30784792 G T 0.073862 2.6692e-05
7:30784826 T C 0.856145 -1.6129e-05
7:30784916 C T 0.132362 -7.0834e-06
7:30787857 T C 0.585011 3.8038e-06
7:30791848 A G 0.782666 9.5772e-06
7:30795288 G A 0.647669 -1.0042e-05
7:30795331 G A 0.849131 7.1159e-06
7:30797337 T G 0.040683 -1.2242e-06
7:30798667 T C 1.763396 -1.1217e-05
7:30805913 A G 1.168027 1.8396e-05
7:30814144 T C 0.727519 1.4262e-05
7:30818330 T C 0.072164 -8.3709e-06
7:30828428 A G 1.039352 -9.8858e-06
7:30831082 T C 0.985796 -2.4993e-06
7:30831088 A G 0.153667 1.3706e-05
7:30831181 T C 0.059587 -4.2065e-08
7:30835519 T C 0.107989 -7.7680e-06
7:30841687 A G 0.056166 2.1931e-05
7:30845489 T C 0.120170 -1.2151e-05
7:30857511 A G 0.026616 -2.5176e-05
7:30866029 C A 0.298820 1.9644e-06
7:30866198 C A 0.027865 -1.1663e-05
7:30867802 C T 0.030076 -6.4005e-07
7:30876123 A G 0.346518 -1.8067e-05
7:30880413 A G 0.120771 -1.3304e-05
7:30881749 G A 1.928722 2.2346e-05
7:30881886 A G 0.046454 4.6740e-05
7:30882322 T C 0.130287 1.6420e-05
7:30890161 A G 0.087819 2.8461e-05
7:30892816 A G 0.097063 1.4898e-05
7:30894373 T C 0.045318 4.5145e-05
7:30895642 T C 0.070934 2.0085e-06
7:30896535 C T 0.039817 -1.1683e-05
7:30898697 C G 0.188378 3.4322e-05
7:30900905 A G 0.039615 -1.2244e-05
7:30901141 A G 0.040359 2.4106e-05
7:30901426 T C 0.028356 -1.4268e-06
7:30915262 T C 0.119969 1.7357e-05
7:30915263 G A 0.309830 2.6490e-05
7:30923243 A G 0.100926 -3.9534e-05
7:30928933 C T 0.259345 4.2522e-05
7:30931307 T C 1.623345 -1.9075e-05
7:30932526 C T 0.134465 2.5416e-06
7:30936024 C T 0.094791 4.9762e-05
7:30937178 C T 0.151054 -1.3580e-05
7:30938801 C T 0.839643 1.7214e-05
7:30939186 A G 0.140317 9.2849e-06
7:30941116 G A 0.054991 9.1290e-06
7:30941277 G A 0.058934 1.2788e-05
7:30942312 T C 0.147773 -1.0386e-05
7:30942744 G T 0.148104 1.6807e-05
7:30946366 C T 0.866194 2.4130e-05
7:30948691 A C 0.081363 1.4496e-05
7:30949864 T C 0.076537 2.1225e-05
7:30950742 C G 0.910318 5.1951e-06
7:30951658 T C 0.091584 2.6034e-05
7:30952785 G C 0.168699 2.4099e-05
7:30953445 T C 0.097602 2.9240e-06
7:30955117 G A 0.344395 -1.0735e-05
7:30955367 G T 0.244920 2.4338e-05
7:30956489 G A 0.471229 -7.3952e-06
7:30959002 C T 0.548399 3.4483e-06
7:30959564 G C 0.131462 6.2760e-05
7:30961790 A G 0.062112 -7.2509e-05
7:30962757 G A 0.045481 -2.7773e-07
7:30964578 A C 0.052316 1.2700e-05
7:30965607 G C 0.146143 -4.6364e-05
7:30974353 A G 0.352026 -2.4300e-06
7:30976064 G A 0.600445 -1.7130e-05
7:30985576 A G 0.096885 1.1033e-05
7:30987039 A G 0.054384 2.7538e-06
7:30987853 T C 0.070830 -2.8641e-05
7:30989013 T C 0.811275 -6.8483e-06
7:30994842 T G 0.097547 4.3057e-06
7:30994911 G T 0.295364 9.9871e-06
7:30999379 C T 0.810181 6.9586e-06
7:31001886 T C 0.021825 1.6593e-06
7:31002275 T C 0.132167 -2.0580e-05
7:31002825 T C 0.662113 -1.1476e-05
7:31003000 T C 0.064228 5.1155e-05
7:31003423 T C 0.821272 -3.0501e-05
7:31003639 T C 0.030001 8.5385e-06
7:31006092 C T 0.079539 -3.1329e-05
7:31008686 A G 0.112685 3.1896e-05
7:31009456 T G 0.025522 1.3586e-05
7:31011677 T C 0.045377 -4.2256e-05
7:31012206 C T 0.047921 -3.1594e-05
7:31013504 A G 0.087296 1.6224e-05
7:31016018 A G 0.196158 -4.9346e-05
7:31017727 G T 0.032127 1.6728e-06
7:31018138 A C 0.471112 -1.7265e-05
7:31018852 C T 0.029943 7.7666e-06
7:31020351 T C 0.671720 -6.5331e-06
7:31026735 G T 0.039645 -9.3863e-06
7:31035761 A G 0.097670 5.4377e-05
7:31036540 G A 0.158049 1.0184e-05
7:31037371 C T 0.439115 -1.5996e-05
7:31040036 T C 0.052037 2.4782e-05
7:31040811 C T 0.236095 -3.1377e-05
7:31048640 G T 0.293913 1.9795e-05
7:31058419 T C 0.064277 3.5447e-05
7:31058566 A G 0.769566 -1.9166e-04
7:31059443 G T 0.235767 -6.3573e-05
7:31074214 T G 0.683827 -5.6816e-05
7:31075721 T C 0.130313 -1.5080e-05
7:31078667 T C 0.623173 -1.4770e-05
7:31082525 G A 0.379288 -8.6207e-06
7:31083284 A G 0.080867 3.6438e-07
7:31084099 C T 0.799421 2.7690e-06
7:31084968 A G 0.140035 -7.0534e-05
7:31087602 T C 0.082759 -1.4706e-05
7:31087801 T C 0.249753 2.2241e-05
7:31089060 G A 0.996754 -3.8445e-05
7:31089447 A G 0.505667 -5.9181e-05
7:31091189 G A 0.573200 -2.3802e-05
7:31096363 C T 0.244196 1.3869e-05
7:31105037 A G 0.100832 1.9921e-05
7:31105948 C T 0.905816 -5.7437e-05
7:31106441 A G 0.072411 4.1669e-06
7:31110532 A G 0.028602 -7.4475e-06
7:31111416 C T 1.296892 2.4425e-05
7:31112008 A G 0.078906 -2.0822e-05
7:31114263 A C 0.172639 1.4941e-05
7:31115723 A G 1.214426 5.7949e-05
7:31116129 G A 1.032309 5.4729e-05
7:31116168 A G 1.029579 1.3113e-05
7:31116304 G T 0.027187 1.4829e-05
7:31118036 A G 0.042397 -4.8609e-06
7:31121501 C T 0.945344 -7.5047e-06
7:31121671 T C 0.152979 2.5729e-05
7:31132949 T C 0.025376 -2.0197e-05
7:31133899 G A 0.137435 -7.5795e-07
7:31134317 A C 1.162979 -1.4582e-05
7:31134950 A T 0.046896 -1.9332e-05
7:31135504 G C 1.087962 3.9806e-06
7:31136114 G C 0.147523 2.5959e-05
7:31136824 G A 1.625120 -2.5550e-05
7:31136897 G C 0.144257 1.5512e-05
7:31142481 T C 0.112728 -4.1971e-05
7:31146223 A C 0.042838 2.2208e-05
7:31148279 T G 0.582606 -6.5443e-05
7:31153485 A G 0.065423 -1.3091e-05
7:31157636 G A 0.120203 -2.2011e-05
7:31161159 A G 0.199190 7.0324e-06
7:31164235 A G 0.434843 -2.5723e-05
7:31165567 G A 0.159188 -1.2393e-05
7:31165615 T C 0.669685 -4.6022e-05
7:31174111 G A 0.563427 1.5852e-05
7:31174255 T C 0.061216 -1.0731e-05
7:31176656 T C 0.337241 -2.8085e-05
7:31177410 T G 0.066552 2.0548e-06
7:31191343 T G 0.066098 -1.1349e-05
7:31192055 T C 0.165154 -2.1842e-05
7:31204503 T C 0.679695 -6.7055e-06
7:31205785 A G 0.795604 5.0103e-06
7:31210075 T C 0.026613 5.7404e-06
7:31212234 G A 0.137941 2.7207e-05
7:31214529 A G 0.103039 -2.9927e-05
7:31215226 A C 1.161227 1.5456e-05
7:31219482 C T 0.059412 1.3947e-06
7:31226851 G T 0.725455 5.9415e-05
7:31234875 T C 0.542718 3.5799e-05
7:31236189 C T 1.200709 1.7131e-06
7:31240882 C T 0.024824 4.0814e-06
7:31249934 A G 1.816851 2.8042e-05
7:31258775 T C 0.209103 3.0485e-05
7:31263459 G T 0.035753 2.4488e-05
7:31265488 C A 0.033156 -2.9329e-05
7:31282565 C T 1.593457 4.7168e-05
7:31309006 T C 0.027333 -2.2049e-05
7:31309051 A G 0.098391 -2.8498e-06
7:31311320 G A 0.087407 6.2940e-05
7:31314374 C T 0.088293 1.7744e-05
7:31324875 C T 0.039395 -2.8489e-05
7:31328618 A G 1.570606 9.9076e-06
7:31334838 G A 0.343379 1.1212e-05
7:31344280 A G 0.104957 3.0681e-05
7:31344595 G T 1.289485 2.5913e-05
7:31346736 T G 0.265866 2.9444e-05
7:31352855 A C 0.087874 -7.4837e-06
7:31354090 A G 0.378097 9.9490e-06
7:31356429 C T 0.116379 1.7752e-05
7:31365758 T G 1.254388 3.9133e-05
7:31371319 A G 0.504869 2.9709e-06
7:31382504 C A 0.335414 1.7414e-06
7:31395113 A G 0.085794 1.4116e-05
7:31395137 T C 1.672730 8.4589e-06
7:31395186 C T 0.040151 5.9060e-06
7:31399759 T C 0.041287 -1.2073e-05
7:31401454 C T 0.259718 9.0422e-07
7:31406678 T C 0.221872 -1.8786e-05
7:31411765 C T 0.562537 1.2799e-05
7:31414514 T C 0.063073 1.1384e-05
7:31420727 T C 0.021870 9.8925e-06
7:31434233 C T 0.275158 3.2002e-05
7:31438610 G A 0.477480 2.9620e-05
7:31445413 A G 1.382449 3.0910e-05
7:31446160 C T 0.123448 -5.0497e-06
7:31458772 T G 0.482330 -1.4811e-05
7:31461630 G T 0.145072 1.5406e-05
7:31475189 A G 0.041680 1.7776e-05
7:31481743 C T 0.043552 -8.5935e-06
7:31482445 G A 1.131219 1.2485e-05
7:31487803 G A 0.108878 3.1017e-05
7:31492735 G T 0.582463 3.1828e-06
7:31497143 G A 0.034318 -1.9469e-05
7:31500884 G A 0.917712 2.8516e-05
7:31513914 C T 0.279936 2.7376e-05
7:31519178 C A 0.129499 3.0929e-05
7:31534106 A G 1.437868 2.5664e-05
7:31552657 A G 0.952517 1.8758e-05
7:31563818 G A 0.259913 3.3487e-05
7:31565509 T G 0.148912 2.2899e-06
7:31568691 T C 0.486945 4.0798e-06
7:31569198 G T 0.043342 -1.0303e-05
7:31592733 A C 1.364759 -6.3925e-06
7:31601945 T C 0.027044 1.6370e-05
7:31609456 G A 0.037418 -2.4958e-05
7:31611522 G A 1.829928 1.0281e-05
7:31618008 G A 1.972683 9.2546e-06
7:31631284 G A 0.920497 -1.4281e-05
7:31631988 G C 0.205594 -5.4095e-06
7:31643505 T C 0.020186 7.0608e-06
7:31643939 T A 0.095495 -5.4294e-06
7:31648734 G T 0.028807 1.5786e-05
7:31656497 T C 0.122147 -1.4821e-06
7:31657776 G T 0.096255 8.7973e-06
7:31658089 G A 0.253233 1.2706e-05
7:31673751 C T 0.666719 -4.1366e-05
7:31678331 A G 0.040226 4.5213e-06
7:31680366 G T 0.055695 7.7417e-06
7:31683410 A G 1.555065 3.8836e-05
7:31685539 A G 1.966672 -3.3059e-07
7:31692270 A G 0.025106 5.7992e-06
7:31693602 C T 0.049363 2.1482e-05
7:31693817 A G 0.273088 -2.4804e-06
7:31697111 A G 1.521741 3.8832e-05
7:31703525 C T 0.307652 -3.0982e-05
7:31708279 T C 0.238445 -3.1215e-05
7:31710161 G A 0.042183 -2.0808e-06
7:31711800 T C 0.249802 2.2678e-05
7:31713967 A G 1.478402 4.0814e-05
7:31722460 C A 0.039917 1.3220e-05
7:31726465 C T 0.870901 -6.6170e-06
7:31726584 T C 0.042994 4.2733e-05
7:31726638 T C 0.028742 -3.1467e-05
7:31727062 G A 0.091893 -6.4244e-05
7:31727967 C A 0.623991 1.9218e-05
7:31728980 T C 0.346443 4.5938e-05
7:31730048 C T 0.254203 -7.2779e-06
7:31730315 T C 0.025123 2.6468e-05
7:31730800 C A 0.309081 1.1937e-05
7:31732089 G C 0.239461 1.7917e-05
7:31732736 A G 0.639931 2.9397e-05
7:31745140 G A 0.112916 7.0825e-06
7:31750740 C T 0.058659 2.0571e-05
7:31757469 A G 0.156773 -1.8031e-05
7:31761894 C T 0.292040 1.2934e-05
7:31766200 A G 0.531332 2.1757e-05
7:31772742 A G 0.169581 6.3551e-05
7:31784036 A C 1.692085 -2.9874e-06
7:31786666 A G 0.029365 2.1650e-05
7:31787989 C T 1.596047 -2.0480e-05
7:31790294 G A 1.855041 -3.6600e-05
7:31794352 C G 0.328919 -3.4633e-05
7:31794740 T C 0.216198 1.3173e-05
7:31798259 C T 0.041547 -3.2650e-05
7:31798950 T C 0.889522 -1.4596e-04
7:31802704 C T 0.207220 -7.3529e-07
7:31806245 A G 0.354925 -2.4586e-05
7:31808175 A G 0.612442 -3.7800e-05
7:31814970 C T 0.076907 -1.1149e-05
7:31815575 G A 0.406618 -6.7248e-05
7:31818586 A G 1.778930 -5.8893e-07
7:31821769 A G 1.365613 -9.6774e-06
7:31822252 T G 0.110868 -1.8065e-05
7:31823379 C T 0.279251 2.9004e-05
7:31824051 T C 0.030271 8.2680e-06
7:31826996 C T 0.750714 2.0735e-05
7:31830247 C T 1.358592 -4.5535e-05
7:31830457 A C 1.820350 -2.6157e-05
7:31832171 G A 0.042881 -4.3187e-06
7:31839357 C T 0.021591 -6.3083e-05
7:31842999 C T 0.031520 2.0589e-05
7:31848399 T A 0.145394 7.2258e-06
7:31848706 G A 0.378525 9.1081e-06
7:31851610 G A 0.425687 4.3973e-05
7:31854497 G T 0.029881 -1.2663e-05
7:31854659 C A 0.375299 2.2840e-05
7:31855625 G C 0.027064 1.0300e-05
7:31856194 C G 0.078023 -1.5461e-05
7:31859027 G A 0.059707 -2.9730e-05
7:31861834 T C 1.892118 -1.4904e-05
7:31862756 C T 0.029982 -1.1679e-05
7:31863802 A G 0.040625 -3.5652e-06
7:31869408 G T 0.203270 2.1363e-05
7:31870756 G A 0.051664 2.6594e-06
7:31871153 C T 0.129109 1.6850e-05
7:31874875 G A 0.608323 4.1584e-05
7:31878026 G T 0.051872 2.1075e-05
7:31888648 C T 0.160733 2.8549e-05
7:31890104 A G 0.384653 1.7433e-05
7:31892837 T C 0.297684 1.4149e-05
7:31893075 A G 0.103065 1.1545e-05
7:31897146 G A 0.619641 1.6458e-05
7:31922902 G A 0.114678 2.5037e-05
7:31923305 T C 0.080227 -8.4659e-06
7:31925744 A G 0.212903 5.4191e-06
7:31934968 C T 0.359313 2.0477e-05
7:31935003 C T 0.154952 -6.8897e-05
7:31936576 C T 0.047925 1.3323e-05
7:31936937 T C 0.077952 2.6281e-05
7:31939381 C T 1.099416 -2.4594e-05
7:31943585 G T 0.020566 9.7601e-06
7:31946018 C G 0.042121 -7.4789e-05
7:31953241 G C 1.749890 -3.0057e-05
7:31957355 G A 0.136214 -1.1263e-05
7:31965969 T C 1.060359 -2.8153e-05
7:31975894 C T 0.056201 2.7889e-05
7:31978031 C T 0.252009 3.5943e-05
7:31979776 A G 0.032741 1.0770e-06
7:31999260 C G 0.197408 3.3547e-06
7:32003412 C G 0.084622 6.5806e-05
7:32011664 T G 0.051271 -2.9039e-06
7:32015295 T C 1.087319 2.0877e-05
7:32016352 G A 0.045308 1.4906e-05
7:32016391 T G 0.145176 1.1890e-05
7:32019311 C T 0.054988 -1.6875e-05
7:32019385 C T 1.156773 3.4553e-05
7:32021670 C A 0.073109 -1.6989e-05
7:32025903 T C 0.052183 -2.7228e-05
7:32028025 C A 0.246475 -3.2410e-06
7:32032549 T C 0.164606 -8.5258e-06
7:32033492 A G 0.169702 -8.8409e-06
7:32035539 T C 0.063602 -7.0371e-06
7:32037234 T C 0.267540 -1.8716e-05
7:32037357 G T 0.626110 3.1727e-05
7:32041738 T G 0.047126 9.8028e-06
7:32043196 C T 0.544542 3.9113e-05
7:32044586 C T 0.020773 1.3261e-05
7:32053711 A G 0.969561 4.5641e-06
7:32058830 T G 0.208333 -9.2870e-07
7:32060960 C T 0.048418 -1.1882e-04
7:32069640 C T 1.457480 -1.4148e-05
7:32074939 T C 0.051021 -1.8465e-05
7:32077015 T C 1.475033 -1.0182e-05
7:32081111 C T 0.063031 3.9925e-06
7:32081165 A G 0.188128 9.2878e-05
7:32093550 A C 1.736381 3.3502e-05
7:32098447 C T 0.038791 -2.1871e-05
7:32099591 A C 0.324622 2.0850e-05
7:32105176 C T 0.177832 5.5253e-06
7:32105405 A G 0.905277 -1.0089e-05
7:32109063 C A 1.400970 -5.9052e-06
7:32116927 T G 0.175164 8.6052e-06
7:32121090 C A 0.138977 -8.8539e-06
7:32121239 C T 0.022120 1.3377e-05
7:32128543 A G 0.245401 -3.1533e-05
7:32132342 T G 0.113529 6.4791e-05
7:32134041 A G 0.070697 1.9122e-05
7:32134138 A G 0.530063 -1.2077e-05
7:32135885 T C 0.204490 2.7502e-05
7:32139398 A G 0.196265 4.1625e-05
7:32141827 T C 0.034020 -1.2860e-05
7:32149064 A C 0.176722 -2.2346e-07
7:32151034 T G 0.488769 3.6889e-05
7:32158099 T C 0.299999 2.9848e-05
7:32159331 A G 0.059464 4.1518e-06
7:32176709 A G 0.038729 -7.3384e-06
7:32180588 C T 1.417978 2.5749e-05
7:32183851 G A 0.105418 -1.9954e-05
7:32188868 A G 0.063933 -4.7031e-06
7:32190314 A G 0.090088 3.8480e-05
7:32191597 G A 0.034185 5.0719e-06
7:32195006 T C 0.506979 -1.3363e-05
7:32196158 A G 0.126607 -3.0254e-05
7:32198146 C T 0.151664 -1.9220e-05
7:32202890 G A 0.316341 6.5001e-05
7:32203447 A G 0.546964 -1.2627e-05
7:32207176 G A 0.559788 2.1198e-05
7:32207655 T G 0.281585 -1.9977e-05
7:32214765 T C 0.568876 2.6756e-06
7:32217607 A G 0.021283 -9.7728e-06
7:32219657 A G 0.394787 -1.8720e-05
7:32226043 C T 0.045468 1.3786e-05
7:32235980 C G 0.224209 1.3623e-05
7:32241604 T C 0.086683 -2.8590e-05
7:32243052 G A 0.084512 -1.6727e-05
7:32245230 A G 0.588433 7.9700e-05
7:32245703 T C 0.797185 -3.1906e-06
7:32246300 C A 0.209749 3.7731e-05
7:32247318 T C 0.103272 2.9232e-05
7:32248214 C A 0.151230 4.2251e-05
7:32254403 T C 0.311203 1.3512e-05
7:32258435 C A 0.216188 -1.4806e-05
7:32259193 A G 0.033977 3.4470e-06
7:32263245 C A 0.023688 -1.1405e-05
7:32272154 T C 0.040962 7.9646e-06
7:32281270 T C 0.029761 -6.9330e-07
7:32281485 A C 0.506852 -1.9329e-06
7:32284899 A G 0.211573 -1.0620e-05
7:32287784 A G 0.023542 -8.1755e-06
7:32289673 G T 0.063479 -1.0416e-06
7:32292269 T G 0.029255 -4.4272e-06
7:32292623 T C 0.152122 -7.3598e-06
7:32302347 A G 0.519689 -1.2815e-05
7:32303516 G A 0.219729 -2.6590e-06
7:32305274 C T 1.259945 1.7167e-05
7:32306814 T C 0.029651 2.5194e-06
7:32315613 G A 0.740000 -1.4655e-05
7:32318545 G T 0.052479 -9.2628e-07
7:32322905 G A 0.030634 6.0264e-06
7:32324321 G C 0.050193 2.9299e-05
7:32327882 A G 0.071785 5.3513e-06
7:32328024 T C 0.029982 2.9852e-06
7:32336747 G C 0.029027 -2.7959e-06
7:32337443 T C 1.253103 2.0388e-05
7:32338337 A G 1.547451 1.2204e-05
7:32339102 C T 0.198687 3.0439e-06
7:32339380 C G 0.050031 9.2935e-06
7:32341870 G A 0.026301 -3.2820e-05
7:32341944 A G 0.049411 5.5331e-06
7:32344577 A C 0.095320 -1.4388e-06
7:32347335 A G 1.257121 1.0650e-05
7:32356399 A T 0.050249 1.0989e-05
7:32356475 A G 0.028307 -6.3191e-06
7:32356657 A G 0.024207 2.7077e-06
7:32357212 G A 0.112166 -1.5044e-05
7:32357717 T C 0.151973 3.2513e-06
7:32358300 T C 0.044176 -5.7218e-06
7:32359942 T C 0.029180 -4.6620e-06
7:32360659 C T 0.049957 6.7522e-06
7:32360714 G A 0.084041 3.8642e-06
7:32361094 A G 0.024610 -1.0651e-06
7:32361864 T C 0.050450 1.0895e-05
7:32366360 C T 0.024444 2.3226e-06
7:32369312 C G 0.024769 3.9670e-06
7:32371206 A G 0.024091 3.0744e-06
7:32372441 A G 0.024048 9.8836e-07
7:32374912 T C 1.975218 -2.1829e-06
7:32378266 C A 1.975926 -3.8564e-06
7:32379730 G A 1.975932 -3.9224e-06
7:32380232 T C 1.974647 -4.8248e-06
7:32384362 G T 0.025713 7.5098e-06
7:32387271 T C 1.616275 -5.5121e-07
7:32387886 G A 0.070386 1.1716e-05
7:32389059 T C 0.149558 -3.4530e-05
7:32389604 C G 0.074940 1.1375e-05
7:32393518 C G 0.042825 2.0510e-07
7:32397633 C T 0.225539 -1.0624e-05
7:32399166 T C 0.568308 4.1098e-05
7:32399382 T C 0.095288 1.8964e-06
7:32401496 G A 0.090708 2.9749e-05
7:32403046 T C 1.963666 -1.9767e-05
7:32404327 T C 0.025885 -1.9431e-05
7:32404421 A C 1.706801 -3.0511e-05
7:32405947 A C 1.956139 4.8504e-07
7:32406198 G A 0.056653 -2.3626e-06
7:32410886 C A 0.024246 8.8784e-06
7:32411504 C A 1.955688 3.3586e-06
7:32413298 T C 0.023724 6.5986e-06
7:32414516 G A 1.957392 4.2478e-06
7:32415383 A G 1.957616 4.3863e-06
7:32416593 C T 1.975984 -5.2019e-06
7:32419563 T C 0.073025 2.2574e-05
7:32420595 T C 0.072999 2.2304e-05
7:32421830 G A 1.976082 -8.7402e-06
7:32423887 A T 0.024487 7.6510e-06
7:32425237 A T 1.903093 -2.8690e-05
7:32427914 C T 0.028151 -5.9164e-06
7:32428454 T C 0.196324 6.3037e-06
7:32429488 T C 0.085235 -3.7448e-05
7:32431037 C G 1.976179 -8.0445e-06
7:32434679 A G 0.022782 2.0246e-05
7:32439759 A C 0.570957 -1.1384e-06
7:32443119 C T 1.944636 -9.6510e-06
7:32443546 T G 1.944834 -1.0190e-05
7:32443745 C T 0.051420 -3.0096e-06
7:32443831 A G 0.205613 4.2824e-06
7:32445556 A C 1.949294 -1.8188e-05
7:32446050 A G 1.948732 -1.8608e-05
7:32446402 A G 0.023169 1.2021e-05
7:32446930 C T 0.498711 5.3680e-05
7:32447083 T C 0.617885 -1.7868e-05
7:32447350 T C 1.914826 -3.6119e-06
7:32450080 T C 0.053650 1.8631e-05
7:32451667 G A 0.105554 -2.7622e-05
7:32452203 C T 0.104042 -2.1726e-05
7:32452634 C G 0.101890 -2.1716e-05
7:32455720 T G 0.101516 -2.0151e-05
7:32456467 T C 0.054708 6.2082e-06
7:32456763 A G 0.102094 -2.0398e-05
7:32456905 A T 0.097118 -2.2236e-05
7:32457240 A G 0.048363 3.0864e-05
7:32457883 A G 0.066364 2.6643e-05
7:32457928 A G 0.718269 -1.2453e-05
7:32458576 C T 0.042410 -9.8347e-06
7:32458817 G A 1.557737 -2.4349e-05
7:32459434 G T 1.928105 -5.7495e-06
7:32460233 C T 0.495157 -3.9209e-05
7:32461613 T C 0.026749 -4.0930e-06
7:32461919 C T 0.027590 -2.7776e-06
7:32463666 A G 0.314634 -1.6363e-05
7:32464119 A G 0.034464 9.2889e-06
7:32465179 T C 0.036408 2.5864e-06
7:32465877 G A 0.027239 -4.3399e-06
7:32471374 T C 0.128658 -2.9450e-05
7:32472589 T C 0.033575 2.4009e-06
7:32473349 G A 0.054523 -2.5010e-05
7:32477394 T G 0.731281 -1.6463e-06
7:32477731 G C 0.026866 -4.9391e-06
7:32479547 C T 0.054390 -2.7242e-05
7:32493807 G T 0.653638 -1.7464e-07
7:32496211 A G 0.097407 1.7342e-05
7:32497010 C T 0.027648 -3.7169e-06
7:32498281 A C 0.037226 2.8235e-05
7:32499518 G T 0.097183 -4.6384e-05
7:32511951 A C 0.508569 -3.0528e-05
7:32513795 G A 0.930273 -2.6374e-05
7:32515965 C A 0.383134 -1.3336e-06
7:32518614 T G 0.079283 1.6184e-05
7:32523418 G A 1.640070 -1.5760e-05
7:32523701 C T 0.023886 1.0615e-05
7:32529936 C G 1.638931 -1.7056e-05
7:32533950 A C 1.228367 -1.0933e-05
7:32534829 G T 0.322534 -2.2022e-05
7:32548290 A C 0.033318 2.9464e-06
7:32548355 G A 0.399353 8.3715e-06
7:32569108 T C 0.046766 -1.2449e-05
7:32569353 A G 0.058834 -7.6611e-05
7:32573063 A G 0.139188 4.4993e-05
7:32575998 T G 0.614623 -3.5451e-05
7:32585443 C G 0.742645 2.3652e-05
7:32586790 C T 0.315127 2.5994e-05
7:32587010 C T 1.316072 7.3256e-06
7:32589659 G A 0.178806 -3.0847e-05
7:32590442 G A 1.268517 5.5532e-06
7:32590603 G A 0.021721 4.4878e-05
7:32598816 T C 0.025009 -1.0679e-05
7:32622901 T C 0.036155 -1.7349e-06
7:32625825 A G 1.136416 2.6941e-05
7:32628358 C G 0.065962 -1.0089e-05
7:32650811 T C 0.036814 2.9287e-05
7:32651553 C T 0.314735 2.5916e-05
7:32654701 T C 0.172168 -1.9760e-05
7:32666327 T C 0.032955 1.6266e-05
7:32667959 A G 0.026268 4.8357e-06
7:32675969 A C 1.452858 7.5253e-05
7:32685730 T C 1.630518 4.2837e-05
7:32701541 T C 0.036100 6.9719e-06
7:32702199 T C 0.313735 2.7694e-05
7:32718341 C T 1.132806 2.8847e-05
7:32719331 C T 0.063793 2.1331e-05
7:32798127 T C 0.070464 -1.0978e-05
7:32810479 T C 0.032507 5.1836e-07
7:32811316 T C 0.113961 1.7671e-05
7:32815508 G T 0.334164 3.4508e-05
7:32817466 C T 0.180195 -3.6655e-05
7:32817505 T C 0.140729 3.9642e-05
7:32818184 T C 0.367710 -4.4653e-05
7:32821667 A G 0.064585 1.8554e-05
7:32824632 T C 0.653369 2.5882e-05
7:32825181 G A 1.058730 9.6443e-07
7:32829130 G T 0.731051 -2.4581e-05
7:32836107 C T 0.812235 -3.5499e-05
7:32838653 T C 0.680010 1.2020e-05
7:32845987 T C 0.863010 -7.1298e-06
7:32851900 T C 0.019994 -1.2378e-05
7:32855617 G A 0.324781 5.8654e-05
7:32862288 T G 0.210089 1.2032e-05
7:32885863 A G 1.282630 9.0013e-06
7:32886989 A G 0.635984 4.4023e-05
7:32892867 G T 0.599767 3.2720e-05
7:32905117 T C 0.087813 -3.2280e-05
7:32929628 A C 0.108381 9.2905e-06
7:32931951 A G 0.439556 -6.4476e-06
7:32934161 C T 0.040021 4.1306e-05
7:32935524 A G 0.810733 2.8025e-05
7:32938525 G A 0.032978 8.6557e-06
7:32954138 G C 0.036363 -4.2901e-06
7:32954434 G A 0.197343 -8.1856e-05
7:32958271 T C 0.030878 -2.9800e-05
7:32971236 A G 0.790485 -1.8505e-05
7:32976416 T C 0.560032 2.6715e-05
7:32980858 G A 0.109650 1.8185e-05
7:32984999 A G 0.020121 9.6572e-06
7:32989709 T C 0.026671 1.3259e-05
7:32990172 A C 0.172740 1.8813e-05
7:33003687 A T 0.474004 -1.7939e-05
7:33012673 A G 0.648269 2.1967e-05
7:33022118 G A 0.162937 -7.8284e-07
7:33026378 G A 1.892297 -3.1141e-05
7:33028165 A G 0.029420 3.2849e-05
7:33028566 G A 0.360507 -2.0695e-06
7:33042691 C T 0.424784 -2.6198e-05
7:33050001 A C 0.033925 1.4989e-05
7:33050658 C G 0.372790 -4.4782e-07
7:33057508 G A 0.141190 -2.1368e-05
7:33067494 C T 0.074969 9.7720e-06
7:33074691 T G 1.469269 1.1724e-05
7:33075573 G A 0.044698 2.0215e-05
7:33079635 C T 1.425667 4.7278e-06
7:33095443 A G 0.071837 -1.7715e-05
7:33111950 T C 0.257228 4.1615e-06
7:33119387 T C 0.048983 2.1031e-05
7:33119749 C T 0.072359 4.5457e-06
7:33133384 A G 0.233057 1.4719e-05
7:33138280 A G 0.144615 -2.2205e-05
7:33139853 G A 0.069269 4.0474e-06
7:33141304 G A 1.030579 -2.5675e-05
7:33143589 T G 0.109271 -3.3768e-05
7:33148261 A C 0.031037 1.6677e-05
7:33154958 G A 0.327841 7.4094e-06
7:33179996 G T 0.485183 -6.1145e-06
7:33186737 C T 0.383248 1.0863e-05
7:33187991 A G 0.027521 7.1260e-06
7:33197232 A C 0.867986 -1.0213e-06
7:33197613 A G 1.686187 -5.4822e-06
7:33218763 C T 1.040660 7.8979e-06
7:33221076 A G 0.065511 2.8252e-05
7:33236298 C T 1.695999 2.1696e-06
7:33245796 A C 0.023354 -4.3107e-05
7:33246454 T G 1.945574 1.3820e-05
7:33254030 A G 0.176180 2.8668e-05
7:33261993 A G 0.042352 2.1990e-05
7:33274444 C T 0.031887 -2.8102e-05
7:33280884 G C 0.042111 -6.7643e-06
7:33282577 A G 1.052180 -5.5143e-06
7:33287406 T C 0.022377 3.0067e-05
7:33291131 A G 0.120466 -4.0670e-06
7:33306989 T C 0.174414 1.5667e-05
7:33307831 A G 1.667420 -1.4671e-08
7:33328636 G A 0.174840 1.2164e-05
7:33333163 G A 0.435525 -2.2276e-06
7:33339742 G A 0.070912 1.3553e-05
7:33364424 T C 0.170149 1.1189e-05
7:33374012 A C 0.130836 -5.9110e-06
7:33375189 C T 0.023425 -9.3452e-06
7:33375670 T C 0.045458 1.1389e-05
7:33385529 A G 0.066085 1.3059e-05
7:33392848 T G 0.039826 -2.3009e-05
7:33406629 T C 0.450537 -2.3054e-06
7:33421173 T C 0.031507 -5.6353e-06
7:33424178 C G 0.054095 -2.0396e-05
7:33431525 C T 0.022013 -7.9685e-06
7:33432443 G T 0.046711 -7.8739e-06
7:33453281 C T 0.129807 -2.4287e-06
7:33454855 C A 0.030001 7.7986e-06
7:33456293 A G 1.192880 2.7718e-05
7:33461629 A C 0.420614 3.5253e-05
7:33480161 T C 0.059058 2.1831e-05
7:33480364 G A 0.081191 7.6825e-06
7:33492688 G A 0.031212 -3.4791e-05
7:33495224 T C 0.057006 1.1864e-05
7:33502017 C T 0.135870 -1.2406e-05
7:33506733 A G 1.365837 1.7845e-05
7:33510259 T C 1.371449 1.6192e-05
7:33511100 A G 0.051031 1.3610e-05
7:33512729 A G 0.351150 6.8676e-06
7:33514890 A G 0.031436 -1.6379e-05
7:33516855 T C 0.059924 2.9581e-05
7:33517666 T C 0.361861 6.6206e-05
7:33517804 G A 0.912502 3.8182e-05
7:33532373 C A 0.257897 7.2888e-06
7:33541866 A G 0.031916 -1.4726e-05
7:33543050 C T 0.027382 -5.4962e-06
7:33543550 A G 1.444298 5.6030e-06
7:33549392 G A 0.192825 -7.6809e-06
7:33549724 T C 0.022627 3.7608e-06
7:33550041 T C 0.223637 1.0208e-05
7:33551595 A G 0.049369 3.0587e-05
7:33553755 G C 0.073645 1.2169e-05
7:33554672 G A 0.193516 2.4143e-05
7:33554950 A G 0.830133 -2.3087e-05
7:33554974 T C 0.089419 -8.2655e-06
7:33554997 C T 1.863747 -2.1034e-05
7:33557516 G A 0.088916 -1.5616e-05
7:33559070 A G 0.022633 4.9837e-06
7:33559549 G A 0.172353 2.3121e-05
7:33571828 C T 0.954679 1.8673e-06
7:33572768 G C 0.041456 -2.5229e-05
7:33574118 A G 0.053053 -1.4801e-06
7:33576738 C T 0.139145 1.7210e-05
7:33577465 T G 0.260750 3.0168e-05
7:33577739 G A 0.801304 -1.9060e-05
7:33579236 T C 0.071324 1.5259e-05
7:33591946 G A 0.030975 6.0374e-06
7:33592306 C T 1.061142 5.7158e-07
7:33595651 C T 0.190072 5.7850e-05
7:33596515 G A 0.193565 -1.6192e-05
7:33597618 G A 0.134884 2.6397e-05
7:33603108 C A 1.886584 3.1824e-05
7:33603563 A G 0.361400 3.3802e-05
7:33604021 T C 0.136653 -1.6644e-05
7:33607662 C T 0.365999 -3.3604e-05
7:33607847 A G 0.205850 2.7986e-06
7:33607906 C T 0.044078 -1.7180e-07
7:33611606 T C 0.054572 -1.4902e-05
7:33618844 T C 0.050612 -3.2294e-05
7:33625209 C T 0.232054 1.3965e-05
7:33631992 A G 0.275343 6.3488e-05
7:33641367 T C 0.044653 1.5714e-05
7:33644948 T C 0.484829 2.2253e-05
7:33649862 G C 0.510984 2.8888e-05
7:33653108 T C 0.432075 2.9773e-05
7:33653618 C G 0.150217 6.5551e-06
7:33654856 C A 0.030543 -5.7136e-06
7:33656564 T C 0.060580 2.2825e-05
7:33660784 C T 0.089796 1.1238e-05
7:33662781 C T 0.030994 3.0162e-06
7:33664185 G A 0.070152 1.4595e-05
7:33666286 A G 0.027943 -9.5873e-06
7:33669054 G C 0.063706 1.8919e-05
7:33673265 T G 0.061826 -1.6061e-05
7:33674463 A G 0.067046 -1.4261e-05
7:33674624 G C 0.039447 2.7351e-05
7:33678657 T C 0.093580 3.2263e-05
7:33683841 C G 0.308801 3.1486e-05
7:33684775 C T 1.581422 3.4470e-08
7:33685900 G C 0.061616 -3.0587e-05
7:33686369 A G 0.038275 -4.7837e-07
7:33690424 T G 0.095346 -1.7107e-05
7:33697742 T C 0.109375 -8.6232e-07
7:33699652 G A 0.092058 2.6988e-05
7:33701425 A G 1.808973 -3.2916e-05
7:33702001 C T 0.188453 3.2316e-05
7:33702288 C T 0.062411 8.0886e-06
7:33704938 G A 0.237211 1.6720e-05
7:33705303 T G 0.138194 -1.6185e-05
7:33705491 T C 1.387182 -5.8211e-06
7:33707827 G A 1.647208 1.4646e-05
7:33714435 A G 1.825780 1.4456e-05
7:33721200 A G 0.649451 1.0094e-05
7:33724657 A G 1.957376 -5.2084e-06
7:33728818 C T 0.165378 -1.9728e-05
7:33734510 T C 0.037064 1.0348e-05
7:33736100 C T 1.767602 1.4186e-05
7:33736563 G A 0.043387 -4.7331e-05
7:33737730 A G 0.029819 -1.1819e-05
7:33737958 C A 1.587806 -7.4608e-06
7:33739255 A G 0.023250 7.4053e-06
7:33742954 A C 0.063472 2.8742e-06
7:33749923 G A 0.045312 -1.9677e-05
7:33763583 C T 1.729366 1.9500e-05
7:33767012 G A 0.041884 -2.2905e-06
7:33767107 T C 0.042105 5.4155e-05
7:33773833 G A 0.098913 -2.4660e-08
7:33777368 T C 1.545250 5.5859e-05
7:33784373 G A 0.095943 -8.1715e-06
7:33784768 A C 0.071551 1.4887e-05
7:33794803 A G 0.227123 1.2139e-05
7:33796970 T C 0.070246 3.5830e-05
7:33798880 C T 1.078718 4.3805e-05
7:33799055 G T 0.156884 -5.0273e-05
7:33802894 T C 0.201514 7.9351e-06
7:33803450 G A 0.097612 -1.0418e-04
7:33815459 A G 0.028969 -5.7078e-06
7:33822106 A G 0.032442 -7.8028e-06
7:33825922 T C 0.042644 1.0576e-05
7:33826159 G A 0.469548 -4.1891e-05
7:33826169 C G 0.028742 1.6287e-05
7:33827598 G A 0.483914 -2.5462e-05
7:33830586 A G 0.031702 -6.1132e-06
7:33832487 T C 0.047428 -8.8930e-06
7:33832531 A G 0.066565 9.7318e-06
7:33844067 C A 0.028401 -1.7389e-05
7:33846794 A G 0.127152 -4.8864e-05
7:33851234 A G 0.248711 1.9863e-06
7:33852984 G A 0.968860 1.1798e-05
7:33857582 G T 0.255839 3.6099e-05
7:33865741 T C 1.572200 -9.9607e-06
7:33878929 C T 0.034084 -2.5348e-05
7:33893190 C T 1.958593 1.5487e-05
7:33895735 C T 0.042374 2.7479e-06
7:33900465 C T 1.054345 -5.5097e-06
7:33902583 C T 0.154767 -1.2957e-05
7:33902745 T C 0.047769 -1.5023e-06
7:33905057 G T 0.050291 -4.6124e-06
7:33907855 A G 0.027641 6.4454e-07
7:33911970 C A 0.313365 1.4487e-05
7:33915881 G A 0.117132 3.4117e-05
7:33918778 T C 0.031033 4.5953e-05
7:33920240 T G 0.029479 2.1877e-05
7:33923564 G A 0.266826 1.4552e-05
7:33926912 A G 0.803047 6.3730e-05
7:33928539 A G 0.136581 1.8131e-05
7:33929860 A G 0.135091 2.3372e-05
7:33932740 G A 0.469087 -1.4298e-05
7:33933838 A G 0.043040 -1.4630e-07
7:33935528 T C 0.043530 -3.4562e-05
7:33939641 G A 0.087368 2.0924e-05
7:33948171 G T 1.200254 -6.1886e-05
7:33954107 A G 0.762938 -1.8861e-05
7:33958581 A G 0.054199 2.2091e-05
7:33959704 T C 0.112698 6.1875e-07
7:33964207 A G 0.473267 -3.4297e-05
7:33975151 T C 0.714439 5.7852e-05
7:33983386 T C 0.098014 1.3049e-05
7:33986024 A G 0.020231 -4.1376e-05
7:33986066 G A 0.104000 -2.5943e-05
7:33991109 C T 0.552092 -1.5958e-05
7:33997883 T C 0.078140 -1.1293e-05
7:34012793 A G 1.278135 1.1778e-04
7:34012829 A G 0.243242 -2.1059e-04
7:34013100 A G 0.082512 1.2678e-05
7:34019039 G C 0.205873 -3.2207e-04
7:34021434 C T 1.252298 9.1338e-05
7:34025279 C T 0.173746 2.2354e-05
7:34036618 A G 1.706941 4.4680e-07
7:34038840 A C 0.105077 -2.2530e-05
7:34046206 G A 0.098527 1.4514e-05
7:34068275 T C 0.059337 2.4699e-05
7:34077298 G A 0.854230 -4.1266e-05
7:34088535 T C 0.126302 3.6094e-05
7:34091570 G T 0.024921 9.3189e-06
7:34094387 T C 0.114402 1.2416e-05
7:34099719 G A 0.072418 -3.9512e-06
7:34101225 A C 0.608755 -2.1088e-05
7:34111660 A G 1.035672 5.5361e-06
7:34125622 T C 0.022620 -4.4613e-05
7:34125789 C T 0.023139 -1.4200e-05
7:34126038 C T 0.138681 -2.1833e-05
7:34126154 C G 0.263061 1.1438e-05
7:34127679 G A 0.276330 -1.0545e-06
7:34132727 C T 1.464069 1.8051e-05
7:34133157 C T 0.051703 -1.8095e-05
7:34134401 A G 0.036483 1.6933e-05
7:34139550 A G 0.162161 -4.5385e-06
7:34142338 A G 1.212842 2.8698e-06
7:34143434 G A 0.046964 -7.3650e-06
7:34153564 C T 0.045065 -4.9895e-06
7:34155409 A G 0.128307 -9.0768e-06
7:34156746 A G 1.592181 1.0056e-05
7:34157212 G A 0.059765 -3.9445e-06
7:34160408 A G 0.225724 -2.0447e-05
7:34163212 T C 0.059447 -1.6116e-05
7:34178601 C G 0.045851 2.7221e-05
7:34179241 C T 0.033156 -1.8915e-05
7:34180406 G A 0.416118 2.3548e-05
7:34181522 T C 1.579179 2.5705e-05
7:34181581 G A 0.070629 -8.1348e-06
7:34181950 A C 0.043540 -1.1549e-05
7:34187430 C T 0.069240 -1.4766e-05
7:34190244 G T 1.169461 1.4066e-07
7:34192762 C G 1.882206 4.8533e-05
7:34193589 G A 0.066994 2.6778e-05
7:34194102 G A 0.655822 2.1342e-05
7:34195510 G A 0.229133 -2.6994e-05
7:34198146 T C 0.023733 3.1879e-06
7:34198415 A G 0.083200 1.3523e-05
7:34200018 T C 0.239337 -9.5605e-06
7:34201834 A G 0.075141 -3.0771e-05
7:34205018 G T 0.345904 -4.8325e-05
7:34205668 C G 0.764548 2.8886e-05
7:34208711 A G 0.191124 2.1464e-06
7:34220559 G A 0.082736 -2.0294e-05
7:34220880 G A 0.084288 -8.7996e-06
7:34231380 G T 1.147562 2.7166e-06
7:34238409 C T 0.043127 -1.0656e-05
7:34238688 C A 1.046652 1.8977e-05
7:34245924 A G 0.096959 -8.5354e-05
7:34247679 C T 0.044932 -7.3902e-05
7:34248890 A G 0.028433 2.2316e-06
7:34251841 T C 0.065910 -4.2169e-06
7:34252559 T G 0.067766 -8.2761e-06
7:34256962 G A 0.117398 -8.7282e-05
7:34261587 T C 1.085768 1.0503e-06
7:34272742 A G 0.022016 2.4099e-06
7:34279745 G A 1.336605 1.7022e-05
7:34281928 G A 0.424898 -1.4575e-05
7:34282415 T C 1.777245 -5.1736e-06
7:34282996 T G 0.045169 2.6405e-05
7:34284237 T C 0.048707 -1.4625e-05
7:34285967 A G 0.052952 -2.2387e-06
7:34286615 T C 1.405199 1.4933e-05
7:34288276 A G 0.353185 4.4286e-07
7:34288342 G C 0.038265 -2.8453e-05
7:34294321 T C 1.852925 7.2977e-05
7:34301107 A G 0.257556 3.8355e-05
7:34303111 T C 0.692056 8.6202e-06
7:34312300 G A 0.811781 -1.6584e-05
7:34337565 G A 0.033114 -1.5999e-05
7:34337739 G A 0.766950 2.7210e-05
7:34339347 A G 0.122595 -6.5834e-05
7:34347206 G A 0.926271 -2.7756e-05
7:34354192 C T 0.091230 1.5031e-06
7:34354797 C A 0.024220 7.1556e-05
7:34356316 C T 0.796133 4.0856e-05
7:34360737 T C 0.073294 2.5878e-05
7:34361080 C A 0.113091 1.6666e-05
7:34372314 T G 1.383595 -7.6393e-06
7:34379124 T C 0.056903 -4.2343e-06
7:34382127 A G 0.472738 -6.0861e-06
7:34386822 G A 0.081558 -2.5555e-06
7:34392937 G A 0.309597 -4.7577e-06
7:34395509 G A 0.082304 -2.0023e-06
7:34401714 A G 0.038499 1.2447e-05
7:34413651 A G 1.894657 -4.4171e-05
7:34414298 A G 0.083220 -4.6960e-06
7:34418550 G A 0.301170 -1.5900e-05
7:34426320 C T 0.209424 -6.7434e-06
7:34429459 T C 0.044458 1.2479e-05
7:34443379 T C 0.818776 -3.5236e-06
7:34456855 T G 0.492944 2.4548e-05
7:34460640 C A 0.877171 -1.0196e-05
7:34463595 T C 1.844531 -2.3559e-05
7:34467813 A G 0.337511 3.2587e-05
7:34467850 C T 0.049324 -1.7992e-05
7:34468378 T C 0.069662 1.0514e-05
7:34485137 A G 0.787678 -5.3308e-05
7:34497640 T G 0.083418 -5.7193e-07
7:34507819 T C 0.089130 1.8092e-05
7:34511781 A G 0.087744 -2.2148e-05
7:34519193 G A 0.216049 1.6865e-05
7:34521039 G A 0.617067 -2.2536e-05
7:34532490 A C 0.832288 6.7554e-05
7:34533261 A G 0.124753 -4.1207e-05
7:34534287 A G 0.909448 -5.1532e-05
7:34538212 T G 0.083726 -3.0103e-06
7:34539869 A G 0.088618 -3.0803e-05
7:34540082 T C 0.363065 -1.1198e-05
7:34540117 T C 1.325287 2.5725e-05
7:34544744 G T 0.036834 -4.6330e-06
7:34548709 T C 0.086709 -1.1855e-05
7:34585697 A G 0.063946 -1.6205e-05
7:34600356 T C 0.031105 2.9560e-05
7:34600627 T A 0.054173 4.6864e-05
7:34601851 T C 0.132793 2.4905e-06
7:34603004 C T 0.136026 -2.0466e-05
7:34604651 G A 0.466305 2.6366e-06
7:34607297 T G 0.024623 4.7691e-06
7:34607479 A G 0.039748 -1.8028e-05
7:34610518 T C 0.110670 -1.8569e-05
7:34611292 T C 1.948768 -5.3403e-05
7:34625615 A G 0.023389 -1.8647e-05
7:34633747 G A 0.026230 -6.6738e-07
7:34639423 A G 0.063079 -1.8258e-05
7:34643620 G A 0.093337 -2.0806e-05
7:34652265 T C 0.360442 1.8227e-05
7:34659726 A G 0.129307 7.3901e-06
7:34661594 A G 0.238545 1.3789e-05
7:34667275 C T 0.932695 -3.4503e-06
7:34679959 T C 0.319733 -1.3401e-05
7:34681601 G T 0.039524 -3.5339e-05
7:34697631 C G 0.039794 -1.5492e-05
7:34701106 C T 0.350092 -3.2581e-06
7:34704191 T C 0.181766 2.2893e-05
7:34712993 T G 0.527518 -1.3214e-06
7:34717347 T G 0.120625 3.2287e-05
7:34718042 A G 0.197551 -1.4200e-05
7:34721473 C T 0.224407 1.4185e-05
7:34725183 G A 0.025571 -3.4461e-05
7:34725283 A T 0.199089 -1.1860e-05
7:34742513 T C 0.678014 3.6688e-07
7:34754183 T C 0.051417 4.2245e-05
7:34755872 A G 0.119803 -1.0544e-05
7:34756093 A G 0.128960 1.0515e-05
7:34759070 C T 0.166215 1.9932e-06
7:34764591 C T 0.034688 -8.8192e-06
7:34768386 C T 0.339237 -1.1831e-05
7:34778450 G A 0.701803 9.1511e-06
7:34790123 C T 1.357463 -2.7271e-05
7:34790349 A G 0.653011 -2.8755e-05
7:34790400 C T 0.039937 -1.0645e-05
7:34791335 A G 0.359063 2.4564e-05
7:34792221 G A 1.012652 -9.2061e-06
7:34793991 C A 0.221430 -5.3750e-06
7:34820549 A G 0.345908 -8.9578e-06
7:34821428 C T 0.906751 -9.1897e-06
7:34844767 A G 0.542709 -2.7772e-05
7:34850327 A C 0.230119 -4.9334e-05
7:34851393 G C 0.361725 3.4480e-05
7:34861878 C T 0.110666 4.5276e-06
7:34863756 T C 0.185281 -3.8952e-05
7:34865051 C T 0.088874 -2.3115e-05
7:34865367 A G 0.108372 1.7705e-05
7:34865440 T C 0.614474 -5.9962e-05
7:34867124 T G 0.062031 -6.1988e-06
7:34867182 T C 0.181416 -3.6262e-05
7:34867912 G A 0.174470 -1.6394e-05
7:34868546 G A 0.035980 -4.1675e-06
7:34869757 C T 0.076621 -6.8096e-06
7:34871328 G A 0.340912 1.8744e-05
7:34874038 G C 0.419893 -7.9254e-06
7:34874696 G A 0.437281 -3.1394e-05
7:34875729 G A 0.424236 -1.3560e-05
7:34879066 A G 0.442026 -4.3786e-05
7:34889222 C T 0.709531 -3.5241e-05
7:34896979 T A 0.025567 -5.2524e-06
7:34904279 A G 0.052657 -7.8844e-06
7:34906176 C T 0.507089 -5.0452e-05
7:34906202 C G 0.157423 1.8456e-05
7:34917702 A G 0.155819 1.1206e-05
7:34917768 A G 0.054978 1.7403e-05
7:34918515 A G 0.157202 4.4311e-06
7:34919791 G A 0.629739 -1.7298e-05
7:34925244 T G 0.334119 7.7498e-06
7:34925661 G A 0.925161 -7.6403e-06
7:34928189 C G 0.462251 -2.5368e-05
7:34930277 T C 0.441903 -3.6917e-05
7:34940039 G A 0.803676 3.4607e-05
7:34942262 A G 0.053355 -2.6551e-05
7:34942820 C T 0.345700 -3.9829e-05
7:34943432 C T 0.045503 -4.6604e-06
7:34971584 A G 0.068020 4.7392e-05
7:34971651 C A 0.142154 5.1612e-05
7:34978281 C T 0.029566 2.6426e-05
7:34979905 A C 0.659484 2.4372e-05
7:34986734 C T 1.181114 1.0744e-05
7:34998087 A G 0.631868 1.5455e-05
7:35011194 A G 0.412519 -9.3922e-06
7:35022161 C A 0.375169 -1.2298e-05
7:35037813 G C 0.090377 -1.3897e-05
7:35058440 T C 0.629788 1.1496e-05
7:35059967 C A 0.068432 5.6495e-06
7:35062446 T G 0.092743 -4.1332e-06
7:35064607 C A 0.094217 -2.0252e-05
7:35065257 C T 1.035136 -1.5888e-05
7:35066339 G A 1.001143 -6.3266e-06
7:35071808 T G 0.069175 -1.3320e-05
7:35073785 C T 0.083145 -7.5683e-06
7:35074260 A G 0.040339 2.0412e-05
7:35093075 G T 0.240759 -7.4061e-06
7:35093322 G A 0.177410 1.7399e-05
7:35109410 C T 0.143255 4.6264e-05
7:35116436 T C 0.645874 6.7629e-06
7:35167513 G C 0.177761 2.3275e-05
7:35233588 A G 0.144335 6.2766e-05
7:35265489 C T 0.075352 -3.2400e-05
7:35279163 T C 0.068422 4.6825e-06
7:35291491 A G 0.777086 -4.5863e-05
7:35293193 G A 1.384345 -4.0241e-05
7:35295881 A G 0.065588 -4.1418e-06
7:35295977 A G 0.607339 -5.5540e-05
7:35304700 G A 0.023334 6.5498e-06
7:35305198 A G 0.095086 -1.3258e-05
7:35305306 A G 0.316994 2.0754e-05
7:35312262 G A 0.333281 1.8565e-05
7:35326018 A G 1.388094 -5.6902e-05
7:35326527 C T 0.107015 -9.3985e-06
7:35326926 T C 0.131112 -2.8159e-05
7:35327118 G C 0.115022 8.3125e-06
7:35330776 G T 0.048256 1.0829e-06
7:35348446 A G 0.043429 -7.5638e-07
7:35354260 C T 0.266729 3.5854e-05
7:35354856 A G 0.038726 6.2321e-05
7:35354892 C T 0.496368 2.9998e-05
7:35356265 G A 0.599001 -4.2769e-06
7:35356285 G A 0.052537 3.2095e-05
7:35357461 T G 0.199329 7.7154e-06
7:35358138 A G 0.433087 -1.0229e-05
7:35365359 G A 0.050752 -6.3932e-06
7:35366205 A G 0.581684 7.8404e-06
7:35367319 C T 0.195652 -2.9985e-05
7:35369232 A G 0.090662 7.5910e-06
7:35372303 T C 1.942513 -6.0491e-05
7:35372749 T C 1.506313 -2.9263e-05
7:35374178 T C 0.058954 1.2709e-05
7:35374267 T C 0.652872 1.8202e-05
7:35383696 C T 0.422684 -4.7762e-05
7:35385397 T C 0.564988 -5.2419e-05
7:35386743 T C 0.480041 2.8729e-05
7:35387472 C G 0.026963 5.5641e-05
7:35387475 A C 0.054760 5.5270e-05
7:35389499 T C 0.285944 -2.3649e-05
7:35389682 G A 0.105360 1.6945e-06
7:35391594 G A 0.192860 -1.1243e-05
7:35395958 A C 0.690608 -7.7895e-06
7:35400571 T A 0.034743 -1.1236e-05
7:35401447 C T 1.410328 -2.0258e-05
7:35403400 G T 1.253652 1.7492e-05
7:35406565 A G 0.062878 1.3967e-05
7:35406715 C T 0.076176 -1.0975e-06
7:35411582 T C 0.104116 9.9830e-06
7:35419263 A C 0.471625 1.3738e-06
7:35423720 C T 0.352438 -9.9404e-06
7:35423863 C A 0.103961 -6.9407e-06
7:35433022 A G 0.135085 -4.3392e-05
7:35435417 C T 0.048411 -2.5626e-05
7:35447643 G A 0.671399 -8.0324e-05
7:35455346 A G 0.095148 -3.5504e-06
7:35456516 A C 0.035097 -1.8878e-05
7:35459888 A G 1.531306 -1.1216e-05
7:35462563 A G 0.091571 -1.6613e-05
7:35466745 G A 0.082171 1.9249e-05
7:35469378 T C 0.228019 -6.3138e-06
7:35485593 A G 0.534863 8.5159e-05
7:35490162 T C 0.034425 4.1898e-05
7:35490276 T G 0.029745 3.2369e-05
7:35493603 T C 1.353896 -5.9917e-06
7:35510477 C A 0.341305 -1.3357e-06
7:35521830 T C 0.036577 -5.2228e-05
7:35525105 G A 0.179841 -4.4941e-05
7:35526390 G A 1.600653 -1.6790e-05
7:35529440 A C 0.144306 -2.2714e-05
7:35533098 A G 0.042650 4.0048e-06
7:35534362 T C 0.051284 -2.1059e-05
7:35535235 A G 0.037856 -1.5967e-05
7:35536505 T C 1.758241 2.0238e-05
7:35536636 C A 0.552011 6.2411e-05
7:35539143 C T 0.199135 3.6462e-06
7:35540520 C T 0.336855 -2.1811e-05
7:35552014 C T 0.171853 -1.8174e-05
7:35554788 T C 0.775301 -4.2415e-05
7:35558779 G T 0.302550 -1.4399e-05
7:35563148 T C 0.113967 6.8997e-05
7:35568863 C T 1.974663 9.1297e-07
7:35570574 T C 0.371780 -3.0736e-05
7:35571446 A G 0.130628 2.7886e-06
7:35571510 T C 0.215234 1.8298e-05
7:35576991 A G 0.754012 -4.8746e-05
7:35585829 G A 0.178839 2.8620e-05
7:35586206 C T 0.511841 -2.6611e-05
7:35586934 A G 0.044221 -7.0341e-06
7:35594246 G A 0.139392 -2.4128e-05
7:35598995 T C 0.066085 -1.7330e-05
7:35602241 C T 0.041339 -1.3823e-06
7:35603331 G A 0.066348 -3.2354e-05
7:35607722 T C 0.039781 -5.2050e-06
7:35612314 G T 0.460742 -6.0788e-05
7:35614553 A G 0.045919 1.5558e-05
7:35615008 A G 0.056399 -1.7825e-05
7:35616053 G A 0.261753 4.2629e-06
7:35616826 A G 0.044153 -1.6881e-05
7:35621112 C T 0.597722 -1.2143e-05
7:35622948 C T 0.104165 1.0080e-05
7:35632538 T C 0.382358 -2.6662e-05
7:35634448 G A 0.388678 -7.5796e-06
7:35639279 A G 1.029453 2.5201e-05
7:35644636 A G 0.029975 3.4035e-06
7:35655280 A G 0.033101 1.3360e-05
7:35659930 A G 0.285373 -2.6490e-05
7:35686699 G T 0.293254 -4.6977e-05
7:35687137 A G 0.082700 -9.8479e-06
7:35687894 A G 0.062443 -2.3611e-05
7:35729609 C T 0.246014 -1.0714e-06
7:35739907 G A 0.759238 -4.7362e-05
7:35761392 G C 0.404381 -1.6106e-06
7:35764030 T C 0.243353 -8.5969e-06
7:35765682 C A 0.041401 -6.1435e-06
7:35792077 T C 0.052677 -2.5937e-06
7:35799153 C T 1.932075 -1.0317e-05
7:35842304 G A 0.054140 2.2502e-05
7:35856083 A G 1.971875 -3.0633e-06
7:35863234 T C 0.032361 -1.3002e-05
7:35866165 A T 0.061762 1.2596e-05
7:35872137 G A 0.067549 1.9368e-05
7:35879680 A G 0.046798 8.3721e-07
7:35885190 C T 0.062041 -9.8621e-07
7:35888708 C T 0.145812 -4.6025e-05
7:35911689 A G 0.077913 -2.7357e-05
7:35912110 G A 0.126590 -2.3591e-05
7:35920032 C T 0.081133 2.9550e-05
7:35932541 A G 0.116869 -3.8011e-05
7:35940306 G A 1.216919 2.7029e-05
7:35940362 T C 0.204578 -2.1173e-05
7:35946779 G A 0.651252 -1.6515e-05
7:35977398 T C 0.099033 -3.9045e-05
7:35983120 G C 0.062829 2.0537e-05
7:36006259 C G 0.075530 -8.8874e-06
7:36010123 C A 0.075930 -5.2415e-06
7:36011822 T G 0.046357 -1.9861e-05
7:36025829 A G 0.088095 -1.2094e-05
7:36034662 C T 0.097722 8.2941e-06
7:36046995 T G 0.053920 -6.5925e-06
7:36048180 G T 0.023662 3.0978e-05
7:36049791 A G 0.059369 1.0868e-05
7:36051285 T C 0.047986 -3.2168e-05
7:36051498 T C 1.355934 2.6026e-05
7:36056765 G A 0.021724 3.2432e-05
7:36060516 C T 0.083528 -2.0120e-05
7:36069282 T C 1.397185 2.2302e-05
7:36073873 C T 0.481324 4.0816e-05
7:36074399 T C 0.148704 -5.7230e-06
7:36074755 C T 1.276288 5.2144e-05
7:36076406 A G 0.816822 4.0789e-06
7:36077853 C T 0.529047 -4.8540e-06
7:36082656 A C 0.287713 7.2178e-06
7:36084529 C T 0.751879 7.0749e-05
7:36086541 T C 0.106995 8.5178e-06
7:36087216 C T 0.049350 4.1075e-07
7:36097682 T C 0.171591 -1.1441e-05
7:36098844 A G 0.940001 3.6710e-05
7:36099184 G A 0.027551 -2.6237e-06
7:36102441 T C 0.500256 -7.8700e-05
7:36116538 C T 1.100978 -1.7946e-05
7:36118292 C T 0.207697 2.5015e-05
7:36118692 G A 0.057688 9.7964e-06
7:36120302 T G 1.739247 -1.2205e-05
7:36120473 G A 0.463056 1.6190e-05
7:36122227 T G 0.301628 -4.9547e-05
7:36124981 C T 1.495063 -1.0241e-05
7:36132072 T G 0.075164 -2.1480e-05
7:36132889 T C 0.188193 -2.1967e-05
7:36135847 A G 0.091883 1.6211e-05
7:36141698 C T 0.065881 -4.5908e-06
7:36143773 A G 0.261510 -6.5347e-06
7:36145123 A G 0.071168 -2.1565e-05
7:36147524 G A 0.533078 1.5792e-05
7:36149652 C T 1.133533 1.3892e-05
7:36149653 A G 0.871520 1.7393e-05
7:36169097 A G 0.225939 3.4312e-05
7:36170478 A G 0.104090 2.2308e-05
7:36175797 G A 0.044221 2.6554e-05
7:36177089 G T 0.538492 2.2546e-05
7:36183611 A G 0.045562 5.3411e-06
7:36186593 G A 0.427988 -9.3762e-06
7:36191699 A G 0.373903 -6.5350e-06
7:36193565 T C 0.030533 -9.5637e-06
7:36196956 A C 0.515083 5.3748e-06
7:36205387 A G 0.172723 2.3633e-05
7:36209604 A G 1.560726 2.0499e-06
7:36210289 A G 0.332674 -9.4641e-06
7:36216668 G A 0.267888 1.3982e-04
7:36219369 C T 0.023980 1.1811e-05
7:36219439 G A 0.441653 -1.8158e-05
7:36221597 G A 0.215922 -8.5653e-06
7:36221905 G A 1.844346 2.3801e-05
7:36223708 G A 0.140921 6.7290e-05
7:36225470 C T 0.125500 -1.2956e-05
7:36225648 C T 0.377347 -2.0617e-05
7:36225818 A G 0.243320 -3.2870e-06
7:36229700 A G 1.467490 3.6990e-05
7:36234600 A G 0.038138 -2.2171e-05
7:36238700 T C 0.309045 5.3078e-06
7:36242773 G T 0.036548 -4.9987e-05
7:36245718 C T 0.074083 -4.0310e-05
7:36246816 G A 0.042514 3.3335e-05
7:36247269 A G 0.321187 -2.0514e-05
7:36248378 G C 0.047736 1.4687e-05
7:36251781 T C 0.131271 1.1244e-04
7:36254990 T C 0.181562 -3.0684e-06
7:36255597 A G 0.060791 8.1374e-06
7:36258079 T C 0.241272 -3.7855e-06
7:36261355 G A 0.074086 -2.8808e-05
7:36280192 T C 0.040829 -2.6072e-05
7:36282767 A G 0.053371 -2.4450e-06
7:36288575 G A 1.036714 -2.6925e-05
7:36292124 G A 0.164119 8.6800e-05
7:36301667 A G 1.537895 -4.3602e-05
7:36308589 G A 1.519274 -3.0052e-05
7:36312485 A G 0.118330 4.7321e-05
7:36312929 G A 0.359274 -6.2580e-06
7:36313358 A G 0.043877 2.3921e-05
7:36318437 T C 0.104123 1.2263e-06
7:36318945 A G 0.083077 9.9057e-07
7:36319789 T C 0.266697 5.3234e-06
7:36320821 A G 1.960959 -1.7764e-05
7:36322615 T C 0.221664 -7.9888e-06
7:36324938 A G 0.818565 -9.1061e-06
7:36327317 T C 0.217831 7.2284e-06
7:36330945 T C 0.030095 8.4013e-05
7:36335759 G A 0.639476 -2.9436e-05
7:36337756 G A 0.095054 9.3638e-06
7:36339269 G C 1.609930 -1.1732e-06
7:36340753 A G 0.052508 1.7457e-05
7:36341781 G C 0.393670 -1.4002e-05
7:36341941 T G 0.229522 -9.5249e-06
7:36345194 A G 0.569149 1.4930e-05
7:36347126 A G 0.049028 7.3591e-06
7:36349821 C T 1.602604 -9.7850e-05
7:36350365 C T 0.291488 -2.5205e-06
7:36351281 T C 0.132735 -6.3655e-06
7:36355234 T C 0.114789 1.4852e-05
7:36367513 A G 0.042037 -5.4689e-05
7:36375054 A C 0.043656 -1.9023e-05
7:36379183 C G 0.032309 -4.1378e-06
7:36380111 G C 0.067130 -1.5013e-05
7:36387983 T C 0.056163 -4.2642e-05
7:36393698 G A 0.089539 -3.6510e-06
7:36395294 C A 0.903106 2.1378e-05
7:36396664 C T 0.033705 2.2349e-05
7:36405894 C T 0.614841 -1.8869e-06
7:36419791 G A 0.856664 -6.0740e-05
7:36424349 T C 0.030744 -1.4704e-06
7:36424617 A G 0.178443 5.7249e-06
7:36436796 A G 0.099017 -6.9835e-07
7:36438709 G C 0.230752 1.6495e-05
7:36445177 T C 0.052917 -3.0107e-05
7:36447600 C T 0.778602 5.6380e-05
7:36453887 C G 1.100195 4.7416e-05
7:36458828 A G 0.468782 1.0242e-05
7:36460554 C T 0.046565 1.5802e-05
7:36462141 A G 0.114620 1.4220e-06
7:36462514 A G 0.034383 -7.5576e-06
7:36466655 A C 0.233654 -5.8918e-06
7:36467608 G A 0.333752 -1.4637e-05
7:36479218 A G 0.287671 1.5612e-05
7:36481482 A G 1.048772 9.3873e-05
7:36493398 A G 0.058847 2.8983e-05
7:36502299 T G 0.205652 -1.1993e-05
7:36504070 C T 0.206831 1.0379e-05
7:36508551 G A 0.061268 3.5493e-05
7:36508641 T C 0.096778 5.1261e-05
7:36509082 C G 0.117535 9.4499e-06
7:36509137 A G 0.168910 2.8744e-05
7:36510043 A G 1.867398 -1.4431e-05
7:36514098 T G 0.309538 2.4763e-05
7:36514424 A G 0.102575 -2.5853e-05
7:36515149 C T 1.961475 -3.0835e-05
7:36519415 G C 0.585414 -6.7324e-06
7:36519651 T C 1.634303 4.7258e-06
7:36524949 G A 0.056584 -1.0572e-05
7:36525948 T G 0.357203 5.8731e-05
7:36529085 T C 0.177083 3.8910e-05
7:36530370 A T 0.079740 -1.5216e-05
7:36536896 A G 0.080185 1.4098e-05
7:36538303 C G 0.539628 6.4098e-05
7:36544779 G C 1.232836 9.9594e-06
7:36546069 G T 1.076147 4.8233e-06
7:36547274 G C 0.045662 4.4272e-06
7:36547361 C A 0.743044 1.1911e-05
7:36547384 G T 1.780222 -2.9253e-05
7:36547613 T C 0.158017 -1.7589e-05
7:36547979 G A 1.039852 2.5217e-05
7:36549085 A G 0.019933 -2.4725e-05
7:36551211 A G 0.062330 -9.1122e-06
7:36553394 A G 0.085034 1.0210e-05
7:36556478 C T 0.771935 -2.3141e-05
7:36556593 T C 0.849910 -2.4759e-05
7:36562929 C T 0.042582 -5.5618e-06
7:36565799 G A 0.063654 2.6823e-05
7:36566515 A G 0.081370 -1.3952e-05
7:36567286 T C 0.066536 2.0736e-05
7:36567782 G A 0.160831 5.1340e-05
7:36568511 A G 1.065988 2.4662e-05
7:36577582 A G 0.168608 1.1430e-05
7:36582176 A G 0.060574 2.9066e-05
7:36582235 G A 0.100614 -2.3000e-06
7:36583886 G A 0.472540 -1.6420e-05
7:36590436 C A 0.265031 2.5402e-05
7:36610493 C T 0.158659 1.7054e-05
7:36614850 A G 0.023759 3.7004e-06
7:36615722 T C 0.039894 -3.5884e-07
7:36615854 T C 0.055179 -4.6100e-06
7:36621618 G A 0.877243 -2.5542e-05
7:36623757 A G 0.081856 -1.2190e-05
7:36624406 C T 0.131907 1.0484e-05
7:36627324 C T 0.088192 4.0954e-06
7:36627824 G A 0.256521 1.1105e-05
7:36628839 A G 0.034097 6.2769e-06
7:36634280 C T 0.067977 1.0425e-05
7:36638261 A G 0.079662 2.1170e-05
7:36638803 A G 0.037613 -6.5604e-06
7:36641334 T C 0.116051 6.6396e-06
7:36642252 A G 0.550963 7.1005e-06
7:36643873 C T 1.157364 1.3520e-06
7:36649339 G C 1.287502 -2.1564e-05
7:36654277 G A 0.975984 -2.7337e-05
7:36656035 C G 0.284996 -3.1522e-05
7:36656572 A G 0.054491 1.3944e-05
7:36661423 C T 1.299522 -2.1956e-05
7:36678751 C A 0.030037 -2.3787e-05
7:36679015 T G 0.262139 -7.0125e-06
7:36679794 A G 0.528164 -9.7192e-06
7:36680432 G A 0.341211 1.3892e-05
7:36682207 T G 0.100679 5.0805e-06
7:36682949 G T 0.076439 1.2114e-05
7:36685265 T G 0.783588 -1.0033e-05
7:36686998 C T 0.482012 -1.2712e-06
7:36691035 G A 0.039232 -1.5779e-05
7:36691121 C G 1.562823 -1.4085e-05
7:36695217 T G 1.145744 -6.1348e-06
7:36706968 T C 1.226880 1.3202e-05
7:36717117 C T 0.095667 2.4652e-05
7:36717797 C A 0.027580 -1.1310e-05
7:36723665 C T 0.127756 1.1283e-05
7:36729148 C T 0.078494 -2.6210e-05
7:36729248 A G 0.081473 -4.6370e-05
7:36732050 G A 1.093610 2.1428e-05
7:36745964 A G 0.045425 1.4479e-05
7:36747212 T C 0.055010 1.9054e-05
7:36751399 T C 1.963118 1.6863e-05
7:36751582 C G 0.192672 4.5973e-05
7:36757127 G A 1.537100 4.3441e-05
7:36763672 T C 0.659448 4.6367e-05
7:36765146 G A 0.760062 -5.7818e-05
7:36766102 A G 0.047535 -2.2483e-05
7:36772959 C T 0.348215 -6.6917e-05
7:36775682 G A 0.635247 -8.5955e-06
7:36775986 T C 0.028761 5.7270e-06
7:36778332 C T 1.106713 -3.5193e-05
7:36782508 T C 0.284860 -3.3814e-05
7:36783636 A G 1.275379 -5.0829e-05
7:36786068 G A 1.813849 3.9098e-06
7:36787904 A G 0.088780 -1.2760e-05
7:36790307 T C 0.616450 2.0002e-05
7:36791806 C T 0.316608 -2.2929e-05
7:36794236 A C 0.060603 5.3809e-06
7:36794389 C G 1.038586 2.7900e-05
7:36794811 C T 1.796513 -1.3416e-05
7:36795508 C T 0.030186 2.7765e-05
7:36799721 C T 0.425638 1.7600e-05
7:36799994 G A 0.030848 2.3920e-05
7:36802023 T C 0.302852 8.1192e-07
7:36804407 A C 0.138168 -4.7584e-06
7:36805304 T C 0.045854 2.9125e-05
7:36806587 T C 0.027453 3.5343e-05
7:36814777 G A 0.847560 -2.3015e-06
7:36821376 C T 1.834612 -9.5060e-06
7:36830771 G A 1.127892 2.1951e-06
7:36830973 C T 0.066679 -6.8568e-06
7:36831723 T C 0.542287 -1.3440e-05
7:36834864 A G 0.231294 -9.5230e-06
7:36835417 A G 0.277713 -3.8111e-06
7:36835793 T C 0.059136 -1.1517e-05
7:36861807 A G 0.080136 -3.0840e-05
7:36881948 C T 0.085515 2.2988e-05
7:36882342 C T 0.036204 -1.0854e-05
7:36891841 G A 0.816776 -1.1382e-05
7:36895517 C G 0.048155 -1.0738e-05
7:36897475 G A 0.222940 2.9551e-05
7:36904076 A G 0.029985 4.0926e-05
7:36914888 A G 0.037940 -1.0074e-05
7:36917995 T C 1.369690 -3.2413e-05
7:36921107 T C 0.085709 -1.6470e-05
7:36921330 A G 0.054420 -2.9790e-06
7:36922749 C T 1.934230 -2.9540e-05
7:36936901 C A 0.071603 -7.0546e-06
7:36939725 T C 0.065261 -1.4768e-05
7:36942096 T C 0.038233 1.6640e-05
7:36946085 A G 0.076923 1.1804e-05
7:36948765 G T 0.027674 -1.3918e-05
7:36952021 G A 0.284919 6.5068e-05
7:36957418 T C 1.931474 -3.0995e-05
7:36958144 A G 0.067137 2.6148e-05
7:36959445 C T 0.603357 1.6186e-05
7:36959645 C T 0.039709 -3.1006e-05
7:36962453 T C 0.085190 -2.4239e-05
7:36965825 G C 0.209200 -6.0210e-06
7:36966110 G A 0.283124 3.4301e-05
7:36966578 C T 0.054867 1.7907e-05
7:36967217 C G 0.057445 3.1055e-05
7:36967551 T C 0.057711 1.5532e-05
7:36968412 G A 0.536022 -2.1417e-05
7:36971968 T C 0.079114 -2.5420e-05
7:36974825 G T 0.135994 -9.1184e-06
7:36975080 A C 1.504512 -4.8880e-05
7:36975186 G C 0.021689 1.3810e-06
7:36975585 T G 0.218048 -1.4218e-05
7:36979876 C T 0.114208 5.8482e-05
7:36980476 T C 0.034250 -1.8000e-05
7:36981676 C T 0.162249 -2.9882e-05
7:36985412 C T 0.192539 -5.9719e-07
7:36991362 A G 0.661561 5.0494e-06
7:36993236 C T 0.103909 -1.8387e-05
7:36996483 C T 0.222894 1.6980e-05
7:37001473 C G 0.020540 1.2072e-05
7:37002607 T C 0.076040 1.2057e-05
7:37005260 G T 0.115555 1.6347e-05
7:37010772 T C 0.384780 -1.2485e-05
7:37031739 T C 0.069143 -1.9383e-06
7:37034128 T C 0.099374 4.2994e-06
7:37038739 C T 0.020114 -7.8213e-06
7:37043122 A G 0.033250 -6.0365e-06
7:37050042 C T 0.338024 -2.9526e-05
7:37054484 T C 0.034873 -5.5806e-05
7:37060399 A G 0.032374 3.2090e-06
7:37075502 G A 0.103126 5.2846e-05
7:37076854 A G 0.133816 -8.3183e-06
7:37076912 T G 1.937479 -6.6726e-05
7:37077067 T C 0.081314 -1.8114e-05
7:37077542 G A 0.169682 -1.2989e-05
7:37078669 G A 0.034065 -2.0010e-05
7:37087934 G A 0.068435 -3.3878e-05
7:37089141 C T 0.366733 8.9462e-06
7:37104329 A G 0.088475 -1.8056e-05
7:37110255 A G 0.020676 2.7803e-05
7:37110609 T G 0.167316 -1.7141e-05
7:37129797 G A 0.021153 2.6018e-05
7:37133095 C T 0.021312 1.8408e-05
7:37133658 T C 0.054037 2.6728e-06
7:37135479 A C 0.230369 3.8985e-06
7:37142753 C A 0.118028 -1.3943e-05
7:37143860 G T 0.077419 -1.1904e-05
7:37144095 A G 0.267566 3.2418e-05
7:37145828 C T 0.040031 -3.8354e-06
7:37147129 T C 0.125179 1.8648e-05
7:37150601 G C 0.039427 1.7833e-05
7:37151875 G A 0.124760 9.6646e-06
7:37158210 G A 0.033260 1.9322e-05
7:37158469 A G 0.317520 9.8121e-06
7:37167884 C T 0.070963 -7.8818e-06
7:37184147 A G 0.022169 -1.3608e-05
7:37185324 C T 0.045279 9.4919e-06
7:37187059 C T 0.119479 3.6051e-06
7:37191340 C T 0.100416 -7.4589e-06
7:37199720 T C 0.059911 1.2661e-06
7:37202289 C T 0.058691 3.4812e-05
7:37209212 A G 1.486715 -2.2963e-06
7:37213108 A G 0.114548 -1.2500e-05
7:37213276 T G 1.677806 -2.0635e-05
7:37217502 C T 0.133231 -2.3402e-05
7:37219753 A G 0.294189 -2.7475e-05
7:37221055 C T 0.119317 -4.8973e-06
7:37224114 C T 1.532647 -1.7281e-05
7:37226702 A G 0.031481 -3.0725e-05
7:37227941 C T 1.289885 1.3320e-06
7:37238935 T C 0.076504 -2.1120e-05
7:37253931 C T 0.674856 -4.0436e-06
7:37256040 T C 0.026281 1.2986e-05
7:37262901 G T 0.451517 1.6729e-05
7:37265081 C T 0.021565 -2.0783e-05
7:37266352 C T 0.055663 1.3059e-05
7:37267908 A G 0.030803 -5.9262e-06
7:37268787 A G 0.042400 9.6258e-06
7:37272951 A G 0.033877 -1.2692e-05
7:37284527 C G 0.039920 -4.3944e-05
7:37285636 T C 0.067650 -2.5475e-05
7:37289819 T G 0.236887 -2.2880e-06
7:37293459 G A 0.557341 1.4267e-05
7:37298475 T C 0.048580 -4.2305e-05
7:37303750 C T 0.084242 4.9706e-06
7:37305219 T G 0.038466 2.7018e-05
7:37312711 A C 0.041547 6.5313e-06
7:37313712 G A 0.075248 5.5214e-06
7:37318974 C T 0.105298 -2.1722e-05
7:37321545 T C 0.035792 6.4229e-06
7:37324253 G A 0.066046 -1.9753e-05
7:37329481 A G 0.887961 -3.1492e-06
7:37342701 T C 1.894605 2.6134e-06
7:37344369 C T 0.973621 -6.9655e-06
7:37350464 T C 0.091120 1.0641e-06
7:37356783 C T 0.043679 -2.1696e-05
7:37357595 A G 1.671344 2.3386e-04
7:37360209 G T 0.648594 2.0592e-05
7:37360358 C T 0.941312 -5.3284e-07
7:37369690 T C 0.131907 -3.9227e-05
7:37372544 T G 0.056636 -4.0027e-05
7:37375897 C A 0.066049 1.9641e-05
7:37378469 G C 1.913080 -9.0242e-06
7:37379030 G A 0.360436 -4.3381e-05
7:37379575 T C 1.128827 5.9310e-05
7:37382520 A G 0.862981 8.2243e-05
7:37384479 T G 0.047714 6.6464e-08
7:37385013 T C 0.034075 -1.5825e-05
7:37386237 A C 1.123851 -4.7239e-05
7:37386272 T C 1.044059 3.1237e-05
7:37386748 C T 0.222758 -1.3948e-05
7:37390410 G A 1.913138 -1.7874e-06
7:37391266 T C 1.074858 4.5913e-05
7:37394716 G C 0.189605 -5.1477e-07
7:37401746 G T 0.058811 1.6734e-05
7:37405403 C T 0.161480 -1.5283e-05
7:37406970 G C 0.101221 3.1497e-05
7:37411758 T C 1.035973 2.2112e-05
7:37413314 A G 0.175791 -8.4739e-06
7:37416254 G A 0.689374 -2.4885e-05
7:37424457 T C 0.033393 4.4329e-05
7:37435645 G C 1.221482 2.9325e-05
7:37436854 G A 0.214140 -7.5379e-09
7:37440367 T C 0.044348 1.4339e-05
7:37441951 T C 0.295094 -2.8038e-05
7:37446445 C T 0.046896 -2.3435e-05
7:37447483 C G 0.050447 8.8675e-06
7:37447918 A G 0.394699 -2.5808e-05
7:37448205 C T 0.040018 -4.8825e-06
7:37451713 G A 0.674473 -4.6921e-06
7:37455689 G A 0.050456 1.6861e-05
7:37457483 G A 0.256372 1.2464e-05
7:37457875 G C 0.038174 1.9891e-06
7:37457933 C A 0.397792 1.4119e-05
7:37461304 G A 0.952725 -5.6795e-07
7:37465175 A G 0.060275 4.4888e-06
7:37466564 C T 0.590341 -1.9086e-06
7:37467176 A T 0.077033 3.1236e-05
7:37470284 T G 0.909474 3.2927e-05
7:37472738 C T 0.056124 -1.2610e-05
7:37473400 C T 0.075683 1.1106e-05
7:37475424 T C 0.788450 -6.2714e-07
7:37476429 C G 0.383322 2.3150e-05
7:37479338 C T 0.312862 3.6457e-05
7:37481442 T G 0.067364 9.5667e-07
7:37483080 C G 0.319457 3.3052e-05
7:37484020 C T 0.188547 2.1829e-05
7:37484479 A G 0.124244 -1.3631e-05
7:37484562 T C 0.478626 -3.4828e-05
7:37484870 C T 0.737572 5.5826e-06
7:37485468 T C 0.048262 -2.1164e-05
7:37488988 G A 0.879408 -3.6354e-05
7:37489404 T C 0.831448 3.3698e-06
7:37491704 C T 0.152229 7.6992e-06
7:37492180 C G 0.347073 2.4740e-05
7:37493361 C T 1.724403 1.4463e-05
7:37494415 C T 0.781757 -1.3415e-06
7:37495735 G C 0.062982 -1.3050e-05
7:37497693 C T 0.126883 -3.4362e-05
7:37498608 C T 0.062440 -2.1081e-05
7:37501026 G A 0.638714 -1.7287e-05
7:37501378 C T 0.736962 -4.6103e-06
7:37503588 T C 1.155916 -4.6818e-06
7:37504207 T G 0.081749 -2.3163e-05
7:37505367 T C 1.405735 1.7965e-05
7:37507573 A G 0.025113 -1.6171e-05
7:37509747 G A 1.013503 1.4550e-05
7:37519355 A G 0.028317 -7.8151e-06
7:37529157 C T 0.267547 -2.8451e-07
7:37530034 G T 0.026350 5.9121e-06
7:37533776 T C 0.102678 5.7728e-06
7:37541186 C T 0.063128 1.8010e-05
7:37547497 C A 0.072713 2.7039e-05
7:37547900 A G 0.093915 7.3782e-07
7:37554798 G A 0.719359 2.8148e-05
7:37555844 C T 0.041693 -5.9853e-06
7:37562368 G A 0.988623 -9.3339e-06
7:37569250 C G 0.428553 9.3143e-06
7:37590633 C A 0.067948 3.3332e-05
7:37591622 A G 0.363799 -6.6620e-05
7:37592358 A G 0.034153 -2.2543e-05
7:37598332 T G 0.046776 -8.1706e-06
7:37606479 G T 0.919273 3.6841e-05
7:37612345 C T 1.364425 8.1826e-07
7:37620921 T C 0.300408 1.3910e-06
7:37621815 C T 0.085644 -2.5375e-05
7:37660059 T C 0.029790 9.4051e-06
7:37661413 T A 0.027810 -9.5316e-06
7:37683285 C T 0.099663 1.7959e-05
7:37699089 A C 0.644527 -4.0985e-05
7:37705787 T C 0.484806 3.6538e-05
7:37716840 T C 0.038911 1.5306e-05
7:37722873 C T 0.064559 1.1358e-05
7:37723112 C T 0.080273 2.4190e-06
7:37726951 G A 0.109254 -1.8554e-05
7:37727143 C T 0.712942 3.8471e-05
7:37735869 G A 0.036980 -1.7236e-05
7:37739901 A G 0.162671 -4.0978e-05
7:37746178 T G 0.186651 -2.5329e-06
7:37747390 A G 0.180530 1.5579e-05
7:37750529 C T 1.940851 -2.0353e-05
7:37757458 G A 0.148282 -1.5473e-06
7:37763133 C T 0.560246 -1.2186e-04
7:37774380 C T 0.065569 7.2020e-06
7:37783669 C A 0.083512 -5.9645e-06
7:37790252 T C 0.059295 -1.4588e-05
7:37791597 A G 0.222232 2.8773e-05
7:37798537 C A 0.162535 8.4965e-06
7:37801247 G T 0.064676 1.0185e-05
7:37809412 C T 0.518280 2.3677e-05
7:37835256 T C 0.124854 -2.5369e-05
7:37837335 A G 0.702815 2.0261e-05
7:37863441 C T 0.096489 -6.9367e-05
7:37864809 T G 0.180095 1.5424e-05
7:37867426 C T 0.065426 9.1368e-06
7:37872521 G A 0.092532 -3.6792e-05
7:37872650 C T 0.388639 -6.7252e-05
7:37873545 G T 0.024474 1.4218e-05
7:37881712 C T 0.067588 7.7165e-06
7:37883748 T C 0.026882 -9.6479e-06
7:37890267 A G 0.502120 5.6513e-06
7:37894974 G A 0.408231 -6.1462e-05
7:37895101 T C 1.894274 -1.9064e-05
7:37896151 T C 0.039038 2.2969e-05
7:37901490 T C 0.093119 1.6874e-06
7:37901603 T C 0.044000 -8.3799e-07
7:37907304 C T 1.467000 -1.7212e-05
7:37913193 G A 0.047483 -5.0995e-07
7:37914436 C T 0.063427 -1.7150e-05
7:37916455 G A 0.149853 -1.1906e-05
7:37920013 G A 0.627924 1.6807e-05
7:37923917 A G 0.028930 7.9306e-06
7:37924553 T C 0.027830 1.4307e-05
7:37925438 C T 0.960726 -6.5336e-06
7:37927550 C G 0.576829 -3.1020e-05
7:37932255 G T 0.156533 -1.2072e-05
7:37932888 A G 0.886711 -1.7316e-05
7:37933059 G T 0.653093 3.3468e-05
7:37933153 A C 1.903011 6.1154e-05
7:37935150 A G 0.072151 -5.6218e-05
7:37940428 C T 0.022205 3.8901e-05
7:37940969 C T 0.051781 2.7864e-05
7:37941979 G C 0.721151 3.4997e-05
7:37945405 T G 0.482252 2.0831e-05
7:37947103 T C 0.414057 3.3713e-05
7:37947164 T G 0.755709 5.2067e-06
7:37947755 T C 0.042238 2.0628e-05
7:37947818 C A 0.374202 3.8601e-05
7:37957771 G A 0.468580 -7.2017e-05
7:37965069 G A 0.039304 2.3351e-06
7:37973225 C T 0.545059 6.3576e-05
7:37977249 C T 0.707473 -1.1104e-04
7:37979629 T C 0.318282 -8.2533e-06
7:37983762 C A 0.062307 -3.0133e-05
7:37983861 A G 0.064326 -8.4760e-06
7:37984715 C T 0.267118 -2.5858e-05
7:37984728 T G 0.037110 -2.9838e-05
7:37987632 A G 0.203354 4.5080e-06
7:37988589 T C 1.546094 1.2393e-05
7:37991254 A C 0.234082 -3.3028e-07
7:37992041 C A 0.229704 2.4131e-05
7:37992567 A G 1.860955 5.0257e-05
7:37996626 C T 0.517524 4.3824e-05
7:38000650 T C 0.251409 1.8055e-05
7:38005145 G A 0.033507 -1.8332e-05
7:38009949 G C 0.493690 1.9699e-05
7:38022141 G T 0.029160 -8.5156e-06
7:38025507 G A 1.907556 3.7778e-06
7:38026155 G A 0.191536 1.1217e-05
7:38031039 A G 0.026658 -1.5242e-05
7:38031255 G T 0.033393 2.4651e-06
7:38034573 C T 0.209346 -9.1680e-06
7:38043677 A G 0.927290 1.7779e-05
7:38051955 G A 0.033786 3.4985e-07
7:38056052 C T 0.032672 -2.5672e-05
7:38064288 A G 0.094450 -9.6633e-06
7:38065532 G A 0.220755 1.9243e-05
7:38067602 A G 0.053303 -1.2267e-05
7:38075944 C G 1.309175 4.3480e-05
7:38082621 C T 0.022601 -5.8492e-06
7:38090594 G T 0.045877 -2.7034e-05
7:38091354 C T 0.368106 -3.4690e-06
7:38098280 C T 0.302699 1.0141e-05
7:38099538 A G 0.063683 8.7593e-06
7:38101288 C T 0.142118 1.1349e-05
7:38106723 A G 0.455234 1.8889e-05
7:38110626 C T 1.309334 2.5863e-05
7:38117435 G A 0.067698 -3.1568e-05
7:38123209 G A 0.497429 -4.8854e-06
7:38125948 G A 1.760117 7.4942e-05
7:38136277 C T 1.174093 7.0522e-06
7:38136881 A C 0.036217 -2.2970e-05
7:38140307 A G 0.766888 -1.7931e-06
7:38143074 T C 0.043968 -4.7141e-05
7:38144783 T C 0.135465 3.1107e-05
7:38149292 T C 0.070678 4.2462e-06
7:38154711 C T 0.046445 -4.6327e-05
7:38155601 G A 0.027726 -6.8255e-06
7:38156102 T C 0.340111 -9.3709e-06
7:38156645 T C 0.260968 1.5762e-05
7:38159445 G A 1.160529 3.6722e-05
7:38160558 T C 0.109339 -9.9492e-06
7:38162131 T C 0.033581 2.1164e-07
7:38162874 G A 0.217915 -3.1347e-06
7:38168016 A C 0.763285 -1.4281e-06
7:38169150 A G 0.331821 -1.9072e-06
7:38173677 A C 0.020381 9.8610e-06
7:38183787 A G 0.296870 -3.8213e-05
7:38185918 C A 0.208554 1.2096e-05
7:38190506 T C 0.084817 1.5234e-05
7:38191360 G A 0.682772 1.5387e-05
7:38198761 G A 0.890661 2.4268e-05
7:38217110 A G 0.030335 4.1696e-05
7:38225926 A G 1.612468 -2.4462e-07
7:38228480 A G 0.699518 -2.4200e-06
7:38230184 C T 0.046500 -3.8173e-06
7:38232093 T C 0.204666 9.7694e-06
7:38235696 T C 0.225984 -9.8040e-06
7:38237291 C A 0.493765 -2.4152e-05
7:38239759 T C 0.166741 1.3563e-05
7:38240908 G A 0.914550 1.3766e-05
7:38252964 A G 0.215841 1.9615e-05
7:38253585 A G 0.064264 -4.1192e-06
7:38264556 T C 0.093142 1.0914e-05
7:38267586 G T 0.184707 1.8569e-05
7:38271544 G A 0.170545 3.3674e-05
7:38272773 G C 0.131615 2.4520e-05
7:38277868 A G 0.033169 -8.7866e-06
7:38282618 A G 0.060619 4.2030e-05
7:38294670 G A 0.686268 8.1215e-06
7:38301832 A G 0.022984 -2.5630e-05
7:38305043 C T 0.197992 -3.8063e-06
7:38311229 G A 0.258144 2.0764e-05
7:38323805 A G 0.097806 -5.4303e-06
7:38325441 C G 0.846524 1.7581e-05
7:38325532 A C 0.476477 6.3356e-06
7:38325656 A G 0.168118 7.8906e-06
7:38326931 T C 0.202192 1.2677e-05
7:38328418 G C 0.153696 -2.2702e-05
7:38331416 T C 0.194707 7.9454e-06
7:38331677 A C 0.202332 1.0914e-05
7:38337801 T C 0.298509 -8.3885e-06
7:38339604 T C 0.088348 -4.8738e-06
7:38340198 T A 0.058529 3.7149e-06
7:38342046 C T 0.058866 6.6025e-05
7:38343956 C A 0.227529 -5.5637e-05
7:38344899 G A 0.924931 -6.4015e-06
7:38346870 G T 0.130687 -3.8053e-05
7:38349844 T C 0.759277 5.2515e-05
7:38349965 T C 0.028898 1.4406e-05
7:38352235 T C 0.146659 1.3350e-05
7:38359927 T C 0.457759 8.2342e-06
7:38361999 A G 0.227000 -5.3997e-06
7:38368893 T C 0.042803 3.5771e-05
7:38369593 T C 0.071129 8.0258e-05
7:38370683 A G 0.438813 -8.5802e-06
7:38376962 G A 1.170237 -1.6300e-06
7:38380446 C T 0.216883 -7.9345e-05
7:38381265 C G 0.033624 -2.3398e-05
7:38384365 G A 0.034698 -2.4939e-05
7:38387154 A G 0.112280 -3.2739e-05
7:38410254 T G 1.435606 3.9006e-05
7:38412118 A G 0.496929 8.3055e-05
7:38416814 T C 0.300950 2.4755e-05
7:38416954 T C 0.033822 -1.6735e-05
7:38417413 T C 0.047123 -5.2568e-06
7:38420184 A C 0.208723 -3.8598e-05
7:38423009 T C 0.044731 -1.0483e-05
7:38428814 T C 1.435626 -7.5544e-06
7:38432723 G A 0.031312 1.0645e-05
7:38436942 T C 0.126944 -4.1857e-05
7:38438838 T C 0.134799 8.1893e-06
7:38438887 G A 0.129223 2.0777e-05
7:38443558 T C 0.081908 1.0666e-04
7:38448719 T G 0.262467 1.1374e-05
7:38459871 G C 1.972115 2.3738e-05
7:38463542 C A 0.040375 -3.6276e-05
7:38468422 T C 0.046896 -2.2360e-06
7:38468695 T C 1.890956 -2.2893e-06
7:38469039 A C 0.520381 -1.2203e-05
7:38475621 C T 0.066637 2.4621e-06
7:38481871 G T 0.251279 -1.3212e-05
7:38501145 C T 0.030559 2.5579e-05
7:38510359 C A 0.079523 -8.0844e-06
7:38510664 G A 0.305098 -7.6086e-06
7:38512302 A G 0.220817 -2.3150e-05
7:38532962 G A 0.451634 -2.6067e-06
7:38546250 C T 0.174794 -1.6547e-05
7:38548611 G T 0.224751 -2.7751e-05
7:38549146 C T 0.609180 3.6283e-05
7:38550797 T C 0.523006 6.9511e-07
7:38562755 G A 0.091747 -9.4744e-06
7:38566680 A G 0.110180 -3.8741e-06
7:38572120 G T 1.084015 -2.5837e-05
7:38583994 G A 0.143173 5.3032e-06
7:38585389 T C 0.935603 -4.0406e-05
7:38590001 G A 0.020900 -2.2071e-05
7:38590031 A G 0.226685 6.9821e-06
7:38595908 T C 0.922798 -2.1387e-06
7:38596701 C T 0.125652 -3.5190e-05
7:38600105 T C 0.082149 -1.5119e-05
7:38600741 C A 1.804001 -1.5542e-05
7:38603719 C T 0.193172 -1.0983e-06
7:38607233 T C 0.043721 -1.4882e-05
7:38617511 C T 0.094905 3.2943e-05
7:38617685 G A 1.931185 2.2371e-05
7:38618748 G T 0.122975 1.7966e-05
7:38625921 C A 0.417598 4.1335e-05
7:38626205 G A 0.374533 6.2426e-06
7:38626520 T C 0.080049 6.2092e-06
7:38626562 T C 0.666871 -1.3475e-04
7:38628106 A C 0.060476 -2.2133e-05
7:38632481 T C 0.038943 9.6902e-06
7:38641366 C T 0.139859 4.9345e-05
7:38641731 G A 0.681153 -1.2008e-05
7:38642138 T C 0.305741 5.0956e-05
7:38642683 C T 0.549658 5.3325e-07
7:38643687 A C 0.027041 -6.1610e-06
7:38644969 G A 0.053764 -2.1496e-05
7:38648372 C T 0.052375 -4.8902e-06
7:38648565 A G 1.636584 -4.7783e-05
7:38649070 C T 0.066643 -6.5295e-05
7:38650147 A C 0.083197 2.6655e-05
7:38655758 A C 0.225770 -5.4394e-07
7:38676384 T G 0.090925 -1.0560e-05
7:38676809 G T 1.241756 -3.4732e-05
7:38677134 A C 0.119401 -1.5129e-05
7:38678164 T C 0.160688 2.6890e-05
7:38678273 A G 0.915589 -6.8097e-05
7:38682411 C A 1.759945 -2.7790e-05
7:38685562 G A 0.039365 -2.8102e-05
7:38685807 G T 0.076322 2.4713e-05
7:38687587 T G 0.101974 -1.5229e-05
7:38687824 C T 0.221167 -1.7089e-06
7:38696575 C T 0.286395 2.0173e-05
7:38697044 C T 0.044734 2.5564e-05
7:38697363 A G 0.103490 2.7581e-05
7:38698314 C T 0.686846 -3.4613e-05
7:38706384 A G 0.527794 1.1450e-05
7:38715760 A G 0.923652 -4.4077e-05
7:38717538 C A 1.237224 -1.7681e-05
7:38717662 G A 1.418153 -8.5677e-06
7:38722499 C T 0.224465 3.5213e-05
7:38724240 T C 0.143926 -2.7810e-06
7:38725157 G T 0.227669 3.0268e-05
7:38726719 T C 0.328270 -4.4303e-05
7:38727701 T C 0.535831 -3.1725e-05
7:38741848 C T 1.386568 -1.5227e-06
7:38746030 G A 0.044779 -2.2981e-05
7:38747782 C T 1.023419 -3.8515e-05
7:38749813 A G 0.024006 5.9976e-06
7:38750892 G A 0.142722 4.5238e-05
7:38750986 C G 0.347011 4.3471e-05
7:38752712 G A 0.199485 8.6210e-06
7:38755845 G A 0.057714 -5.2100e-06
7:38758080 C T 0.069006 3.4107e-05
7:38763891 G A 0.175869 4.1210e-06
7:38764168 C T 0.183561 -2.2448e-05
7:38764855 A G 0.204419 6.9795e-06
7:38765883 T C 0.055358 4.0907e-05
7:38782944 G A 0.324388 1.0638e-05
7:38783802 T C 1.826556 -3.4741e-05
7:38793634 C T 1.503567 -3.8976e-05
7:38797544 C A 0.190523 4.0079e-06
7:38799012 G C 0.056695 4.1598e-05
7:38805125 T C 0.050151 1.5559e-05
7:38805215 T C 0.165852 5.6485e-06
7:38811569 G A 0.112302 4.0762e-05
7:38816112 A G 0.085985 2.0306e-05
7:38816487 A G 1.049275 2.5607e-05
7:38835035 T C 0.136870 -2.2612e-05
7:38837351 T C 0.029923 6.4407e-07
7:38844107 C T 0.076618 1.9926e-05
7:38860983 A G 0.094557 -2.9438e-06
7:38865859 A G 0.063339 -1.1707e-05
7:38867973 A G 0.035594 2.0340e-05
7:38871804 C T 0.066429 -1.3403e-05
7:38885292 A G 0.048113 -1.2050e-05
7:38903401 G A 0.056412 -5.8036e-07
7:38919720 A G 0.034250 2.6045e-05
7:38925046 G A 0.041771 4.2759e-06
7:38925513 G C 0.153745 -1.7180e-05
7:38930096 G T 0.035100 4.4770e-05
7:38933942 T C 1.025678 2.1540e-05
7:38941615 G T 0.763486 -5.1549e-05
7:38943094 A C 0.042352 -2.4131e-05
7:38943849 A G 0.060798 -3.2651e-05
7:38944375 G A 1.821843 -4.2732e-06
7:38953696 C T 0.362825 3.5868e-05
7:38957451 T G 0.602779 -8.1276e-05
7:38967240 G T 0.136412 9.4988e-06
7:38970437 C T 0.078656 -1.5811e-05
7:38975286 T C 0.065728 1.4880e-05
7:38984633 G A 1.833827 -6.3844e-07
7:38984925 C A 0.327166 6.7346e-06
7:38986017 T G 1.906215 1.9233e-05
7:39004839 C T 1.445048 -1.7762e-05
7:39008525 C T 0.408948 1.7667e-05
7:39008768 G A 0.082347 -5.6640e-06
7:39009055 T C 0.219132 5.4514e-06
7:39012803 T G 0.047321 8.8346e-06
7:39020417 A G 0.053709 1.8451e-05
7:39021263 A G 0.034253 2.1618e-05
7:39027756 C T 0.690140 -1.0065e-05
7:39036411 A G 0.211530 -4.1539e-06
7:39039061 G C 0.696067 -1.5524e-05
7:39042451 C G 0.475419 -1.1381e-05
7:39045636 T C 0.044818 -3.9494e-05
7:39067493 G A 1.845418 1.4771e-05
7:39078836 T C 0.046175 -3.5088e-05
7:39080470 T C 0.464653 -2.4285e-05
7:39081866 C T 0.597576 7.0172e-07
7:39089273 G A 1.558843 -6.8092e-06
7:39096572 A C 0.065965 1.0965e-06
7:39099271 G T 0.050774 -4.1894e-05
7:39106010 A G 0.508968 1.5198e-05
7:39121514 G T 1.164755 1.7005e-05
7:39125174 T G 0.275188 -3.0334e-05
7:39143407 A G 0.106401 -3.3328e-05
7:39151284 T C 0.062122 1.8558e-06
7:39153895 G A 0.094424 -3.9255e-06
7:39155670 C A 0.043105 1.1830e-05
7:39164131 A G 0.023204 -1.1479e-05
7:39172228 C A 0.537207 2.9244e-05
7:39172316 T C 0.043468 3.9501e-05
7:39177870 C T 0.057393 1.6028e-05
7:39201365 C T 0.064491 5.6438e-06
7:39221061 T C 0.032267 -8.5555e-06
7:39239961 A G 1.518904 2.8303e-05
7:39241348 T C 0.725887 1.9573e-05
7:39244053 A G 0.046237 -2.6720e-05
7:39252130 T C 0.050612 -2.2116e-05
7:39278981 T C 0.315303 -4.3542e-05
7:39286048 T C 0.086050 -3.4965e-05
7:39294042 G A 0.933558 4.2832e-05
7:39294472 T C 0.173321 1.5407e-05
7:39298546 T C 0.379392 -4.1120e-05
7:39301982 A G 1.833518 3.6386e-05
7:39302011 C T 0.033464 -3.1962e-05
7:39304177 C G 1.112728 1.7993e-04
7:39305594 G A 0.237572 -4.8616e-06
7:39310371 G A 0.054968 -1.3668e-05
7:39310648 C T 1.133131 6.7709e-07
7:39313129 C T 0.399701 9.4802e-06
7:39329193 G A 1.370810 2.3882e-04
7:39332065 C T 1.029696 1.0817e-04
7:39332774 T C 0.025178 4.9293e-06
7:39351279 G T 0.066906 7.3686e-05
7:39357892 G T 0.311580 -3.1911e-05
7:39364141 C G 0.282968 1.0002e-05
7:39364993 T C 0.647130 -5.5237e-06
7:39365526 T C 0.049337 -1.7716e-06
7:39369517 G A 0.114286 1.7669e-05
7:39369892 G A 0.044192 1.0738e-05
7:39387141 A C 1.104129 -6.8521e-06
7:39401546 G A 0.299194 -2.2151e-05
7:39411420 A G 0.029560 6.2966e-06
7:39415044 T G 0.062271 -9.0266e-06
7:39426930 G A 0.091474 -2.0270e-06
7:39427057 A G 0.033750 -2.8542e-05
7:39431588 G A 0.377113 -2.0984e-06
7:39433817 C G 0.135280 -1.5660e-05
7:39437717 C T 0.245417 8.4945e-05
7:39445492 G A 0.028106 -9.6621e-06
7:39447726 A G 0.679861 -4.7693e-05
7:39449983 G A 0.841870 -8.1615e-06
7:39464332 G A 0.062248 3.7263e-06
7:39466627 T C 0.190738 6.7026e-05
7:39468377 T C 0.061544 -6.2799e-06
7:39469662 G A 0.507462 -3.7670e-06
7:39471727 A G 0.022471 -9.8725e-06
7:39500565 G C 0.026541 3.4510e-06
7:39503405 C T 1.813988 2.0369e-06
7:39514106 A C 1.330870 -1.3460e-05
7:39516722 C A 1.183269 1.3002e-07
7:39526071 T C 0.120839 3.9608e-06
7:39526343 T C 0.232537 2.4252e-05
7:39528864 C T 1.238156 2.6650e-05
7:39529234 C A 0.021422 -1.9163e-05
7:39529602 G A 0.050398 -3.5543e-05
7:39537731 T C 0.209635 5.9515e-06
7:39540477 G A 0.039563 4.8651e-06
7:39540611 T C 0.950835 -7.2989e-07
7:39546038 G A 0.207610 -9.9804e-06
7:39558279 G A 1.191069 -3.4902e-06
7:39560862 G A 0.263616 2.2830e-05
7:39566272 A G 0.042959 -1.2194e-05
7:39569431 G T 0.170922 1.1781e-05
7:39570841 A G 0.082239 -2.9539e-05
7:39572508 C T 0.029888 -8.5425e-06
7:39574176 G A 0.082110 -2.9956e-05
7:39583064 G A 0.091269 -4.0445e-05
7:39592525 G A 0.119764 -6.1118e-05
7:39600097 A G 0.230077 1.3130e-06
7:39607622 G A 0.048616 -1.9516e-05
7:39610177 G A 0.169250 -1.5008e-05
7:39615560 G T 0.111374 -7.6601e-06
7:39624269 T C 0.770098 8.5083e-06
7:39630477 G T 0.110689 3.8180e-05
7:39632415 T G 0.024899 8.0179e-06
7:39634716 A C 0.112030 3.7596e-05
7:39634792 T C 0.035061 7.3533e-06
7:39635661 A G 1.889713 4.2845e-05
7:39643254 C A 0.148247 3.0726e-05
7:39645330 G C 0.044260 -2.8197e-05
7:39647134 A G 1.607706 -9.4423e-06
7:39653805 G A 0.094217 1.8295e-05
7:39654065 G T 0.037671 4.7449e-06
7:39672488 C T 0.024665 1.5397e-05
7:39677916 G A 0.028086 6.0527e-07
7:39688152 C T 0.715393 -3.5719e-06
7:39691982 G A 0.030832 -1.1638e-05
7:39706470 G A 0.809006 -1.1255e-05
7:39713821 T G 0.215176 -8.5222e-07
7:39720743 C T 1.811184 -3.2912e-05
7:39724464 G A 0.253918 -1.2740e-06
7:39725347 G C 0.095882 -2.5215e-05
7:39739457 T C 0.053913 2.3386e-05
7:39751399 A C 0.175025 -1.5658e-06
7:39751683 A G 0.069607 -6.5408e-06
7:39772654 C A 0.047477 -2.1118e-05
7:39772790 A G 0.039352 1.6504e-05
7:39787863 C G 0.324631 -4.5297e-07
7:39789747 C G 0.689644 -2.7397e-05
7:39791185 A G 0.032647 1.3390e-05
7:39804446 T C 0.179244 5.8996e-07
7:39811168 T C 0.374182 -2.0657e-06
7:39839824 A G 0.078760 -1.0505e-05
7:39853695 G A 0.439835 -1.7342e-05
7:39854599 A G 1.123377 1.3135e-05
7:39863884 T C 0.338919 4.9597e-05
7:39870019 G A 0.058707 -1.0699e-05
7:39877151 G T 0.654599 -5.9811e-06
7:39889776 C G 0.290050 1.8690e-05
7:39889837 A C 0.063995 2.7867e-05
7:39890157 C T 0.052569 9.1857e-06
7:39919353 C T 1.338264 -5.4290e-06
7:39931234 T C 0.060051 7.6876e-06
7:39931814 A G 0.035266 6.6239e-06
7:39939855 T C 0.348813 8.2888e-06
7:39950474 G A 0.444195 -2.5114e-05
7:39952175 G A 1.620660 3.2122e-06
7:39962864 C T 1.024402 2.7314e-07
7:39988381 G A 0.151320 -5.6949e-06
7:39989027 T C 0.047441 -1.4549e-05
7:39993615 T C 0.051472 -7.7336e-06
7:40027484 G A 0.127775 2.0633e-05
7:40029299 A G 0.067682 1.7747e-05
7:40043090 T G 0.039843 -1.7038e-05
7:40060180 C T 0.703841 -1.1583e-06
7:40061456 C T 0.057561 -4.0502e-06
7:40063866 T C 0.087212 -2.6959e-05
7:40077032 G A 0.283279 6.1955e-05
7:40084588 G T 0.129284 2.3846e-05
7:40096299 T C 0.834005 1.1973e-05
7:40105699 T G 0.070762 -3.0289e-05
7:40114761 C T 0.045627 2.3633e-05
7:40116380 C G 0.274159 2.8784e-05
7:40122965 A G 0.407046 3.8215e-05
7:40149345 A G 0.149269 2.5923e-05
7:40169652 G C 1.724128 1.8327e-05
7:40188320 G A 0.029699 -2.5963e-06
7:40193791 T C 0.125662 4.7687e-06
7:40205833 G A 0.052634 -8.4680e-06
7:40206718 A G 0.069834 -8.1720e-06
7:40207006 C A 0.023178 -8.7274e-07
7:40207464 T G 0.060570 -2.0073e-05
7:40227180 T C 0.041699 -3.9155e-06
7:40227761 A G 0.043163 -9.8899e-06
7:40230346 C T 0.897247 4.7477e-06
7:40239274 A T 0.147851 -4.2358e-05
7:40253029 G A 0.217762 4.3767e-05
7:40260012 A G 0.116025 7.0830e-05
7:40291070 T C 0.935431 3.0670e-05
7:40300803 T C 0.102360 8.6506e-06
7:40311382 T C 0.350991 -2.4562e-05
7:40313222 G A 0.049460 2.3988e-06
7:40333942 G T 0.049966 -1.6204e-06
7:40334467 T C 0.021387 1.6013e-06
7:40342018 G A 0.356486 1.8987e-06
7:40342521 T C 0.048710 -1.1926e-06
7:40352551 A C 0.648584 1.4056e-06
7:40356305 A G 0.115847 -9.4810e-06
7:40360502 A G 0.729892 2.1512e-05
7:40369502 G C 0.251097 7.4581e-06
7:40376204 T C 0.033559 1.5262e-05
7:40380529 T G 0.084372 2.9718e-05
7:40382881 G A 0.098563 3.5308e-05
7:40384030 T C 0.133231 4.3984e-05
7:40387459 C T 0.683568 -2.5093e-05
7:40397656 G A 0.044465 6.7474e-06
7:40410630 T G 0.077361 1.1134e-05
7:40414424 T C 0.107995 2.6064e-05
7:40415195 A G 0.066319 -6.3745e-06
7:40418773 A G 0.586300 1.2923e-05
7:40419729 G A 0.021409 2.8937e-06
7:40432219 T C 0.210690 -1.6375e-05
7:40440573 A G 1.289641 1.3456e-05
7:40442062 T G 0.049707 -4.4918e-05
7:40446229 G A 0.051073 -2.5549e-06
7:40446859 G A 0.052271 -4.0901e-06
7:40462865 T C 0.037376 -2.0599e-05
7:40481610 C A 0.051940 -7.7144e-07
7:40487484 A C 0.086582 1.5988e-06
7:40489369 T C 0.287609 -5.0599e-05
7:40492581 T C 0.076027 -2.4528e-05
7:40503902 C G 0.163476 -3.2101e-06
7:40512932 A G 0.030926 -6.5499e-06
7:40525965 G A 0.292673 3.3861e-05
7:40538810 C A 0.355519 -8.1367e-05
7:40540429 G A 0.076864 2.3233e-05
7:40552725 T C 0.024941 -1.3859e-05
7:40555483 A C 0.174476 -9.9305e-06
7:40565440 A G 1.766580 5.0945e-06
7:40568287 A G 0.105428 5.9869e-06
7:40576218 A C 0.059509 -1.4291e-05
7:40582326 G A 0.036126 -1.3117e-05
7:40587619 A G 0.297396 3.8489e-05
7:40594582 G A 0.081133 4.8221e-06
7:40602966 T C 0.177998 -6.9858e-06
7:40612023 C T 0.241976 2.2990e-05
7:40612102 T C 0.046821 1.3655e-05
7:40620094 G A 0.027109 1.0801e-05
7:40636435 T G 0.037502 -2.3890e-05
7:40651612 C T 0.020212 -6.2139e-06
7:40656275 G A 0.295877 -2.4818e-05
7:40658215 C T 0.065520 -3.6116e-05
7:40681796 T C 0.160120 1.2868e-06
7:40685888 T C 0.055195 -3.5867e-06
7:40697456 G A 0.068084 -1.0090e-06
7:40700902 T C 0.344749 2.0100e-05
7:40701011 T C 0.072635 -1.8696e-05
7:40703118 A G 0.095246 1.5574e-05
7:40708001 C G 0.045941 9.3558e-06
7:40715612 G A 0.048973 -1.7398e-06
7:40718870 C T 0.111546 1.4680e-05
7:40728932 G A 0.528125 3.1077e-05
7:40729505 G A 0.064160 1.8834e-05
7:40731887 G A 0.452763 1.1543e-05
7:40732752 T C 0.076072 -1.8451e-06
7:40750130 G T 0.023373 1.6361e-05
7:40751243 C T 0.094366 -6.3196e-06
7:40766449 A G 0.466441 -4.8175e-07
7:40766615 C T 0.492856 6.7740e-06
7:40766764 G T 0.045455 1.5345e-05
7:40772246 T C 0.130261 -7.9945e-06
7:40781134 A G 0.149039 2.8260e-05
7:40796889 A G 0.116648 4.1351e-06
7:40797219 T C 1.246034 3.9879e-05
7:40798267 T C 1.951014 -1.6392e-06
7:40800496 T C 0.096722 6.5193e-05
7:40801620 A G 0.028148 1.2576e-04
7:40804235 A G 0.220359 5.4024e-07
7:40818758 G A 0.025944 -7.4338e-06
7:40823944 A G 0.079828 -1.7156e-06
7:40825819 T C 0.047120 5.4093e-05
7:40835945 C T 0.679247 2.3213e-05
7:40846482 G A 0.238188 -2.2225e-06
7:40848552 G A 0.072622 1.9634e-05
7:40862763 C T 0.294211 -5.1784e-06
7:40866663 A C 0.529440 -2.8022e-06
7:40869110 T C 0.029459 -1.4286e-05
7:40870771 T C 0.388298 3.2944e-05
7:40885934 A G 0.419708 3.7571e-05
7:40904552 A G 0.710463 2.6957e-05
7:40909142 A G 0.470963 3.0887e-05
7:40909353 T G 0.233738 8.3381e-06
7:40914191 A G 0.052425 1.9572e-05
7:40916881 A G 0.048463 1.0616e-05
7:40917835 T C 0.071723 -1.1292e-05
7:40920313 G C 0.845693 -4.1301e-06
7:40921689 C A 0.298801 2.5909e-05
7:40921787 C A 0.276866 -4.0847e-05
7:40924364 T C 0.074956 2.4638e-05
7:40924902 T C 0.108498 7.7067e-06
7:40926906 G A 0.490788 3.6787e-05
7:40928113 T G 0.932036 -5.0114e-05
7:40929623 T C 0.142294 6.6228e-06
7:40931308 G A 0.222946 -2.4003e-05
7:40932030 C A 1.381881 -5.1172e-05
7:40939403 T C 0.120368 1.3612e-05
7:40939687 C T 0.833255 -1.1675e-05
7:40940836 G A 1.854392 -4.5599e-05
7:40941422 A G 0.039735 7.2070e-06
7:40944385 G A 0.752402 3.7618e-05
7:40945186 T G 0.857015 6.4977e-05
7:40950265 G A 0.051115 -4.1703e-06
7:40952880 T C 0.041514 -7.0379e-06
7:40954481 G A 0.213088 2.7820e-05
7:40959827 A C 0.588157 -2.9589e-07
7:40963206 A G 0.092993 -2.8176e-06
7:40965127 A G 0.343571 2.6593e-05
7:41000676 G A 0.091344 2.6290e-05
7:41002231 T G 0.092899 -2.7601e-06
7:41003307 C T 0.761912 -2.6225e-05
7:41004034 T C 0.029852 -1.3016e-05
7:41004609 A G 1.726663 1.7125e-05
7:41010350 A G 0.072463 5.7638e-05
7:41014604 T C 0.048399 -1.5006e-05
7:41024274 T C 1.570282 2.0781e-05
7:41026640 A G 0.759637 9.8112e-05
7:41027078 A C 0.028310 -3.0677e-07
7:41027253 A G 0.128876 -3.6351e-06
7:41037536 T C 0.106989 -1.5931e-04
7:41043561 G A 0.191283 -3.0313e-05
7:41044255 A G 0.090568 3.2945e-06
7:41045547 T C 0.030813 -9.1387e-05
7:41050122 G A 0.147873 -1.8993e-04
7:41050856 G A 0.048996 -2.2935e-05
7:41053043 C T 0.021695 -1.1716e-05
7:41054780 T C 0.705776 -6.1981e-05
7:41059233 C T 0.134647 -4.9333e-05
7:41060718 A G 1.743443 4.7096e-06
7:41062144 C A 0.051748 -3.1663e-07
7:41063204 G A 0.099199 9.5428e-05
7:41066269 A G 0.891956 1.0628e-04
7:41071809 G T 0.093869 -7.6768e-06
7:41075387 C T 0.613231 2.0779e-05
7:41075786 C A 0.394871 2.9894e-05
7:41076289 C T 0.142885 1.2847e-05
7:41080916 A G 0.042952 4.5912e-05
7:41085025 G A 0.314446 8.1230e-06
7:41087156 G A 0.166037 3.8939e-06
7:41088877 A G 1.260059 2.3624e-05
7:41095992 G T 0.049583 1.4450e-05
7:41104077 T C 0.080961 7.8130e-07
7:41106056 G A 0.174752 -3.9283e-06
7:41107665 A G 0.028618 -1.4817e-05
7:41109505 A G 0.148935 3.5013e-06
7:41123452 A G 1.411580 3.4839e-05
7:41125083 C A 0.029125 -7.0895e-06
7:41132402 A G 0.243060 6.8871e-06
7:41153826 C T 0.072937 4.1258e-05
7:41161403 A G 1.301508 2.9780e-05
7:41164894 T C 0.060470 1.8094e-04
7:41166344 C T 1.143680 1.1370e-05
7:41179594 C T 1.323784 7.7818e-06
7:41200374 G A 0.554270 3.9995e-05
7:41214917 T C 0.215802 -3.0439e-06
7:41218704 T C 0.090747 2.8646e-05
7:41219965 C T 0.046617 -5.4619e-06
7:41220071 G T 0.022662 2.6441e-05
7:41226502 C T 1.129784 1.0771e-05
7:41227075 G A 0.047366 -6.3676e-06
7:41228537 A G 0.067630 -5.5262e-06
7:41230844 T G 0.068075 -2.3655e-05
7:41231965 T G 0.066212 -2.5134e-05
7:41240716 A G 0.091883 -4.4034e-05
7:41242368 A G 0.049573 -8.2327e-06
7:41255686 C T 0.047785 5.8077e-05
7:41264796 G A 0.116194 1.5223e-05
7:41273415 G A 1.038401 -1.5503e-05
7:41275504 T C 0.031861 -1.0469e-05
7:41277647 A G 0.108161 -1.6264e-05
7:41278784 T C 0.703000 -1.3034e-05
7:41289017 A G 0.927128 -1.8615e-05
7:41291729 A G 0.068273 -5.3946e-06
7:41301020 T C 0.024516 -9.5776e-06
7:41304710 T C 0.681883 -1.6697e-05
7:41306172 A G 0.660344 1.8441e-05
7:41307997 C T 1.923817 4.2985e-05
7:41311029 C T 0.971034 -9.7836e-06
7:41313715 G C 0.503340 7.5436e-05
7:41314253 G C 0.074521 -5.8832e-05
7:41314465 T C 0.913791 -2.0821e-05
7:41314759 G A 0.131774 6.3077e-06
7:41320299 G A 0.058237 1.1021e-05
7:41320922 A G 0.039307 -1.0208e-05
7:41323079 A C 0.482839 -3.8117e-05
7:41332894 C T 0.813001 -1.3344e-04
7:41333195 A G 0.113597 -1.3535e-05
7:41335790 C T 0.044575 9.5848e-06
7:41336992 T C 0.166813 -5.7269e-05
7:41339302 A G 0.099189 -2.5942e-05
7:41339412 G T 0.246485 9.6455e-05
7:41345367 T C 0.030774 -3.4740e-06
7:41350221 T G 1.060135 9.7826e-06
7:41350843 T G 0.067179 -3.0600e-06
7:41351148 A G 0.057717 2.8316e-05
7:41351210 G A 0.242677 3.0643e-05
7:41354823 C T 0.212420 -4.2732e-05
7:41355890 T C 0.597511 -2.2288e-05
7:41362703 T C 0.069081 -3.0977e-05
7:41367026 T C 0.073719 -4.5926e-06
7:41367570 G T 0.069798 9.9562e-06
7:41368527 A G 0.046490 7.1811e-06
7:41373866 T C 0.354934 -7.7631e-05
7:41375451 A G 0.388753 -2.3244e-07
7:41384502 C G 0.086527 4.4475e-05
7:41392815 C A 0.393190 -2.9272e-05
7:41397590 G A 0.020949 -3.7634e-06
7:41401107 G T 1.080432 2.2853e-05
7:41408001 G A 0.055497 7.3767e-05
7:41408107 T C 0.049022 -2.2983e-06
7:41412134 T G 0.274905 -8.9291e-06
7:41416853 A G 0.067507 -2.0981e-05
7:41417008 G T 1.501711 -1.9188e-05
7:41417267 T C 1.330435 7.3417e-06
7:41418194 C T 1.922360 8.8203e-07
7:41423536 T C 0.022435 9.4018e-06
7:41424008 G A 0.182350 -1.2165e-05
7:41427194 G A 0.022916 3.1351e-07
7:41435107 G T 0.051401 -2.0871e-05
7:41436977 T C 0.048622 -2.2260e-05
7:41438883 A C 0.044163 1.0373e-05
7:41441949 T G 1.174548 -2.6293e-04
7:41447081 A G 0.023759 -1.6991e-05
7:41457376 T C 0.058947 3.0806e-06
7:41461291 T C 0.033546 7.2368e-07
7:41463494 T C 1.888808 -5.9619e-05
7:41468110 C G 0.137016 -3.2280e-05
7:41469582 A G 0.045279 -2.1160e-05
7:41470093 G C 0.265288 -6.0211e-07
7:41471997 C A 0.033247 1.0501e-05
7:41474595 G A 0.022351 -1.6000e-05
7:41477573 C T 1.082499 -7.2772e-05
7:41478608 A G 0.059269 2.9017e-05
7:41479635 G A 0.050116 -3.2287e-05
7:41486118 C A 0.048298 9.8393e-05
7:41488686 G T 0.147542 -3.6991e-05
7:41494202 T G 0.215929 1.8442e-05
7:41502684 A G 0.085443 -8.9017e-06
7:41506856 T C 0.227932 -2.2232e-05
7:41507422 C T 1.511867 -1.1487e-04
7:41509518 A C 0.662431 -5.9103e-05
7:41510320 A G 0.030011 5.0987e-05
7:41510731 A G 0.222485 -8.3846e-05
7:41511762 A G 0.112280 1.5711e-05
7:41513840 A G 0.072077 2.2864e-05
7:41514113 A G 0.057500 4.9460e-05
7:41516453 G A 0.437271 2.9051e-06
7:41520631 G A 1.466516 1.2317e-05
7:41525181 C T 1.959158 5.3492e-05
7:41533810 G A 0.039336 -2.6942e-05
7:41546071 A G 0.132472 1.7246e-05
7:41553437 T C 0.105918 1.1530e-05
7:41555609 G A 1.969742 2.0479e-05
7:41555951 G A 0.032121 5.1408e-06
7:41571781 G A 1.297827 3.1293e-05
7:41571965 A G 0.133027 -1.6844e-05
7:41573895 C T 0.063125 -3.8391e-06
7:41574517 A G 0.048499 -2.7534e-06
7:41576153 C T 1.933178 8.2274e-05
7:41579061 T G 0.039297 1.3890e-05
7:41580684 T C 0.055728 1.1781e-06
7:41580707 G A 0.039210 1.2038e-05
7:41582635 T G 0.087050 4.3165e-05
7:41583023 G A 0.114036 1.1141e-06
7:41601739 C T 1.166073 1.1861e-05
7:41606201 A G 0.031728 -4.9102e-05
7:41609934 C T 0.086667 -3.0938e-06
7:41611508 C T 0.072956 1.6414e-05
7:41625519 T C 0.048116 -2.6843e-05
7:41629444 C G 0.082437 2.8454e-05
7:41636234 A G 0.068896 6.9858e-05
7:41649139 A G 0.024986 -9.2452e-06
7:41649281 A C 0.611721 8.5200e-06
7:41661052 A G 0.068263 -2.5910e-05
7:41662571 T C 0.026324 -4.6884e-06
7:41663805 G A 1.867239 -4.6897e-06
7:41670710 C T 0.335988 -4.9869e-05
7:41673460 C G 0.255122 -8.3955e-06
7:41675159 C T 1.724244 1.5576e-05
7:41675881 C T 0.165894 -6.0124e-06
7:41676471 T C 0.115214 4.6665e-05
7:41681228 C A 1.147166 6.1030e-05
7:41690184 C T 0.026080 2.8747e-05
7:41695390 G A 0.052722 6.9108e-05
7:41700245 T C 0.319042 2.6093e-05
7:41704262 G C 0.030829 -2.3960e-05
7:41705028 G A 0.032406 -6.2794e-08
7:41715445 C T 0.112857 2.6492e-05
7:41718107 G T 1.485978 1.1177e-06
7:41719831 G A 0.163161 -1.4955e-05
7:41722498 A G 0.481596 1.1366e-05
7:41743294 C T 1.346852 1.6275e-05
7:41747067 G A 0.024555 -1.4031e-05
7:41754142 A G 0.027976 -2.5091e-05
7:41756895 T G 0.056763 2.8071e-05
7:41761667 A G 0.490139 4.1987e-05
7:41764955 T C 0.121258 2.0457e-05
7:41768820 A C 1.072943 1.2490e-06
7:41776877 T G 1.602065 1.9923e-05
7:41782820 T C 0.357012 4.0864e-05
7:41785147 C T 0.032312 -1.1864e-05
7:41792603 T C 0.378801 2.4791e-05
7:41797584 T C 0.088426 3.3379e-05
7:41806349 G A 1.596154 2.2930e-05
7:41806896 T C 0.050541 2.7714e-06
7:41812137 G A 0.300148 2.0203e-05
7:41812483 T C 0.793910 7.4263e-05
7:41814863 A G 0.035175 -2.6178e-05
7:41826708 T C 0.034425 1.9112e-05
7:41828155 C T 0.246384 1.6972e-05
7:41829610 G C 0.101672 1.7642e-05
7:41839311 A G 0.602640 2.5368e-05
7:41840371 G A 0.025548 1.1335e-05
7:41851374 T C 0.059441 -3.0429e-06
7:41855231 G C 0.804663 -1.2929e-05
7:41856023 C G 0.105635 2.1280e-05
7:41859736 A G 0.064060 -2.3637e-05
7:41862383 A G 0.033542 -2.1204e-06
7:41862682 G A 1.473374 -1.7533e-05
7:41867313 T C 0.334356 1.6227e-05
7:41872709 T C 0.229152 1.2192e-04
7:41884913 A G 1.299242 1.1052e-05
7:41891383 G A 0.158312 -1.0246e-05
7:41891588 A G 1.029927 2.5615e-05
7:41892148 G A 0.209661 8.9447e-05
7:41893570 T C 0.055435 1.4492e-05
7:41893604 C T 0.811901 -9.1439e-06
7:41916218 G A 1.301794 6.4064e-07
7:41918216 A G 0.047120 8.1838e-06
7:41940135 G A 0.039648 -9.9422e-06
7:41941871 C T 0.058603 1.8787e-06
7:41946930 C T 0.502626 7.0948e-06
7:41948020 G A 0.024104 -3.8642e-06
7:41952494 G T 0.139424 5.0523e-05
7:41967842 T C 0.076082 2.5799e-05
7:41968365 C T 0.064874 -5.2811e-06
7:41970780 G A 0.142764 1.0847e-05
7:41971850 C T 0.059266 3.4746e-05
7:41972191 C T 0.345645 -2.0702e-05
7:41973787 C T 1.152762 -3.3172e-05
7:41975256 G A 1.522237 4.0125e-07
7:41976558 C G 0.056769 -2.7963e-05
7:41978932 T C 0.644241 -2.4552e-05
7:41979863 C T 0.626785 -3.5341e-05
7:41981576 A G 0.070545 9.5881e-06
7:41983613 T C 0.742723 4.9916e-05
7:41992183 T G 0.128613 3.3136e-05
7:42000203 A C 0.372903 -2.0719e-08
7:42000924 T C 0.673051 -4.0105e-05
7:42004664 T C 0.120401 -3.8800e-05
7:42005588 A C 0.049223 1.2990e-05
7:42018391 T C 0.194928 -9.0636e-05
7:42021741 G A 0.734485 4.1240e-05
7:42025704 A G 0.615733 8.7277e-05
7:42030952 A G 0.205107 3.1567e-05
7:42031206 G C 0.052891 -8.5170e-07
7:42033195 C T 1.404589 3.3388e-05
7:42033433 G A 0.037970 1.7339e-06
7:42035136 C T 0.847897 5.2749e-05
7:42036294 G A 0.093009 -3.6505e-07
7:42050025 A C 0.099063 -2.9423e-06
7:42056233 A G 0.053725 1.6351e-05
7:42060957 G T 1.776048 3.6076e-05
7:42066661 T C 0.117807 5.0907e-05
7:42068466 A G 0.101198 -6.9953e-06
7:42071424 A G 0.521484 -1.9111e-07
7:42074581 C T 0.022166 -2.1602e-05
7:42081175 A C 0.036496 5.8740e-06
7:42081216 G A 0.044510 2.9947e-05
7:42085573 T C 0.194081 -2.5684e-05
7:42088222 C T 1.143365 -4.6925e-06
7:42088566 G A 0.021426 -1.9528e-05
7:42095836 A G 1.111273 -3.2484e-05
7:42100425 C T 0.598650 -4.4736e-05
7:42100931 T C 0.993073 1.2416e-05
7:42108495 G A 0.039859 5.8422e-06
7:42111257 T C 0.107869 -2.6468e-05
7:42114971 C T 0.054306 1.5929e-05
7:42118825 C T 1.760568 -4.0187e-05
7:42122193 G A 0.365538 1.2178e-04
7:42129423 C T 0.474037 1.3268e-05
7:42135643 T G 0.034497 8.4813e-06
7:42142106 T G 0.038070 3.5492e-05
7:42142660 G A 1.437161 1.4337e-05
7:42143395 G C 0.065212 1.2048e-05
7:42155230 C T 0.195795 1.6542e-05
7:42158013 G T 0.274892 -8.4874e-06
7:42159289 A G 0.043082 2.4737e-05
7:42161527 T C 0.189534 -6.0525e-06
7:42164049 A C 0.057276 -5.7909e-06
7:42166957 G A 0.103941 2.6606e-05
7:42168557 C T 0.040164 -1.1288e-05
7:42171041 G A 0.537233 1.3965e-05
7:42171544 G A 0.103185 1.2005e-05
7:42174934 C T 0.392106 -1.6021e-05
7:42176787 A C 1.953669 3.2038e-05
7:42180208 A G 1.489337 9.1354e-06
7:42182080 C T 0.087378 5.9598e-06
7:42184083 A T 0.099364 -1.1750e-05
7:42188330 C T 1.952897 4.1618e-05
7:42190512 T C 0.302008 -1.4558e-05
7:42190909 C T 0.055867 1.4276e-07
7:42192247 C T 0.384832 2.2202e-05
7:42200540 C T 0.063949 -8.2951e-07
7:42205934 A G 0.121507 -3.7793e-05
7:42206764 T G 0.021805 4.5694e-06
7:42207032 G A 0.027151 1.7892e-05
7:42213071 C T 0.238571 -1.9876e-05
7:42215320 C T 0.075063 1.1339e-05
7:42217624 C T 0.145621 -3.5198e-05
7:42219591 T C 0.269296 -1.9943e-05
7:42223448 T C 0.138892 1.2902e-05
7:42224184 G A 1.195477 -1.3137e-05
7:42224237 C T 0.374864 2.5473e-05
7:42237029 T C 0.402979 2.5515e-05
7:42239078 G A 0.084158 3.0502e-05
7:42240694 T C 1.683918 2.3710e-05
7:42244052 C T 0.085034 -4.2549e-06
7:42250895 T C 1.757501 3.2830e-05
7:42251495 T C 0.032630 -1.2049e-05
7:42258935 A G 0.125091 5.3894e-05
7:42262075 G T 1.962676 -7.5610e-06
7:42264679 C T 0.871462 1.1136e-05
7:42273741 C G 0.058723 9.2773e-07
7:42278116 C A 0.902628 1.7628e-05
7:42281672 T C 0.037372 5.6604e-06
7:42282365 T C 0.190166 4.2376e-05
7:42284807 A G 1.700605 5.4533e-05
7:42291470 G A 0.921016 1.4507e-05
7:42295109 T C 0.027161 -1.0200e-05
7:42300577 C T 0.083031 1.0200e-05
7:42304136 A G 0.162421 -2.5025e-05
7:42304214 G T 0.893235 2.9592e-05
7:42307068 C T 0.043935 -1.0315e-05
7:42313584 A G 0.070379 -6.5786e-06
7:42314583 C T 0.022825 3.6328e-05
7:42314713 A G 0.519572 2.8434e-05
7:42317421 A G 0.062979 -2.7895e-05
7:42318221 C T 1.108511 7.5609e-06
7:42318988 G T 0.139447 2.1349e-05
7:42321753 G A 0.052657 1.1653e-05
7:42323870 T C 1.544085 3.9348e-05
7:42324406 T C 0.113143 -1.1265e-05
7:42325625 T G 0.258877 -2.2451e-05
7:42325793 C T 0.023217 -2.1103e-05
7:42325800 C T 0.034071 7.7739e-06
7:42328336 G A 0.047204 1.2781e-05
7:42328731 A G 0.558759 -2.6548e-05
7:42331144 G A 0.032812 4.8645e-05
7:42331419 T C 0.171542 -5.0942e-07
7:42342409 G A 0.200196 -2.2519e-05
7:42343677 T C 0.059019 -5.0434e-05
7:42359840 T C 0.086586 8.6064e-08
7:42372422 T C 0.395858 2.2166e-04
7:42376839 C T 0.199586 -1.8013e-05
7:42384620 C T 1.515372 3.8974e-05
7:42384923 A G 0.048142 -8.6829e-06
7:42390389 C T 0.103980 1.0534e-04
7:42391695 A G 0.053300 2.8275e-05
7:42393129 T C 0.348164 1.0154e-05
7:42399864 T C 0.270118 1.9619e-05
7:42412504 T C 0.409325 1.9130e-05
7:42415341 A G 0.141784 6.4958e-06
7:42418857 G A 0.139691 1.4282e-05
7:42421341 T G 0.179575 -2.6649e-06
7:42432665 G A 0.044948 9.2623e-06
7:42434335 T C 0.303858 -5.2322e-06
7:42438305 G A 0.616171 -2.4695e-05
7:42442394 C G 0.334596 -2.2015e-05
7:42443661 A G 0.079808 -6.9316e-06
7:42446709 C T 0.480726 -9.6940e-06
7:42450635 A G 0.201280 1.5791e-05
7:42454922 G A 0.043504 -1.0313e-05
7:42458352 T C 0.031189 1.9295e-05
7:42464159 A G 0.879674 1.4551e-05
7:42467517 C T 0.140070 -1.7901e-05
7:42470869 A G 0.208048 -4.1874e-06
7:42489711 G T 0.296357 1.2592e-05
7:42493035 A G 0.070094 2.5362e-05
7:42494649 G C 0.241515 5.1884e-06
7:42495555 C A 0.232612 2.1632e-06
7:42496091 A G 0.492174 1.9360e-05
7:42496147 T C 0.036707 -6.5822e-06
7:42496495 C A 0.509497 1.0249e-06
7:42497358 C T 0.356742 -1.3040e-05
7:42505815 C G 0.828919 3.1802e-05
7:42505851 T C 0.048515 -2.4015e-05
7:42507689 C T 0.103720 -4.1338e-05
7:42510661 G A 0.145316 -6.6793e-05
7:42513264 A C 1.389950 7.2312e-06
7:42513834 C G 0.038995 -2.1677e-05
7:42513891 A G 0.040871 1.4204e-05
7:42513957 T C 0.030271 -1.5377e-05
7:42518202 G A 0.028343 -5.6753e-06
7:42519197 C T 0.033747 1.1518e-05
7:42522013 T C 0.037622 1.0495e-05
7:42522398 G A 1.422470 -1.2417e-05
7:42523831 G C 0.035698 1.6604e-05
7:42523957 G A 0.053368 6.8881e-05
7:42529783 G A 0.123556 -8.4639e-05
7:42532762 T G 0.180861 3.8022e-06
7:42538539 C T 0.100176 -8.8932e-08
7:42538939 G A 0.077929 8.2140e-05
7:42542018 A G 0.135848 4.5412e-05
7:42542693 G T 0.038853 -8.4253e-07
7:42554232 A G 0.067120 6.5935e-06
7:42556319 T C 1.469139 2.1517e-06
7:42557883 A G 0.415277 8.6852e-06
7:42564621 C T 0.133874 1.1192e-05
7:42601175 T G 0.178150 1.9270e-05
7:42606913 T C 0.103578 -4.4712e-06
7:42609275 G A 0.033247 6.3919e-06
7:42611258 A G 0.058451 9.7162e-06
7:42630545 T C 0.039680 2.6272e-05
7:42635857 G A 0.611553 1.6368e-05
7:42637007 C T 0.079211 4.6245e-06
7:42638483 A G 0.046204 1.7754e-05
7:42643193 A G 1.361812 3.1827e-07
7:42647241 T C 0.052407 3.1839e-05
7:42648617 A G 0.045789 6.9128e-05
7:42657641 C T 0.272221 -3.1276e-05
7:42659970 G T 1.970216 3.2485e-05
7:42663052 C T 0.048473 5.3175e-06
7:42669041 C T 0.146335 1.9305e-05
7:42677845 C G 0.141275 1.1705e-05
7:42681672 T C 0.040524 5.7073e-06
7:42684548 T C 0.674966 -1.9587e-05
7:42686299 G A 0.206736 -3.8705e-07
7:42687784 T G 0.283059 3.9699e-05
7:42699012 T C 0.590474 -4.4217e-05
7:42707509 G A 0.046448 4.6383e-05
7:42717081 C G 0.072343 -1.1991e-05
7:42718257 G C 0.082347 6.3955e-06
7:42728691 T G 0.185064 3.9241e-06
7:42731228 C T 0.025415 -3.2009e-05
7:42732612 G T 0.626461 -7.0601e-05
7:42733353 C T 0.021332 -4.2764e-06
7:42733645 T C 0.079088 -2.3118e-05
7:42748346 A T 1.919455 -6.3694e-05
7:42749677 G A 1.852789 -5.8790e-06
7:42751035 T C 0.029196 -9.2649e-06
7:42756907 C T 0.056393 1.7475e-05
7:42759430 G A 0.290884 4.7819e-05
7:42762246 T C 1.336011 3.4100e-05
7:42762917 C T 0.049564 1.6646e-05
7:42765140 C A 1.082538 -2.4717e-05
7:42768416 C T 0.076910 -7.1588e-06
7:42778676 T C 0.073051 2.9409e-05
7:42781198 C A 0.232739 2.1036e-05
7:42791227 A G 0.692500 3.4063e-05
7:42792182 T C 0.059658 -7.7232e-06
7:42794797 T G 0.047230 -3.1057e-05
7:42801509 A G 0.037256 -1.1350e-05
7:42802366 C A 0.095035 -2.2390e-05
7:42811567 T C 0.141722 -1.4301e-05
7:42813490 G A 0.056026 5.3461e-05
7:42823278 A G 1.575527 -4.9782e-05
7:42829515 C T 0.066617 5.4694e-06
7:42830774 T C 0.369167 3.2600e-05
7:42856808 C T 0.065238 -2.8530e-05
7:42866766 A G 1.943675 -4.0122e-05
7:42872745 G A 0.136773 -1.0039e-04
7:42873071 A G 0.039382 -1.4074e-05
7:42874512 G C 0.038473 1.3545e-06
7:42876471 C G 0.037359 1.9250e-05
7:42884961 C T 0.153083 2.6789e-05
7:42894554 G C 0.099313 -3.4400e-05
7:42896090 A G 0.266619 6.4150e-05
7:42896625 T G 0.106580 -3.4761e-05
7:42906093 A C 0.026402 -7.8716e-06
7:42906180 A G 0.712189 -1.5794e-05
7:42906793 C T 1.923304 -2.0527e-05
7:42916544 G T 0.255651 -4.8094e-05
7:42916582 T C 0.031965 4.2853e-06
7:42916658 G C 0.109962 1.5688e-05
7:42925569 C T 0.056062 -6.0971e-06
7:42928499 C T 0.058678 -1.3000e-05
7:42931303 G C 1.631985 8.9315e-05
7:42940458 T G 0.118366 1.0199e-05
7:42941572 T C 0.193133 -8.1516e-05
7:42942126 T C 1.741395 6.2997e-05
7:42951515 A G 1.562034 1.5438e-04
7:42952486 T C 1.741473 5.4329e-05
7:42962342 G A 0.195009 -5.9144e-05
7:42967780 G A 0.061116 7.3562e-06
7:42977342 T C 0.122436 7.5027e-07
7:42981632 T C 0.087605 -2.6149e-05
7:42991064 G A 1.548136 3.0255e-06
7:42996587 T C 0.067799 -1.4747e-05
7:43014479 C T 0.059366 -3.4229e-05
7:43019906 T C 0.653086 4.4873e-05
7:43021120 A C 0.036441 -1.5893e-05
7:43021589 C A 0.024538 -2.7022e-05
7:43026915 C T 0.082895 3.8098e-05
7:43032042 G C 0.292897 -5.0177e-05
7:43032723 A C 0.213293 5.1927e-05
7:43039425 G C 0.044925 -5.3978e-05
7:43042812 T C 0.252055 -4.4885e-05
7:43049528 A G 0.219187 -7.6560e-05
7:43054005 T C 0.043452 1.0179e-05
7:43055380 A G 0.142252 1.4805e-05
7:43057882 T C 0.777609 -2.8792e-05
7:43063321 G A 1.535438 -2.0029e-05
7:43065722 T C 0.071694 1.5543e-05
7:43075896 T G 0.173704 2.2829e-05
7:43077978 G A 0.068701 1.6376e-05
7:43093958 C T 0.028693 1.9933e-05
7:43097572 G A 0.103256 -2.8172e-06
7:43111234 T C 0.115396 -5.4505e-05
7:43121816 T C 0.794517 -2.4687e-05
7:43124751 A G 0.023169 7.2390e-06
7:43129969 A C 0.088507 -1.2624e-05
7:43132784 A G 0.430007 9.8821e-05
7:43157968 T G 1.161561 -4.2253e-04
7:43158477 A G 0.924797 -9.6929e-06
7:43160477 C G 0.169442 -7.9552e-06
7:43161321 G T 0.074845 -4.9295e-06
7:43165001 A G 0.044344 -3.7947e-07
7:43171681 G C 0.059986 -3.9932e-06
7:43172752 T C 0.022954 -2.4464e-05
7:43174359 T C 1.016245 -2.2556e-05
7:43174760 C T 0.029774 5.5180e-05
7:43177478 G A 0.047882 1.6712e-05
7:43178332 C A 0.144404 2.3926e-05
7:43182384 C T 0.854694 -2.9434e-05
7:43184121 G A 0.360994 -3.8304e-05
7:43192648 G A 1.443604 -3.7969e-05
7:43196387 A G 0.626626 -5.1797e-06
7:43196573 G A 0.738507 7.3156e-07
7:43196737 T C 0.142612 -2.1509e-05
7:43204383 G A 0.117716 -6.6291e-06
7:43211221 A G 0.030741 -2.5169e-06
7:43216552 A C 0.069003 -5.8474e-06
7:43219705 A C 0.799703 1.0518e-05
7:43223906 C T 0.525739 5.4448e-06
7:43239957 T C 0.068419 1.8064e-06
7:43240480 A G 0.831457 -1.1411e-05
7:43241524 A G 0.077124 6.3035e-05
7:43245268 C T 0.035659 1.1509e-05
7:43247244 G C 0.244005 9.9148e-06
7:43248626 G A 1.496761 1.3053e-05
7:43252171 A G 0.106872 1.6051e-05
7:43252572 C T 0.082421 -3.8879e-07
7:43254610 A C 1.341734 1.5704e-07
7:43256590 A C 0.571467 -1.5944e-05
7:43262476 G A 1.083950 -2.0193e-05
7:43268518 T C 0.103915 6.9371e-06
7:43276981 T C 0.055718 1.5239e-05
7:43278848 A G 0.259273 -2.6828e-05
7:43279148 G A 0.424272 -8.5598e-07
7:43280134 G A 0.092188 -2.1444e-05
7:43280509 T C 0.055208 2.7131e-05
7:43284137 C G 0.112497 3.9701e-06
7:43285690 A G 0.375227 1.4397e-05
7:43286691 C T 0.104077 -1.5647e-05
7:43288484 G A 0.913418 3.0070e-05
7:43292359 A G 0.749672 2.8325e-05
7:43294444 T G 0.070149 2.2289e-05
7:43299914 C T 0.600423 2.1714e-05
7:43302127 A G 0.069039 -1.5044e-05
7:43307572 G C 0.164638 -4.7160e-06
7:43307817 G A 0.157449 4.7262e-07
7:43308790 T C 0.388055 1.0778e-05
7:43321928 G C 0.392531 -1.9600e-07
7:43325451 A G 1.164693 2.4441e-05
7:43329903 A G 0.054916 -1.9612e-05
7:43333013 A G 0.047892 -1.3085e-06
7:43337320 T A 0.189722 -3.6322e-06
7:43338379 G T 0.027310 -2.1591e-05
7:43346571 T C 0.304160 2.7827e-05
7:43347013 C A 0.203072 -1.4502e-07
7:43349253 G A 0.115684 2.3506e-05
7:43350189 A G 0.545562 -2.0419e-05
7:43353406 A G 0.749422 -1.8536e-05
7:43363354 T C 0.042076 -1.0761e-05
7:43365819 G A 0.151408 -1.2822e-05
7:43373648 T C 0.367772 -2.6771e-05
7:43384447 T C 0.526301 6.9079e-06
7:43384505 G A 0.272299 -1.2373e-06
7:43396644 T C 0.096297 -1.9615e-06
7:43397757 T C 0.368706 2.8374e-05
7:43400978 A G 0.045383 -1.1722e-05
7:43403369 A G 0.112945 2.3232e-05
7:43418782 G A 0.272575 -6.5513e-06
7:43419263 C T 0.273841 3.6628e-06
7:43427748 A C 1.220278 8.1626e-06
7:43438045 T C 0.098037 9.1768e-06
7:43444666 C T 0.238403 -4.5513e-07
7:43445155 A G 0.026648 2.2228e-05
7:43446028 C A 0.272867 -1.2624e-05
7:43447790 C T 0.316247 1.3139e-05
7:43447936 A G 1.869151 -6.4874e-06
7:43447973 A C 0.735251 4.3876e-06
7:43458506 T C 1.187742 1.6431e-05
7:43460339 C T 0.770566 3.2188e-05
7:43462291 A G 0.036714 -3.4907e-05
7:43467354 A G 0.157221 1.5744e-05
7:43473874 A G 0.193714 -7.5073e-05
7:43474087 G A 0.375802 3.6853e-06
7:43475901 G A 0.574290 -7.3656e-07
7:43476711 G C 1.647211 4.1249e-05
7:43483281 G C 1.444766 1.4574e-04
7:43483981 C G 0.406751 -3.4776e-05
7:43492076 A G 0.049022 -2.1065e-07
7:43498714 G A 1.212316 -3.3746e-05
7:43504050 A G 0.361949 -1.2818e-05
7:43509488 G A 0.394167 -1.0654e-05
7:43513574 G A 0.139103 -3.4422e-05
7:43521229 C A 0.049674 2.1018e-05
7:43522684 G A 0.886526 -6.5944e-05
7:43534578 C A 0.041832 -1.5470e-05
7:43536816 A G 0.420789 -4.9311e-05
7:43550529 A G 0.040693 -3.1344e-05
7:43554557 G T 0.060940 -1.4880e-05
7:43556201 T C 0.514282 -1.4776e-05
7:43560062 C A 1.059405 -1.8907e-04
7:43560527 C G 0.032091 2.6106e-05
7:43560700 C G 0.603818 -2.9387e-05
7:43560729 A G 0.032971 2.3599e-05
7:43561814 C T 0.184921 -3.7854e-06
7:43564142 G A 0.658361 5.4322e-06
7:43568566 A G 0.032098 -1.3392e-05
7:43571280 G A 0.524759 2.6396e-05
7:43580220 C T 0.184266 7.2291e-06
7:43590617 T A 0.108521 -8.1257e-06
7:43600637 G C 0.026710 -1.1041e-05
7:43609931 C T 0.477435 -2.5622e-05
7:43642005 C T 0.666336 -2.3901e-05
7:43642436 C G 0.033234 -2.5128e-06
7:43643835 A G 1.282698 -2.0986e-05
7:43647506 C A 0.047379 -1.8671e-05
7:43649248 A G 0.426057 -4.2456e-05
7:43654070 G C 0.378567 6.5726e-06
7:43664280 G A 1.523961 -1.9881e-05
7:43675674 G A 0.310882 4.4233e-06
7:43687296 T C 1.143027 -1.3784e-05
7:43732947 C T 0.716902 2.3009e-05
7:43734219 A G 0.026710 9.3132e-06
7:43737471 T C 0.244005 1.7603e-05
7:43738921 C T 0.300297 -5.6601e-05
7:43743286 C T 0.137243 -2.8137e-05
7:43755216 C T 0.098832 2.3314e-07
7:43793776 A G 0.119024 1.5757e-05
7:43801230 C T 0.101925 3.5770e-05
7:43801983 G A 0.254596 -1.8705e-05
7:43802711 A C 0.063388 1.2328e-05
7:43809764 G T 1.386704 3.6871e-06
7:43810764 A G 1.522769 -1.4671e-05
7:43830880 G A 0.025778 9.0931e-07
7:43839511 G A 1.532806 -1.7019e-05
7:43842784 T C 0.600650 3.2082e-05
7:43854423 G A 0.212848 2.8594e-05
7:43863980 G A 0.454224 -3.0434e-05
7:43867862 T G 0.690868 1.5057e-05
7:43887159 A G 0.286444 3.9260e-06
7:43896127 T C 0.268475 -2.5360e-06
7:43906513 G A 0.142170 -3.7806e-05
7:43914142 C A 0.667020 1.4923e-05
7:43916491 A G 0.261435 -2.1023e-05
7:43916784 A C 0.020656 2.7296e-05
7:43916973 C T 0.039615 9.3158e-06
7:43917013 A G 0.936739 4.3783e-06
7:43921261 C T 0.053628 2.0007e-05
7:43936361 C G 0.338991 1.0857e-05
7:43942606 A G 0.043131 1.3666e-05
7:43944567 G A 0.097200 -2.5129e-05
7:43964773 T A 0.024133 3.5190e-06
7:43968001 A G 0.081736 -1.2061e-05
7:43976548 G C 0.101581 2.3494e-06
7:43979235 G A 0.051742 6.3420e-06
7:43980418 G A 0.266813 -1.5753e-05
7:43982792 G A 0.040807 -9.6459e-06
7:43991897 A G 0.082561 2.0833e-05
7:43994687 T C 0.099984 9.8787e-06
7:44000420 A G 0.061982 1.0886e-05
7:44005528 T C 0.258819 -1.4507e-07
7:44047066 C T 0.682558 3.4443e-06
7:44090314 T C 0.030865 -1.0334e-05
7:44090962 A G 0.025032 -1.9703e-06
7:44100373 T C 0.110666 2.2447e-06
7:44108863 T A 0.760984 -1.9449e-05
7:44115429 T C 0.655702 7.0272e-06
7:44116764 C T 0.184538 -4.7549e-06
7:44118755 C A 0.040271 -6.7196e-06
7:44121936 A C 0.267998 1.1356e-05
7:44123133 C A 0.046607 1.3700e-05
7:44125650 T C 0.132105 -4.7173e-05
7:44127371 G A 1.286678 -2.9729e-06
7:44133304 G A 0.061278 4.5833e-05
7:44134848 C T 0.521205 -2.6328e-05
7:44135575 G A 0.628674 -8.1048e-06
7:44144284 A C 0.056938 1.8050e-05
7:44144779 T C 0.826595 1.5997e-05
7:44145021 G A 1.939524 -4.5918e-06
7:44145024 G A 0.935716 1.7163e-05
7:44147485 A C 0.729262 6.8994e-07
7:44151986 A G 0.030907 -4.0777e-05
7:44153780 G A 0.947044 2.2877e-05
7:44153825 A G 0.080224 3.4901e-05
7:44154286 C T 0.030397 -6.4074e-06
7:44154492 T C 0.051177 2.2060e-05
7:44163557 T C 0.099543 -7.2902e-06
7:44177191 G A 0.553572 3.5439e-06
7:44183187 G A 0.327828 1.7668e-06
7:44185047 T C 0.088640 -3.6916e-07
7:44189692 G C 0.139015 -2.0850e-05
7:44191388 A C 0.030874 -1.1721e-05
7:44192260 A C 0.307961 2.0510e-07
7:44200884 C T 1.024243 -1.2861e-05
7:44200922 C T 0.034250 4.8331e-06
7:44211407 C T 0.267693 3.7322e-06
7:44216137 A G 0.741321 -1.8623e-05
7:44216280 A G 0.101822 -8.9220e-06
7:44218856 A G 0.298132 1.0231e-05
7:44220919 A C 0.069328 1.0550e-05
7:44221581 C A 1.677511 9.9303e-06
7:44221942 A C 0.032001 2.5627e-05
7:44222003 T G 1.125549 3.9237e-05
7:44222998 A C 0.156485 1.1814e-05
7:44224098 T C 0.029602 -1.2216e-06
7:44229068 T C 0.356797 3.0731e-05
7:44230381 A G 0.031485 6.7109e-06
7:44231216 G T 0.990474 2.9996e-05
7:44232613 G T 0.141843 -2.9816e-05
7:44232654 T C 0.155303 -8.2402e-05
7:44234794 T C 0.033552 2.3564e-05
7:44235668 A G 0.355996 2.6978e-05
7:44235819 G A 0.034516 -1.8478e-06
7:44246317 T C 0.105717 -2.1642e-05
7:44247258 T C 0.848826 6.0433e-05
7:44256526 G A 0.149668 3.1218e-05
7:44260934 T C 0.037811 -1.6810e-05
7:44266184 T C 0.109079 -4.7516e-05
7:44270492 G A 0.038401 -7.4552e-06
7:44278124 A G 0.277304 -8.4302e-06
7:44279570 A G 0.067987 1.1125e-05
7:44280562 G C 0.134903 -7.1019e-06
7:44281033 A G 0.039654 7.1950e-06
7:44281702 G A 0.823651 -5.9194e-06
7:44283661 T C 0.072320 1.4137e-05
7:44295853 C T 0.752103 -1.9959e-06
7:44295991 T C 0.045529 1.0949e-06
7:44303842 A G 0.217665 -1.1243e-05
7:44308992 C G 0.073167 -8.1908e-05
7:44310945 T C 0.493615 -5.8568e-06
7:44312824 T C 0.110475 1.4337e-06
7:44312926 C T 0.747335 -1.9129e-05
7:44319537 T C 0.037071 -8.2982e-06
7:44320434 T C 0.422185 4.7448e-04
7:44324801 T C 0.069603 -4.6239e-05
7:44331228 G A 0.800073 -2.5072e-05
7:44331547 G A 0.552108 -2.1573e-05
7:44346307 G A 0.597797 -4.9564e-05
7:44354257 G A 1.673739 -9.9974e-06
7:44361910 A G 1.024571 6.7571e-06
7:44366390 G A 0.076355 6.8759e-06
7:44369065 A G 0.321340 -1.9800e-05
7:44371518 A G 0.783088 7.5887e-06
7:44376326 C A 0.391972 1.0504e-05
7:44376509 A G 1.144790 -1.0023e-05
7:44377400 G T 0.035188 1.1886e-05
7:44380227 G A 0.388421 4.9772e-06
7:44389862 T C 0.040372 3.4831e-06
7:44390020 G T 0.363938 4.3260e-06
7:44418624 A G 0.029008 -1.0904e-05
7:44435893 T C 0.035217 7.3064e-06
7:44440785 A C 0.055104 -9.5270e-06
7:44441015 C T 0.028615 -8.3493e-06
7:44449593 A G 0.103759 1.4005e-06
7:44466729 G T 0.831146 -9.8882e-06
7:44470080 T C 0.382456 1.0539e-05
7:44476514 T C 0.031371 -2.6386e-05
7:44485080 A C 1.899532 -7.1608e-06
7:44487477 T C 0.029365 -1.5245e-05
7:44501389 T G 0.072301 -6.7797e-06
7:44503454 C T 0.142505 -2.0866e-05
7:44513935 G A 0.115100 1.0787e-05
7:44530193 G T 0.455928 4.6808e-06
7:44538463 C T 0.020108 9.8039e-06
7:44544428 A G 0.039826 1.0555e-05
7:44555199 C A 0.490818 2.5214e-05
7:44564735 C T 0.511740 1.5953e-05
7:44570717 A C 0.346667 8.7804e-06
7:44572346 C T 0.044994 1.5794e-05
7:44577569 A G 0.051557 1.8061e-05
7:44579180 C G 0.446908 1.6013e-05
7:44581150 G A 0.058149 -1.1194e-05
7:44582436 A G 0.037363 9.1724e-07
7:44584551 C G 0.365126 1.1859e-05
7:44600695 A G 0.848215 1.8646e-05
7:44606098 T C 1.121598 1.9507e-05
7:44607340 C T 0.073119 2.6670e-06
7:44611890 G A 0.183084 1.1889e-06
7:44612454 A C 0.887555 5.7050e-06
7:44612753 C T 1.118486 9.5204e-06
7:44614720 G A 0.024973 1.2065e-06
7:44624795 T G 0.047331 3.1581e-06
7:44646861 C T 0.066913 2.0867e-05
7:44670854 A G 0.064319 1.3973e-06
7:44675130 A G 0.092970 2.1923e-06
7:44678283 G A 0.053589 1.7595e-05
7:44685667 C A 0.162902 3.3532e-06
7:44713264 G A 0.135172 3.6993e-06
7:44714512 C T 0.876253 -1.0232e-05
7:44718619 C A 0.034484 -1.7797e-06
7:44724922 G A 0.038281 1.7625e-05
7:44739194 A G 0.033581 1.9295e-05
7:44747578 A G 0.091162 1.0313e-05
7:44748477 T C 0.072388 -4.1904e-06
7:44752100 G A 0.120170 1.0509e-05
7:44763296 A G 0.046866 2.3994e-05
7:44769190 C T 1.079088 5.2309e-05
7:44776574 G T 1.342775 9.7961e-05
7:44781357 C G 0.255570 1.4300e-05
7:44783562 T C 0.048233 3.8373e-05
7:44800176 T G 0.582502 -1.1015e-04
7:44809276 C G 0.944996 6.0902e-05
7:44823312 C G 0.081568 -1.1254e-05
7:44826898 A C 0.038369 2.3898e-06
7:44831183 A G 0.055536 -2.1705e-05
7:44831442 C T 0.214043 2.0027e-05
7:44839692 G A 0.043455 2.8222e-06
7:44845032 G A 0.151947 -4.6913e-06
7:44855700 T C 0.799749 8.1567e-06
7:44860600 T G 0.109475 -2.8351e-06
7:44870933 C T 0.867746 -3.5948e-05
7:44880048 A G 0.068136 1.1403e-06
7:44887253 C T 0.122692 -2.7769e-05
7:44906398 A G 0.062846 -3.9442e-06
7:44913506 G T 0.051463 -1.4391e-05
7:44919200 A G 1.804196 -3.0745e-05
7:44923884 G T 0.088150 -4.4928e-05
7:44936916 G A 0.142031 5.8361e-06
7:44946466 A G 0.124607 -3.5839e-05
7:44946816 C T 0.197681 1.4186e-05
7:44947938 C T 0.074657 1.3992e-05
7:44953069 T C 0.045831 -1.4847e-05
7:44954037 A C 0.298100 1.2736e-05
7:44954874 G C 1.734251 -1.3927e-05
7:44961407 G T 0.029592 -1.3271e-05
7:44963866 T G 1.594320 -2.0776e-05
7:44965710 T C 0.550833 -2.0174e-05
7:44971337 A G 1.017041 7.1097e-06
7:44976233 C G 0.141693 7.1621e-06
7:44976894 T C 0.134799 2.9611e-06
7:44978151 T C 0.114698 2.0809e-05
7:44985669 G C 1.472206 -2.1758e-06
7:44985846 C A 0.892381 3.4131e-06
7:44988052 A C 0.315598 -3.1996e-05
7:44995538 T G 0.058668 1.5001e-05
7:44999424 A G 1.207846 2.8545e-06
7:45003214 C G 0.051878 -3.0682e-07
7:45003462 G A 0.095213 -3.8417e-06
7:45004063 C T 1.694220 -5.9458e-05
7:45009341 G A 1.692143 -4.7405e-05
7:45012557 T C 0.808694 7.7190e-06
7:45016621 T C 0.440631 -2.2012e-05
7:45030169 C T 0.110063 -4.7441e-05
7:45046969 A G 0.115642 -1.2682e-06
7:45069584 C A 0.113351 4.1972e-06
7:45076640 A C 0.143871 4.4811e-05
7:45076851 T C 0.040125 1.3757e-06
7:45077978 A G 0.183428 6.1146e-06
7:45087382 G A 0.373767 3.0496e-05
7:45090949 A G 0.040615 3.7630e-05
7:45092134 T C 0.071999 1.4896e-05
7:45101563 G T 0.054059 -4.5927e-05
7:45105146 G A 0.256414 -1.3402e-05
7:45107817 G A 0.026440 -1.4086e-06
7:45109658 C G 0.058662 1.8831e-05
7:45111943 C A 0.890655 2.2053e-05
7:45113170 A G 0.437541 -1.8877e-05
7:45115847 A G 0.030572 -1.1445e-06
7:45117015 A G 0.056098 -1.0483e-05
7:45120248 A G 0.343045 5.3370e-05
7:45122723 A G 0.694902 1.1643e-05
7:45124008 C T 1.300502 1.2455e-05
7:45125700 T C 0.032741 -1.3187e-05
7:45126178 T C 0.034133 1.5492e-05
7:45129178 G A 0.900012 1.2729e-05
7:45140515 T G 0.123539 -1.9215e-06
7:45146517 T C 0.090513 7.9981e-06
7:45146656 A C 1.434717 6.9876e-06
7:45147564 A G 0.540683 4.5061e-05
7:45148773 A C 0.358897 -3.5560e-05
7:45150384 C T 0.027898 4.0658e-06
7:45153306 C A 0.427991 -5.3206e-05
7:45159133 A G 0.921905 -1.3703e-05
7:45160403 T C 0.154544 -1.5834e-05
7:45162677 A G 0.109998 1.0893e-06
7:45168692 C T 0.857077 1.4545e-05
7:45170510 T C 0.300706 2.8133e-05
7:45176235 G A 0.345271 2.3488e-05
7:45178998 C T 0.457457 -1.3665e-05
7:45183354 A G 0.043858 2.1484e-05
7:45190683 C T 1.639519 -9.5625e-06
7:45191908 A G 1.418182 -2.7866e-05
7:45192828 A G 0.786876 -1.8045e-05
7:45198369 A G 0.068107 2.9690e-05
7:45198733 T C 0.065699 -1.5165e-05
7:45200002 T C 0.137010 -1.1349e-05
7:45212586 T C 0.424090 2.5235e-05
7:45213461 C T 0.170782 8.6171e-06
7:45217015 C T 0.115451 -2.4739e-06
7:45219890 C T 0.998156 -3.7450e-05
7:45223078 T G 0.058522 -1.2907e-05
7:45225558 A G 0.102104 1.5553e-06
7:45226642 C T 0.089231 2.6706e-05
7:45226821 A G 0.209262 6.9908e-06
7:45227588 A G 0.557341 1.6833e-05
7:45230743 A C 0.960898 -2.7148e-05
7:45231932 T C 0.188050 3.1133e-05
7:45233641 C G 0.111277 5.4307e-06
7:45234317 T G 0.176842 -8.0867e-06
7:45234906 A C 1.578147 -1.7179e-05
7:45235232 C T 1.736789 -2.2908e-05
7:45235699 A G 0.079263 2.1602e-05
7:45237214 C A 0.040099 -2.7532e-05
7:45241408 T C 1.655618 -2.2543e-05
7:45242826 A G 0.071717 -1.2030e-05
7:45243393 T C 0.056815 -2.5532e-05
7:45243877 C T 1.076868 3.8539e-06
7:45244095 A G 0.103795 -4.3452e-05
7:45244405 G T 0.722910 -1.5610e-05
7:45244945 A C 1.235365 -1.3429e-05
7:45246584 T C 0.030131 -4.5649e-06
7:45247700 G A 0.051339 -2.6364e-05
7:45248035 G C 0.315231 -3.9425e-05
7:45250796 A G 1.703951 -2.6868e-05
7:45251360 T C 0.512457 -1.3242e-05
7:45256220 T C 0.156640 5.1880e-06
7:45257483 G T 0.389087 -3.5906e-05
7:45260239 C A 0.063673 3.8326e-05
7:45263634 G T 0.183071 1.3669e-05
7:45285823 A G 0.062349 -2.0482e-05
7:45291369 G A 0.679605 4.4401e-05
7:45293329 C T 0.493726 -7.0060e-05
7:45296370 G A 0.063151 -1.8248e-05
7:45298098 G T 0.043721 1.9298e-07
7:45298362 T G 0.054906 -3.2536e-05
7:45305916 G A 0.570759 -1.4765e-05
7:45308203 G C 0.173554 -4.5623e-05
7:45312685 T C 0.852299 2.0632e-05
7:45317599 T C 1.655553 -3.9756e-05
7:45322883 A G 0.070668 -7.4875e-06
7:45331748 G A 0.042842 -4.9035e-05
7:45335689 A G 1.084216 -1.8269e-05
7:45342597 T C 0.080912 -1.3150e-05
7:45344881 G T 0.020140 -1.0144e-06
7:45366573 A C 0.035097 1.3002e-05
7:45369731 G T 1.499831 5.4451e-05
7:45369939 G A 1.862572 6.5538e-05
7:45390097 C T 0.399688 -4.5430e-05
7:45392902 G A 0.056237 -1.7672e-05
7:45412191 G A 0.796396 -3.4723e-05
7:45425170 T C 0.133485 -5.5162e-05
7:45439638 G A 0.418202 -2.2344e-05
7:45456920 C T 0.066945 -8.1760e-06
7:45460513 G A 0.051781 -1.8794e-05
7:45464222 A C 0.369375 2.9790e-05
7:45496703 T C 0.032014 -2.1885e-05
7:45497263 T C 0.114471 -2.1197e-05
7:45497973 G T 0.342347 -5.7090e-06
7:45498400 T C 1.354779 3.4107e-05
7:45498797 C T 0.195649 -3.2382e-05
7:45516218 T A 0.155335 -2.7940e-05
7:45521048 T C 0.992544 1.2177e-05
7:45523448 C T 0.742460 -4.2463e-05
7:45523767 G C 0.057721 7.5357e-06
7:45526173 T C 1.634835 -8.3427e-06
7:45534602 A G 0.026476 -3.3740e-05
7:45548651 C T 1.348219 5.1280e-05
7:45549478 A G 0.028171 -4.7513e-05
7:45549709 G T 1.068036 4.6058e-05
7:45556880 G A 0.034062 1.3276e-05
7:45557614 T C 0.024347 -3.1514e-06
7:45565190 T C 0.036240 -5.8788e-06
7:45565811 C T 1.005833 6.0174e-05
7:45568650 T C 0.045562 5.5795e-05
7:45572083 G T 0.078159 1.2669e-05
7:45577903 A C 0.035769 1.8394e-06
7:45579595 A G 0.111880 -1.5024e-05
7:45582776 C T 0.647974 5.4575e-05
7:45597654 A G 0.056698 1.0251e-05
7:45598469 C T 0.340714 -9.0087e-06
7:45599984 A C 0.224881 -1.9579e-06
7:45608176 G A 0.034084 3.4059e-05
7:45610484 T C 0.125441 1.9804e-05
7:45618732 T C 0.060204 -1.4200e-05
7:45620960 T C 0.803095 -1.5235e-05
7:45621375 C T 0.868589 -2.4814e-05
7:45631889 A G 0.130946 6.7676e-05
7:45640729 T C 0.028609 -1.7997e-05
7:45646738 G A 0.785266 -2.4358e-05
7:45656781 T G 0.216506 6.5704e-05
7:45663780 G C 0.743985 -5.1697e-05
7:45664941 C A 0.033779 -2.1144e-05
7:45666253 C T 0.043978 3.7418e-06
7:45669093 T C 0.810470 -4.3620e-05
7:45679428 T C 0.037359 -1.1769e-05
7:45680258 T G 0.522818 -5.8057e-05
7:45681936 C T 0.173499 1.5920e-05
7:45686073 G C 0.160620 2.2798e-05
7:45687054 A G 0.048149 1.5345e-05
7:45687927 A G 0.038596 -1.3355e-06
7:45695472 G T 0.476367 1.9832e-05
7:45698253 C T 1.602169 1.0655e-06
7:45698981 T G 0.071285 5.2838e-05
7:45703971 A G 1.343684 -6.5636e-06
7:45722930 G A 0.175456 4.4035e-06
7:45727671 A G 0.043247 -1.1720e-06
7:45731048 A G 0.107843 2.5736e-06
7:45732075 A G 0.752873 2.6671e-05
7:45739020 A G 0.067750 -3.9698e-06
7:45740892 G C 0.300200 2.0506e-05
7:45743128 G T 0.991876 -3.7414e-05
7:45747949 A G 0.021601 1.0196e-05
7:45748424 G A 0.047645 -6.6352e-05
7:45753239 G A 0.329883 -6.9356e-06
7:45754582 A G 0.196483 2.0048e-06
7:45754645 T C 0.075485 9.5606e-06
7:45755882 G A 0.065754 3.2889e-05
7:45756894 A C 0.050865 -2.8305e-05
7:45756997 G C 0.426745 6.3883e-05
7:45758105 T G 0.036379 -5.5726e-06
7:45764528 C T 0.165982 -4.9915e-06
7:45792381 C T 0.338738 -8.7661e-06
7:45838628 C T 0.302235 -9.4668e-06
7:45864318 G A 0.108518 -3.2182e-07
7:45864959 C T 0.282043 -1.4773e-05
7:45878544 C T 0.734777 8.2012e-06
7:45894105 G T 0.162502 1.5424e-05
7:45898811 T C 0.645747 2.6597e-05
7:45898906 A G 0.030365 1.1137e-05
7:45907939 A G 0.108349 2.6003e-05
7:45908994 A G 0.414268 1.8774e-05
7:45912764 G A 1.544877 7.3207e-06
7:45913913 C T 1.030589 3.7446e-06
7:45914230 G A 0.256686 1.2412e-05
7:45923471 T G 0.034967 -2.9015e-05
7:45932669 G A 0.733732 2.8496e-05
7:45951180 A G 0.177641 2.0451e-05
7:45952690 T C 0.054751 4.1365e-05
7:45953573 C T 0.374189 2.6121e-05
7:45954465 A G 0.026921 -4.0785e-05
7:45955029 G A 1.154277 -1.0211e-05
7:45957302 G A 0.080802 2.0429e-05
7:45957318 A G 0.033633 1.5799e-05
7:45977282 A G 0.911457 2.0590e-06
7:45980800 C T 0.035876 3.2090e-05
7:45982460 C T 0.638970 -3.3053e-05
7:45993732 G A 0.069263 -4.6782e-06
7:46000554 A G 1.548665 -2.8802e-05
7:46000814 A G 0.062086 -1.8583e-05
7:46008110 A G 0.802235 2.2566e-06
7:46011129 A C 0.261341 -1.0074e-05
7:46011554 C T 1.830399 -1.2011e-06
7:46020785 A G 0.531751 -3.8661e-05
7:46029381 A G 0.030985 -1.2444e-05
7:46029475 T C 0.030491 1.0264e-05
7:46043730 T C 0.084690 1.9538e-05
7:46044533 T C 0.097040 -8.9365e-05
7:46048280 A G 0.042332 -1.5239e-05
7:46048755 A C 0.882534 -9.3435e-06
7:46070555 C T 0.042761 4.8800e-06
7:46070669 A C 1.509533 -2.7710e-05
7:46076075 T G 1.667660 3.4798e-05
7:46086909 G A 0.076952 1.0473e-05
7:46093340 G T 0.296412 -3.3929e-06
7:46112393 C T 0.030225 1.9646e-06
7:46113380 A C 0.270585 1.1747e-06
7:46118766 C T 0.285587 1.1288e-05
7:46121018 A G 0.086897 -1.8918e-05
7:46143040 A C 0.316819 1.4222e-05
7:46148416 T C 0.091987 2.0126e-05
7:46148989 T C 0.268748 1.3716e-06
7:46149199 C G 0.058292 3.8619e-06
7:46160507 T C 1.062018 2.3790e-05
7:46163560 T G 0.032556 4.6574e-06
7:46166197 A G 0.270361 -7.4414e-07
7:46166991 A T 0.237520 1.5975e-05
7:46167359 A G 0.031085 -4.4587e-06
7:46169845 T C 0.268764 -1.8977e-06
7:46170022 G C 0.217347 6.3837e-06
7:46170437 G T 0.048327 -5.7149e-06
7:46175818 G A 0.262172 3.7005e-07
7:46195260 A C 0.178955 9.3538e-06
7:46196029 A G 0.063751 -3.9785e-05
7:46201254 T C 1.220862 -7.7112e-06
7:46202539 C A 0.056263 3.2433e-05
7:46203387 T A 0.041985 -3.8966e-06
7:46213154 G T 0.335336 -2.3583e-05
7:46214882 A G 0.032630 6.8308e-06
7:46225028 T G 0.222761 -7.9889e-06
7:46225991 A C 0.034688 5.4292e-06
7:46231572 C T 0.486364 -2.3335e-05
7:46232868 G A 0.261422 -2.8575e-05
7:46237817 T G 0.061194 2.9778e-05
7:46239501 G A 0.101964 -7.8839e-05
7:46239858 A G 0.189952 -3.9210e-05
7:46242583 G T 0.166196 -1.4704e-05
7:46243721 T C 0.070155 1.1581e-05
7:46244884 T C 0.031838 1.3291e-05
7:46246485 G C 0.055234 -5.0414e-06
7:46247037 T C 0.046548 -8.5692e-06
7:46252747 A G 0.115486 6.8197e-06
7:46252866 G A 1.524477 -7.6395e-06
7:46267305 G A 0.124276 -1.3866e-05
7:46268024 A G 0.035938 -3.9313e-06
7:46268917 G A 0.193714 -1.9619e-04
7:46271431 G A 0.051258 -1.0012e-05
7:46275728 G A 1.072739 9.2525e-06
7:46276386 T C 0.041751 -1.2179e-05
7:46276537 A G 0.064900 1.1594e-05
7:46290592 G T 0.323768 -9.7964e-06
7:46304421 T C 0.055617 1.1457e-05
7:46312994 G C 0.035918 4.8387e-06
7:46328425 T C 0.042786 -1.6828e-05
7:46329630 T C 0.121144 2.3832e-05
7:46330742 T C 0.717178 -1.4127e-05
7:46334152 A G 0.508559 -4.4543e-05
7:46355562 C T 0.269595 1.8197e-05
7:46365965 T G 1.725043 5.3627e-05
7:46369329 G A 0.046461 -3.1967e-05
7:46373021 G T 1.537233 5.6796e-05
7:46392365 A G 0.082347 -6.9705e-06
7:46392567 G T 0.205941 -1.1083e-05
7:46393266 C T 0.064777 -2.1848e-05
7:46394392 G A 0.063826 2.9570e-06
7:46417108 T G 0.046019 -1.3853e-05
7:46417626 G T 0.042144 1.7311e-06
7:46423369 G A 0.033043 1.6620e-05
7:46430800 A G 0.846700 6.3109e-05
7:46442370 C A 0.214134 1.8543e-05
7:46448631 T C 0.071863 1.8632e-05
7:46449591 G A 0.066341 2.6137e-05
7:46453323 C T 0.442627 1.7107e-05
7:46459098 G A 0.118184 1.1339e-05
7:46468295 A G 0.034166 1.1611e-06
7:46472438 A G 0.090344 -1.0867e-04
7:46479602 T C 0.112491 -1.7587e-05
7:46483847 C T 0.026402 1.1559e-05
7:46498008 C T 0.046828 -4.9585e-05
7:46500065 G T 0.097618 -3.2997e-05
7:46501098 A G 0.316098 -5.8683e-05
7:46507656 C T 0.124484 -4.2915e-05
7:46526546 T C 0.049509 9.7066e-06
7:46532035 T C 0.200352 -1.5006e-05
7:46535632 A G 1.232310 -2.5903e-05
7:46553012 A G 0.089572 2.3406e-05
7:46563357 T C 0.069600 -8.0638e-06
7:46569794 T A 0.037100 9.9351e-06
7:46572059 G A 0.051248 2.5424e-05
7:46577056 G A 1.127084 1.6842e-05
7:46592988 T C 0.191079 -1.3646e-05
7:46597355 C T 0.143917 -1.6192e-05
7:46598987 C A 0.409007 -5.9350e-06
7:46604821 G C 0.243762 1.0883e-05
7:46608089 G C 0.206720 -9.3801e-06
7:46609040 T C 1.962452 -9.8246e-06
7:46611926 A G 0.133007 2.2125e-05
7:46616903 T G 0.102081 1.7830e-06
7:46619583 C T 1.979817 4.4213e-06
7:46620145 G A 0.771763 4.5534e-05
7:46628741 T C 0.063813 3.2401e-05
7:46640125 T G 0.068471 -1.0816e-05
7:46640191 A G 0.052488 -5.1059e-05
7:46642211 A G 1.970349 1.1722e-05
7:46643546 A G 0.052349 -5.1981e-05
7:46643945 A G 1.039180 -6.0108e-05
7:46646791 G C 0.385082 8.6711e-06
7:46648793 C T 0.042410 1.4699e-05
7:46648881 A G 0.517907 2.4985e-05
7:46654457 C A 0.042433 -7.0633e-06
7:46659170 G A 0.039054 1.2730e-05
7:46667845 G A 0.036473 4.5600e-06
7:46669087 G T 0.139866 2.6556e-05
7:46671622 T G 0.967837 3.4897e-05
7:46673782 G A 0.945142 -1.9669e-05
7:46676030 A G 0.068740 1.9497e-05
7:46676199 A C 0.038362 -1.8039e-05
7:46678886 A G 0.551148 -1.4038e-05
7:46678952 A G 0.287142 3.1297e-05
7:46694614 C T 0.056318 -8.4610e-07
7:46695859 A C 0.665557 -6.5063e-05
7:46697365 G A 0.682204 9.0383e-06
7:46698692 T G 0.071642 3.3244e-05
7:46702939 A G 0.712147 5.4115e-05
7:46704062 C T 0.051573 6.8790e-06
7:46704420 A G 0.120540 -1.0637e-05
7:46709259 A C 0.025558 -8.9566e-06
7:46713054 G T 0.030141 2.1726e-05
7:46719105 C T 0.542861 4.4044e-05
7:46728416 T C 0.059366 -6.0723e-05
7:46728937 C T 0.621926 2.2135e-05
7:46729373 T C 0.037869 -1.4421e-05
7:46729486 T C 0.044929 -6.9104e-06
7:46738350 T C 0.209742 8.4966e-05
7:46739722 C T 0.301414 -5.7913e-05
7:46743620 A G 0.024792 8.3888e-06
7:46753553 G C 1.307000 -1.4475e-04
7:46755798 T C 0.101861 -2.2984e-05
7:46760129 C T 0.487319 -5.6712e-04
7:46777841 T C 0.050249 2.4904e-05
7:46785285 A G 0.367525 4.5740e-05
7:46785985 T C 0.096541 -5.7005e-05
7:46788710 T G 1.090286 5.9813e-05
7:46796670 G A 0.073365 2.1196e-05
7:46802560 T C 0.446515 -7.5285e-06
7:46803120 G A 1.914706 -9.0498e-06
7:46809642 A G 0.024535 -9.1631e-06
7:46812770 C T 0.095551 3.1789e-05
7:46817931 C T 0.032828 5.8599e-06
7:46818135 T C 0.342805 -5.2015e-05
7:46826056 C T 0.523230 -2.7701e-05
7:46830272 C T 0.064280 -7.9236e-06
7:46833122 C T 0.456016 -6.9433e-06
7:46837172 C T 1.391265 -5.5098e-05
7:46839744 T G 0.094837 -1.2866e-06
7:46855875 C T 0.069409 2.4555e-05
7:46866208 T C 0.582840 -4.3691e-05
7:46873024 C T 0.820824 -1.8363e-05
7:46885259 C G 0.034662 -3.1947e-05
7:46886623 A G 0.098939 3.1874e-05
7:46888346 G A 0.021218 2.3515e-05
7:46888951 C T 0.459096 -1.5394e-05
7:46896762 A G 0.375234 -7.6221e-06
7:46898474 A C 0.049226 1.8870e-05
7:46916134 A G 0.472712 4.8573e-05
7:46919215 G A 1.217967 3.5996e-06
7:46920958 T C 0.076819 -1.2276e-05
7:46927917 A G 0.073502 6.9250e-06
7:46938269 A G 1.410201 4.5439e-06
7:46940205 A G 0.068454 -2.8178e-06
7:46950625 A C 0.161525 4.2277e-07
7:46950791 C A 0.022877 -2.3734e-05
7:46951703 T C 0.496637 -2.3643e-05
7:46956047 G A 0.049573 -1.2526e-05
7:46958409 A G 0.689280 2.5341e-05
7:46958956 G A 0.069289 -1.3248e-05
7:46959091 C T 0.109242 2.5333e-05
7:46963350 A G 0.102253 -1.5836e-05
7:46965364 T C 0.061924 5.6428e-06
7:46968525 G A 0.036084 1.1736e-05
7:46970040 A G 0.628275 8.5783e-06
7:46970098 T C 0.157345 2.7956e-06
7:46971327 A C 1.354824 1.9981e-06
7:46971733 T C 0.511902 1.0528e-06
7:46972533 T G 0.079494 9.5810e-09
7:46980117 G A 0.040573 -3.1767e-05
7:46984440 C T 0.337877 -1.4856e-05
7:46985498 A G 0.022016 -2.0953e-06
7:46985897 T C 0.040200 -1.5107e-06
7:46986470 A G 0.030832 4.7125e-06
7:46987472 G C 0.041835 -1.1511e-05
7:46988659 C A 0.109427 2.1224e-05
7:46992517 C T 0.041706 2.9092e-05
7:46993024 G A 0.042111 -1.1214e-05
7:46995018 T C 0.544007 -2.8633e-05
7:47005959 T G 0.331344 -6.5980e-05
7:47011771 T G 1.037444 -8.6773e-05
7:47016392 A C 0.029495 5.9253e-06
7:47018960 A G 0.192903 9.6738e-06
7:47022589 A C 0.487682 -4.6867e-05
7:47023403 T G 0.068925 -5.2650e-05
7:47023745 T C 0.218694 4.8118e-06
7:47025103 G A 0.486082 4.5329e-04
7:47030491 G T 0.404063 5.9363e-05
7:47033003 C T 0.113581 8.7681e-06
7:47036388 A C 0.238834 1.4364e-05
7:47041825 T C 0.964435 -3.7086e-05
7:47042086 G A 1.593954 6.1022e-06
7:47059118 T C 0.056309 4.3726e-05
7:47059132 T C 0.022526 5.8768e-06
7:47060732 T G 0.850341 -4.4326e-05
7:47061110 A G 0.108297 3.4002e-05
7:47064441 T G 0.028794 4.2314e-06
7:47065952 G A 0.385020 4.2838e-05
7:47071667 T C 0.033857 -5.9178e-06
7:47072404 A C 0.076861 9.3939e-06
7:47075851 C T 0.120154 1.1717e-05
7:47076805 T C 1.228380 -2.4345e-05
7:47077443 G A 0.372200 2.8299e-05
7:47078436 G T 0.064572 1.6596e-05
7:47088047 G A 1.316549 1.0360e-05
7:47089010 A C 0.094411 -5.2747e-05
7:47089074 T C 0.187797 8.6776e-06
7:47091523 A C 0.132254 2.0981e-05
7:47093076 T G 0.063725 1.9300e-05
7:47098198 G A 0.061674 -1.0990e-05
7:47103348 C A 1.475809 -2.8274e-05
7:47105397 A G 0.722268 -3.1567e-05
7:47105963 G T 0.050521 2.2786e-05
7:47112337 A G 0.048408 9.2077e-06
7:47118917 G A 0.182967 2.2580e-05
7:47125329 G A 0.253327 -5.1793e-05
7:47126771 A G 0.040044 -7.7637e-06
7:47133929 A G 0.186580 7.2679e-05
7:47134743 T C 0.703728 1.8207e-05
7:47135107 T G 0.031280 1.2428e-05
7:47136472 G T 0.263801 2.1278e-05
7:47139672 G A 0.103837 3.2423e-05
7:47145978 T C 0.381378 -3.4729e-05
7:47154460 C T 0.030774 3.5997e-05
7:47154985 T C 0.929027 3.0083e-05
7:47157710 C T 0.106109 5.9684e-06
7:47159613 G T 0.021838 -2.1671e-06
7:47159740 A G 0.055809 -1.5449e-05
7:47178347 A G 0.154482 -2.2345e-05
7:47181208 A G 0.026587 5.7290e-06
7:47184108 G A 0.598735 7.5642e-06
7:47184254 C T 0.526895 1.5654e-05
7:47186075 G C 0.061716 -2.7502e-05
7:47198100 G A 0.029888 3.1417e-05
7:47209007 C T 0.940861 -1.1724e-05
7:47209554 G A 1.367353 -1.3893e-06
7:47211859 T C 0.561255 1.8466e-05
7:47214236 T C 0.151366 -4.4106e-05
7:47214699 G A 0.626263 8.3724e-05
7:47220826 G A 0.077945 7.7678e-06
7:47222755 T C 0.098920 -1.8366e-05
7:47223161 C T 0.062171 1.3357e-05
7:47223338 T C 0.100890 -3.4166e-05
7:47225542 C A 0.271857 -4.1078e-05
7:47230614 C T 0.034659 1.4805e-06
7:47230885 A G 0.668413 1.8492e-05
7:47232567 A G 0.064037 -1.4848e-05
7:47254128 G T 0.072823 2.0044e-05
7:47258173 A G 0.306059 2.3783e-05
7:47258929 C T 0.682451 -1.0412e-05
7:47263856 T C 0.267943 -4.9670e-05
7:47263961 G A 0.029651 2.7382e-06
7:47265286 G T 0.086284 2.9966e-05
7:47266875 C T 0.113000 1.1004e-05
7:47272215 T G 0.143534 1.8332e-05
7:47272944 A G 0.048736 -2.5258e-05
7:47274398 A C 1.214471 2.6820e-05
7:47275817 A G 0.073625 2.7204e-05
7:47279128 A G 0.598702 1.9053e-05
7:47283472 C T 0.803501 -2.8236e-06
7:47283766 G C 0.032536 -1.5374e-05
7:47285594 G A 0.041693 2.4437e-05
7:47298206 C T 0.390385 -3.3757e-05
7:47304109 C T 1.284383 -2.0218e-05
7:47306167 A G 0.070525 1.6383e-05
7:47311973 C G 0.073752 1.4931e-05
7:47312335 G A 0.076926 1.8412e-05
7:47316586 C A 0.891067 1.1224e-05
7:47323489 A G 0.031637 1.5701e-05
7:47324136 T C 0.172383 -6.0930e-06
7:47331594 A G 0.020299 4.6852e-06
7:47338056 C T 0.206256 -9.2995e-06
7:47342857 C T 0.107323 3.0253e-06
7:47345002 C T 0.693250 2.8376e-05
7:47347028 A G 0.021345 4.5426e-05
7:47351958 C A 0.632202 2.3143e-05
7:47356861 T C 0.387474 -3.6845e-05
7:47357097 C A 0.063242 -2.9365e-05
7:47358250 A G 0.094385 4.0717e-05
7:47358619 T C 0.157364 1.9048e-05
7:47373313 C T 0.039839 -4.2748e-07
7:47386790 A G 0.062732 1.2282e-05
7:47387441 T C 0.206860 1.2106e-05
7:47390394 G T 1.196191 2.2506e-05
7:47391321 A G 0.059395 -2.1002e-05
7:47392296 T C 0.048405 -5.3166e-05
7:47406661 T C 1.631865 1.1199e-04
7:47408443 G C 0.056740 -3.0858e-05
7:47408732 A G 0.028816 -2.5192e-05
7:47415320 T C 1.282630 2.8720e-05
7:47420727 T C 0.036331 6.0968e-06
7:47421238 C A 0.050700 2.7479e-06
7:47422049 C T 0.470580 2.9520e-05
7:47424465 T C 0.092701 -4.0670e-05
7:47425249 A G 0.051307 -3.9456e-05
7:47427319 A G 0.562281 -2.4015e-05
7:47430206 A G 0.131430 8.1542e-06
7:47433246 G C 1.344535 -2.4045e-05
7:47433733 C T 0.554033 3.9946e-06
7:47435954 G A 1.846872 -2.8288e-05
7:47436435 G C 0.023480 -2.1755e-05
7:47443627 T C 0.187842 -7.0582e-05
7:47445897 C T 0.066828 5.3350e-06
7:47448401 A G 0.130203 2.1876e-05
7:47453241 G A 0.120875 7.6838e-06
7:47453726 T C 0.037282 1.5506e-05
7:47455780 T C 0.149301 4.8621e-06
7:47459200 A G 0.062537 8.6954e-07
7:47463937 T C 0.859693 -3.7265e-06
7:47469692 A G 1.761909 1.3571e-05
7:47477293 G T 0.124649 4.1197e-05
7:47481373 C A 0.073291 -1.8600e-05
7:47481602 A G 0.897656 1.1114e-05
7:47485377 A G 0.718477 -1.0570e-05
7:47488467 G A 1.040956 -5.4050e-05
7:47495614 G A 1.404118 3.1719e-05
7:47495875 C A 0.473774 7.7241e-06
7:47498857 A G 0.083009 9.9612e-06
7:47505048 G A 1.309184 -3.7126e-05
7:47506994 T C 0.608050 3.0521e-05
7:47508525 C T 0.148484 -1.0793e-06
7:47512494 G A 0.119937 2.0544e-05
7:47522176 T C 1.304465 -3.8128e-05
7:47528577 A C 0.084096 2.0017e-05
7:47534102 G A 0.538729 5.9933e-05
7:47538547 G A 1.378619 -1.8690e-05
7:47539742 T C 0.025184 6.7830e-06
7:47540100 A G 0.316241 -1.7867e-05
7:47541168 T G 0.084687 3.6349e-06
7:47541288 T C 0.043400 -1.2908e-05
7:47541343 T C 0.067117 8.7521e-09
7:47542867 T C 0.041650 -7.9592e-06
7:47543793 C T 0.552238 1.4445e-05
7:47544242 T C 0.123971 -3.6377e-05
7:47546466 A G 0.377989 5.5598e-07
7:47557221 T C 0.929452 -1.6084e-05
7:47561331 T C 0.020764 4.7120e-06
7:47562643 C T 0.031157 3.1013e-05
7:47564823 A G 0.072551 -2.4181e-05
7:47564942 A G 0.670951 -3.5194e-05
7:47566143 T C 0.031472 -1.0177e-05
7:47566295 G A 1.863756 -2.4916e-05
7:47567227 C T 0.771984 1.6914e-05
7:47570032 A G 0.442971 -3.9606e-06
7:47575135 G A 0.734745 2.3780e-05
7:47581866 G C 0.031319 -5.1410e-05
7:47583870 T C 0.149834 1.6096e-05
7:47587877 T C 1.390291 -8.4578e-06
7:47589230 A C 0.408464 1.9133e-05
7:47592238 A C 1.105064 2.1335e-05
7:47597180 G T 0.106573 -1.3597e-05
7:47601318 C G 0.038820 1.3066e-05
7:47603073 T G 0.110322 -4.9335e-05
7:47608706 A G 0.714361 -1.2478e-06
7:47623658 A G 0.239552 -2.5934e-05
7:47625826 G A 1.050482 -4.0893e-05
7:47629909 C T 0.195305 2.1830e-05
7:47633187 G A 1.272607 3.6964e-05
7:47635408 C T 0.564582 -3.8576e-06
7:47636610 C T 0.704912 3.9610e-05
7:47638254 C T 0.050499 -2.6547e-05
7:47654775 C T 0.594710 -5.3023e-06
7:47657673 A G 0.230424 1.9552e-05
7:47661117 A G 0.023110 6.7101e-06
7:47665825 T C 0.059197 -6.0780e-06
7:47669324 G T 0.662421 7.4985e-06
7:47673601 C T 0.022153 -2.5805e-06
7:47676670 A G 0.040303 9.8258e-06
7:47678511 G A 0.795821 4.3238e-05
7:47678524 C G 1.451202 4.3218e-05
7:47683234 T C 0.049849 1.9146e-05
7:47684608 G C 0.708106 3.8277e-06
7:47686423 G A 0.435898 -4.6203e-05
7:47690476 A G 0.041472 -8.9782e-06
7:47691403 A G 0.488903 -1.2165e-05
7:47693064 G A 0.024042 -5.6969e-06
7:47700779 T C 0.557776 -7.4722e-06
7:47704843 G A 1.345843 -3.5522e-05
7:47706121 A G 0.623621 -6.3211e-05
7:47706389 A G 0.048054 5.0358e-05
7:47706986 G T 0.041089 -2.1633e-05
7:47710760 A G 0.545847 1.0107e-05
7:47716539 A G 1.129846 -1.2607e-05
7:47724420 C T 0.769783 9.7064e-06
7:47724948 T C 0.059684 -2.9434e-06
7:47731420 C T 0.201313 5.2816e-06
7:47732840 G A 0.090533 4.8071e-06
7:47732863 T C 0.323054 -1.1949e-05
7:47738225 T C 0.150687 -1.8804e-05
7:47739439 C T 0.658870 9.7628e-06
7:47741157 T C 1.079643 -4.1023e-05
7:47742558 C T 0.065147 -1.1145e-05
7:47744805 T C 0.443737 -1.0846e-05
7:47747166 G A 0.499059 -3.5279e-06
7:47747268 T C 0.640590 -2.5278e-05
7:47750564 A G 0.249906 1.1257e-05
7:47752147 T C 0.503304 -2.5748e-05
7:47754271 A G 0.038288 4.0064e-05
7:47756589 C A 0.663807 -1.5522e-06
7:47765421 C A 0.052800 1.3076e-05
7:47774206 A G 0.208622 2.4421e-05
7:47775355 G A 1.370654 -1.7806e-04
7:47777931 T C 0.061703 2.7497e-05
7:47779969 T G 0.357667 -3.0243e-05
7:47781626 A C 0.136503 2.8871e-05
7:47782640 A C 0.562755 -4.7499e-05
7:47784994 T C 0.620855 3.8080e-05
7:47788138 T G 0.117340 3.5098e-05
7:47790030 A G 0.245018 3.3208e-05
7:47791977 T C 1.397536 -2.4519e-06
7:47795133 T C 0.958401 6.8608e-06
7:47795656 T C 1.315608 -1.1046e-05
7:47796749 T C 0.191981 -5.6272e-05
7:47797900 T C 0.077010 -5.0190e-06
7:47803352 C T 0.060171 -4.3454e-05
7:47809188 G A 0.091256 7.1861e-06
7:47819104 A C 0.538064 -2.1854e-05
7:47827163 T G 0.257962 -1.4458e-05
7:47830624 T C 0.059191 1.3234e-05
7:47836100 A G 0.145611 -8.4612e-05
7:47837117 A C 1.490340 7.0362e-06
7:47840310 G C 0.035289 1.5946e-05
7:47841455 C G 0.222823 1.1583e-05
7:47847183 A G 1.251821 -1.4201e-05
7:47852837 T C 0.293387 -5.8781e-05
7:47871970 G A 0.258131 2.4331e-05
7:47874630 A G 0.259150 2.2545e-05
7:47876567 A G 0.151330 1.2879e-05
7:47880403 T C 0.326329 -3.9998e-05
7:47884829 A C 1.147344 1.3552e-05
7:47898751 T C 1.077617 1.4698e-05
7:47898998 C T 0.400136 -4.8537e-05
7:47902538 A C 0.088140 -2.1406e-05
7:47902551 T C 0.153070 -8.4071e-06
7:47904737 A G 0.930371 -7.3870e-05
7:47905121 A G 0.112922 7.8888e-06
7:47913844 C T 0.551661 7.9328e-05
7:47917087 T C 0.135536 2.1141e-06
7:47917452 T C 0.201923 7.5507e-05
7:47920788 T C 0.349128 1.4341e-05
7:47921682 T A 0.693396 -1.5931e-05
7:47921824 T C 0.683483 -8.5955e-06
7:47922766 C A 0.490545 -7.4092e-06
7:47925331 G C 0.823869 1.2760e-05
7:47927744 T C 0.047977 2.0996e-05
7:47930535 A C 0.048032 1.8912e-05
7:47936850 G A 0.828666 3.6360e-05
7:47943647 T C 0.055393 5.3030e-06
7:47947021 T C 0.189086 3.1197e-05
7:47948882 T C 0.219071 5.1869e-05
7:47950604 T C 0.108972 -1.9893e-05
7:47951430 A G 1.248312 -1.7373e-05
7:47954163 G A 1.013853 -4.5255e-05
7:47963981 G T 0.133089 1.6710e-05
7:47968927 A C 0.995492 -5.1723e-05
7:47970707 A G 0.020835 -1.8469e-05
7:47974116 A G 0.655819 -1.2240e-05
7:47977302 T C 0.200245 -5.8572e-06
7:47979716 C A 0.202786 -7.8305e-06
7:47979922 G A 1.031559 -4.2909e-05
7:47980291 A G 0.032423 -1.2109e-06
7:47984753 C T 1.474420 -2.4989e-05
7:47993055 G A 0.303241 1.5317e-05
7:47996278 A G 0.151460 3.5204e-05
7:48001054 T C 1.037840 -3.7344e-05
7:48010978 C T 1.472255 -1.3506e-05
7:48024277 G A 0.064628 -3.4540e-05
7:48026725 G A 0.030131 -1.3624e-05
7:48043659 T C 0.070688 -2.8442e-05
7:48045359 T C 0.033237 -1.2409e-05
7:48045416 T C 0.833963 4.2758e-05
7:48054767 T C 0.028544 2.5958e-06
7:48056220 C T 0.049960 -1.2863e-05
7:48062388 C T 0.068987 -7.5058e-06
7:48063975 G A 0.050557 2.6999e-05
7:48067524 A G 0.057665 2.7527e-06
7:48073694 T C 0.061223 8.9606e-06
7:48081095 T G 0.836641 4.6015e-05
7:48082988 A G 0.024178 1.1974e-05
7:48087655 G T 0.144569 7.7387e-06
7:48089571 A C 1.857593 1.8602e-05
7:48092601 T C 0.731106 4.3375e-05
7:48099400 T A 0.036814 1.0520e-06
7:48113037 G A 0.056967 1.8386e-06
7:48128850 A G 1.117353 8.4668e-05
7:48130141 A G 1.948038 -1.4577e-05
7:48131283 C T 0.134624 2.3096e-05
7:48131993 T G 0.065192 4.1929e-06
7:48134719 C A 1.123724 8.4880e-05
7:48138703 T C 0.039372 -1.0973e-06
7:48147634 T C 0.078539 -2.4445e-05
7:48148642 T C 0.020634 -3.7070e-05
7:48148710 T C 0.245943 -7.0154e-05
7:48152015 G T 1.452234 -1.6147e-05
7:48152304 C T 0.023717 3.0181e-05
7:48153662 A G 0.071165 -5.9761e-05
7:48153912 A C 0.046714 7.2488e-06
7:48171352 G A 0.537385 1.4387e-05
7:48173831 C G 0.231856 -8.5641e-07
7:48173919 A G 0.039583 1.6358e-06
7:48181985 C A 0.527424 1.1744e-05
7:48186932 T G 0.050768 1.5954e-05
7:48191115 C T 0.053738 1.4285e-05
7:48196153 C G 0.186801 1.5351e-05
7:48196190 T C 0.843853 2.5810e-05
7:48196475 A C 0.259137 1.2341e-05
7:48199634 C G 0.225367 1.3226e-05
7:48238305 G T 0.105837 2.4943e-05
7:48238342 A G 1.596239 -2.9589e-05
7:48243378 A G 0.037454 -4.2900e-06
7:48244392 C T 0.481908 1.6735e-05
7:48246292 G A 0.063440 -1.5189e-05
7:48258807 A G 0.066718 8.5742e-06
7:48263899 A C 0.056795 3.3510e-05
7:48279535 T C 0.766619 -1.9822e-06
7:48280990 T C 0.974962 -1.8781e-05
7:48284016 A G 0.027190 1.6088e-05
7:48285485 T C 0.881943 -2.6889e-05
7:48287840 A G 0.201991 3.3629e-05
7:48289921 C T 0.082947 -4.8721e-05
7:48294329 G A 0.214195 -3.6918e-05
7:48311658 A G 0.080746 -4.6902e-05
7:48312084 C G 0.129904 2.6361e-06
7:48312674 A G 1.008192 -2.4694e-05
7:48313757 A G 0.125214 3.8083e-07
7:48313881 C T 0.130446 1.5089e-05
7:48314151 G C 0.023883 -5.8150e-06
7:48314279 A G 0.259105 2.6144e-05
7:48315360 G A 0.059045 -9.5662e-06
7:48315796 A C 1.282462 -2.1567e-06
7:48315930 C G 0.189459 -4.2130e-05
7:48318242 A G 0.020897 -1.2449e-05
7:48318811 T C 1.500480 -3.2359e-05
7:48321717 G A 0.274461 3.1596e-05
7:48333569 A C 0.606573 -2.4332e-05
7:48336844 T C 1.255817 8.0408e-07
7:48340716 A G 1.308564 -1.6306e-05
7:48349647 T C 0.296487 3.4861e-05
7:48354238 A G 0.258124 3.4359e-05
7:48365257 C T 0.091467 3.2934e-05
7:48368222 G A 0.103419 2.6748e-05
7:48373777 T C 0.030783 6.7998e-05
7:48381902 G C 0.197943 -1.8828e-05
7:48384585 G A 1.338416 -5.0457e-05
7:48388377 G A 0.053764 -3.7938e-06
7:48397463 A G 0.047788 1.5375e-05
7:48399992 G A 0.051946 -6.4509e-05
7:48415116 G C 0.033451 -5.4846e-05
7:48417385 G A 0.063540 -4.1774e-05
7:48419451 G A 0.042994 -1.8841e-06
7:48420915 C A 0.085167 9.1180e-06
7:48426930 A G 0.354529 1.7167e-06
7:48428715 T A 0.141489 -1.9258e-05
7:48434008 T C 0.439865 -3.9666e-05
7:48443116 G A 0.472232 6.0357e-06
7:48443570 A G 0.882024 -8.6901e-07
7:48444380 A G 0.072489 -2.7936e-05
7:48450157 C T 0.978892 2.0344e-05
7:48450185 G C 0.023107 6.3506e-06
7:48451367 C T 0.708304 2.3952e-05
7:48453404 G A 0.296289 4.8992e-05
7:48453862 C T 0.413431 -7.5557e-06
7:48456030 C T 0.048882 -3.4965e-05
7:48456233 G T 0.950488 1.8361e-05
7:48456726 C T 0.193743 -3.0695e-05
7:48457088 G A 1.288489 9.4942e-06
7:48457486 G A 0.438440 -6.1941e-06
7:48460535 T C 0.051011 2.5304e-05
7:48461063 A G 0.607197 7.0164e-07
7:48479402 T C 0.597768 2.1632e-06
7:48481449 A G 0.195535 -4.0141e-05
7:48482244 C T 0.610498 2.0807e-05
7:48498051 G A 1.874442 -8.7204e-06
7:48506642 G A 0.248276 -3.4712e-05
7:48509062 A G 0.152612 4.0984e-05
7:48513286 C A 0.457577 3.1039e-05
7:48519740 T C 0.033909 2.5571e-05
7:48522846 G A 0.976529 2.4057e-05
7:48530497 A G 0.025379 -1.0197e-05
7:48541471 G A 0.149691 -4.9126e-05
7:48549947 G A 0.037512 -3.2508e-05
7:48557141 C A 0.119323 1.4612e-04
7:48559696 C T 0.080178 -7.2206e-05
7:48563913 G A 0.080165 -7.5812e-05
7:48568846 C A 0.259692 -3.2316e-05
7:48579358 T G 0.155904 -4.7022e-05
7:48591447 A G 0.025139 -4.6194e-06
7:48623156 A T 0.042851 -2.1980e-05
7:48627470 G A 1.320353 -2.7827e-05
7:48627948 A G 0.057772 2.3397e-05
7:48651404 C A 0.048155 -3.0172e-05
7:48657541 G A 0.595693 2.7256e-05
7:48678081 A G 1.247887 1.6518e-05
7:48678652 A G 0.033068 1.6203e-06
7:48681898 A G 0.190488 -3.3934e-05
7:48690088 A G 0.167647 -3.8185e-05
7:48694659 T C 0.138671 -2.7477e-06
7:48697724 A C 0.118132 4.5888e-06
7:48711374 A C 0.121030 -3.2940e-05
7:48721651 C T 0.511253 -1.4420e-06
7:48721846 C T 0.870628 1.0688e-05
7:48724347 C T 0.070223 -4.4399e-06
7:48724420 C T 0.150431 -4.0253e-05
7:48734373 G T 0.052862 3.2730e-05
7:48734424 A G 0.121485 2.1174e-05
7:48735819 A G 0.306906 -3.7710e-05
7:48743676 G A 1.186538 -2.1708e-05
7:48743823 T C 0.069367 9.6381e-06
7:48747643 G A 0.090133 8.1575e-06
7:48756104 G A 0.025616 1.5570e-05
7:48757295 A G 1.116262 -1.9881e-06
7:48762590 T G 0.172071 -9.4583e-06
7:48764792 A G 0.048652 -3.1723e-05
7:48766194 A C 0.031929 8.7824e-05
7:48773298 G A 0.310785 2.4832e-06
7:48788834 G A 0.022091 -2.3778e-05
7:48790807 C T 0.168682 -5.9832e-06
7:48792317 T A 0.052670 -4.1034e-06
7:48798637 C T 1.364821 4.2485e-06
7:48801114 T C 0.030728 1.2707e-05
7:48816922 A C 0.034912 -5.1430e-06
7:48823660 T C 0.149211 -5.3905e-05
7:48834211 A G 0.053663 2.0703e-05
7:48849768 T G 0.145605 -6.8292e-05
7:48855741 C T 0.357765 1.6318e-05
7:48858362 T C 0.055163 2.1116e-05
7:48860286 T G 1.702676 3.2568e-05
7:48865483 G A 0.097959 2.9127e-05
7:48866316 C T 0.893508 9.2472e-06
7:48871766 A G 0.036399 -3.2393e-05
7:48875732 C T 0.033451 -8.1568e-07
7:48876014 T C 0.566559 3.3221e-05
7:48880759 T C 0.092899 5.2542e-06
7:48881352 A G 0.114042 1.3232e-05
7:48898712 T C 0.656407 2.1326e-05
7:48900595 G T 1.898221 -1.4516e-05
7:48901428 A G 0.363984 -2.2021e-06
7:48906708 C A 0.250458 6.0337e-05
7:48911044 T C 0.376172 -1.3405e-05
7:48925401 C T 0.711352 -9.5644e-07
7:48925614 G A 1.464952 -1.7167e-05
7:48929993 A C 1.151382 6.1851e-06
7:48943352 C T 1.179254 2.6223e-06
7:48957971 C T 1.513256 4.4914e-06
7:48969278 C G 0.020416 -3.2893e-05
7:48982470 C A 1.299259 -4.9808e-06
7:48991301 C T 0.151320 -1.1150e-05
7:48992973 G A 0.031929 1.9077e-06
7:48994057 C T 1.742872 4.7613e-05
7:48994120 A G 0.211777 1.8639e-05
7:48997149 T C 0.032384 1.3780e-05
7:49004239 A G 0.064303 -9.2709e-06
7:49006647 A C 0.081194 -8.4320e-06
7:49014591 A G 0.050946 -1.2869e-05
7:49016252 G A 0.203987 1.5963e-05
7:49016312 A G 0.334895 -6.3856e-06
7:49030857 T G 0.035743 2.2794e-05
7:49032828 C A 0.721346 2.5360e-05
7:49035667 G A 0.082369 1.5435e-05
7:49037252 G A 0.078013 2.9207e-06
7:49050210 A G 0.027966 -1.6729e-05
7:49050666 T C 0.032595 1.9359e-05
7:49058920 G A 0.052459 2.5781e-05
7:49062417 G C 0.031384 1.0375e-05
7:49069961 C A 0.086365 -1.3546e-05
7:49084814 T C 0.050998 2.5891e-05
7:49089489 T C 0.235465 3.5182e-05
7:49093037 A G 0.039735 -5.5547e-05
7:49100170 T C 0.059493 4.2290e-05
7:49105630 A C 0.535785 -2.7380e-05
7:49109686 G A 0.101318 2.1463e-05
7:49114465 C T 1.009468 4.8235e-05
7:49117196 T G 0.122601 -2.1816e-05
7:49128684 G A 0.052443 -6.1643e-05
7:49135399 A G 0.056159 -7.9391e-06
7:49145219 T G 0.075537 2.9582e-05
7:49145538 A G 0.535311 -1.8583e-05
7:49145919 T C 0.041706 -2.0729e-05
7:49150105 A G 0.104720 5.6094e-05
7:49151296 T C 0.084265 -1.2323e-05
7:49153838 T G 0.287538 7.2286e-06
7:49158382 C A 1.574378 1.9383e-06
7:49160757 G A 0.021900 6.2209e-06
7:49160864 C T 0.287483 -4.8194e-07
7:49166040 T C 1.971352 -4.5641e-06
7:49167497 A G 0.065037 -2.3988e-05
7:49167957 T C 0.084797 1.3069e-05
7:49169802 G A 0.044497 3.0182e-06
7:49174989 A G 0.086157 1.8288e-05
7:49176562 A G 1.676433 -3.9254e-07
7:49179944 G A 0.465409 -1.8434e-07
7:49189109 C A 0.063878 -3.5821e-05
7:49197894 G A 0.051800 1.3223e-05
7:49198553 C A 0.110011 -5.4462e-06
7:49199907 G A 1.593717 2.1905e-06
7:49208963 T G 1.819714 1.3439e-05
7:49209674 T C 0.065183 -4.7942e-06
7:49213642 C T 0.192318 -1.2013e-05
7:49214970 G A 0.026600 -1.1271e-05
7:49218786 T C 0.059178 -3.0283e-05
7:49219907 G A 0.028034 1.8892e-05
7:49224919 A C 0.059717 2.1564e-05
7:49226368 T C 0.238347 4.7244e-05
7:49226544 T C 0.038353 8.7921e-06
7:49228566 A G 0.030342 3.4870e-05
7:49231916 C T 0.060466 -3.2357e-05
7:49237666 G A 0.053871 1.5940e-05
7:49238240 C T 1.465146 5.6221e-05
7:49243818 T C 0.098621 6.5632e-07
7:49260347 T C 0.059477 5.1198e-06
7:49263924 T C 0.023084 -6.1828e-06
7:49264527 G A 1.799005 1.1071e-05
7:49265271 A C 0.079896 -1.4256e-05
7:49265624 A G 0.116788 1.4333e-05
7:49284401 A C 1.582629 7.7423e-05
7:49286002 G A 0.295380 3.9173e-05
7:49286618 C T 1.496731 -8.7500e-05
7:49298105 C T 1.849868 -1.9384e-05
7:49301483 T C 0.797110 -3.3952e-05
7:49305681 A G 0.053868 -1.7792e-05
7:49308651 C T 0.512272 2.3403e-05
7:49318600 G A 0.126493 -5.7693e-06
7:49324612 G A 0.033218 -1.0569e-05
7:49327270 T C 0.334567 3.2392e-06
7:49334275 C T 0.080123 2.4137e-05
7:49341192 A G 0.072100 8.2805e-06
7:49356325 T C 0.151992 1.2449e-05
7:49358146 T C 0.045640 1.7443e-05
7:49363855 A G 0.449826 -5.5374e-05
7:49373765 G A 1.009880 2.0102e-07
7:49377090 T C 0.025898 -3.7627e-05
7:49378300 G A 0.166183 6.4943e-06
7:49379670 T G 0.065118 -1.9607e-05
7:49400655 G A 0.845466 -3.9465e-06
7:49405027 T C 0.085024 -8.2697e-06
7:49414027 T C 0.023461 -9.5363e-06
7:49415623 G A 0.869463 -1.3454e-05
7:49435299 T C 0.911288 -4.2446e-05
7:49435561 A G 0.773032 4.1080e-06
7:49439427 T C 0.096485 1.5771e-05
7:49448115 A G 0.043397 -1.2757e-05
7:49453492 G A 0.086790 1.5367e-05
7:49456824 T C 0.159467 2.8372e-05
7:49460197 A G 0.460034 3.0528e-05
7:49462933 G A 0.533721 -1.1266e-05
7:49463033 T C 0.056646 -9.3263e-06
7:49480763 C T 0.659146 2.9778e-05
7:49485813 A G 0.029277 1.9696e-05
7:49486629 G T 1.946259 -3.1745e-06
7:49487574 T G 0.838816 -1.6657e-05
7:49487953 C T 0.081882 4.2086e-05
7:49501540 T C 0.093412 -3.9924e-05
7:49508231 T C 1.789670 -8.6119e-06
7:49509613 C T 0.070064 -3.0358e-05
7:49512435 A G 0.470320 2.1198e-06
7:49512992 A G 0.063099 2.2802e-05
7:49516340 A G 0.035169 1.1247e-05
7:49524254 T C 1.940670 -8.8241e-06
7:49531606 A G 0.060869 1.7253e-05
7:49536308 C T 0.863042 -2.3529e-05
7:49539762 A C 0.023497 -9.1353e-06
7:49547139 T C 0.115665 -3.1526e-05
7:49556422 T G 0.053406 8.6816e-06
7:49561213 A G 1.603623 -8.1009e-06
7:49561502 T C 0.034149 -5.6853e-06
7:49562655 C T 0.342837 -4.3819e-05
7:49566552 G C 0.094239 4.0725e-06
7:49567245 T C 0.699985 5.8913e-06
7:49567989 A G 0.126555 2.6385e-05
7:49568088 A C 1.966620 -5.5181e-06
7:49587022 A G 0.788252 3.5900e-06
7:49592523 C T 0.043384 -6.5837e-06
7:49594805 G A 0.031731 -3.5049e-05
7:49603201 T G 0.046357 2.5191e-06
7:49605894 C T 0.040514 3.1596e-05
7:49617815 C T 0.356431 5.5035e-05
7:49621602 A G 0.055052 -1.3337e-05
7:49624618 A G 0.059762 -3.1650e-05
7:49625207 C T 0.874461 2.6064e-05
7:49628652 A G 0.049554 -1.7140e-05
7:49630943 C A 0.639061 4.9909e-05
7:49632815 T C 1.235141 9.1068e-06
7:49633269 A G 0.296759 3.9801e-05
7:49633565 T C 0.026252 -7.8031e-06
7:49634213 T C 0.474955 6.1873e-05
7:49640484 G A 0.677608 2.4365e-05
7:49641518 T C 0.065809 1.2297e-07
7:49650978 T G 0.408062 3.6683e-05
7:49651943 C T 1.085904 6.6599e-05
7:49655652 C T 1.583489 2.1115e-05
7:49658716 G A 0.165660 1.5677e-05
7:49659019 T C 0.045899 9.9741e-06
7:49659146 T C 0.024207 5.7132e-06
7:49662707 C T 0.096816 1.3575e-05
7:49665265 T C 0.032974 3.0034e-06
7:49665976 C T 0.482077 -3.4605e-05
7:49670734 T C 0.059379 -1.4920e-05
7:49671478 T G 0.190124 1.5801e-05
7:49674313 C T 0.066935 9.5161e-06
7:49676770 A G 0.183529 -2.5475e-06
7:49677390 T C 0.020747 -8.0615e-06
7:49682790 G A 0.070542 1.8225e-05
7:49682865 T C 0.881193 1.9908e-05
7:49684185 T C 0.078874 1.0706e-05
7:49706541 T C 0.033672 -1.3698e-05
7:49708382 A G 0.750471 1.5362e-05
7:49710000 C A 0.133816 5.8738e-06
7:49735969 A G 0.139830 2.9899e-07
7:49738893 T C 0.912830 -2.4078e-05
7:49741185 C T 0.033159 -9.9530e-06
7:49746308 C T 0.106671 -6.6187e-07
7:49746444 A G 0.512344 6.3697e-06
7:49746554 T C 0.601377 -4.6488e-06
7:49746596 T C 0.049307 -1.1935e-05
7:49748305 T C 0.222891 -1.4370e-05
7:49753309 G A 1.434571 1.2688e-05
7:49759582 G C 0.124731 4.9219e-06
7:49763858 G C 0.176359 1.7563e-06
7:49770218 A G 1.032023 1.9957e-05
7:49771765 C A 0.824501 2.5735e-05
7:49772589 G A 0.213455 6.8092e-07
7:49791523 C T 0.034253 6.4100e-08
7:49801060 C A 1.694737 7.3384e-06
7:49809603 C T 0.041274 -1.0873e-05
7:49817957 C T 0.046873 2.6361e-06
7:49818127 A G 0.919273 9.0876e-06
7:49823972 C A 0.466380 -2.4753e-05
7:49827987 T C 0.332142 7.9913e-06
7:49828018 G C 1.542767 1.9363e-05
7:49831456 G A 0.489571 1.6449e-05
7:49833688 T C 0.216828 -2.4686e-05
7:49839004 T G 0.025590 2.3318e-05
7:49840060 A G 0.052118 1.3459e-05
7:49842377 C A 0.126977 1.9370e-06
7:49846464 G T 1.242119 -4.1255e-05
7:49847386 A T 0.038642 -4.1699e-06
7:49851646 A G 0.085024 2.7105e-05
7:49852393 C T 1.025882 -2.3260e-05
7:49852730 G A 0.723186 -2.7240e-07
7:49859403 A G 0.087692 8.6625e-06
7:49860606 T C 0.039054 1.4796e-05
7:49868904 T C 0.026593 -1.1589e-05
7:49869567 A G 0.527031 3.3160e-05
7:49874533 C A 0.780310 -6.8737e-06
7:49875085 G A 1.870858 -3.1825e-05
7:49887018 A C 0.222819 -4.3661e-06
7:49887533 C A 1.849858 -3.6581e-05
7:49912200 T C 0.039632 -8.4837e-06
7:49915590 C T 0.036918 2.6995e-06
7:49916006 C T 0.023350 -1.2866e-05
7:49919909 A G 0.047454 -3.6313e-06
7:49922694 C A 0.103152 -5.9329e-06
7:49925058 A G 0.118794 -1.6133e-06
7:49928919 C T 0.452397 4.8677e-05
7:49949343 T C 0.081516 -4.6176e-05
7:49970254 G T 1.549242 -2.3154e-05
7:49998125 T G 0.036457 -9.0315e-06
7:50023804 T C 0.042397 -1.2128e-05
7:50026613 A G 0.772315 -3.2448e-05
7:50030966 A G 0.104201 -1.1941e-05
7:50035395 T C 0.081818 -5.1389e-05
7:50053789 T G 0.035970 3.2775e-05
7:50059439 G A 0.022825 1.1231e-05
7:50065268 T C 0.837355 -6.3998e-06
7:50070468 A G 1.570795 -2.7026e-05
7:50073888 C T 0.031812 9.7920e-06
7:50087970 T C 0.298327 -1.1620e-05
7:50094676 A G 0.093298 6.5469e-06
7:50097697 G A 0.081035 -4.7625e-05
7:50121056 G A 0.127649 -1.4560e-05
7:50123513 T C 1.939738 1.5388e-07
7:50127704 C T 1.703121 -1.4224e-05
7:50133272 C A 0.078958 3.6692e-05
7:50143144 A G 0.109952 1.7787e-05
7:50153367 A C 1.621881 4.4130e-06
7:50160029 G A 0.109654 -2.6580e-05
7:50170251 G A 0.137409 9.5368e-07
7:50173777 G A 0.847323 1.9063e-05
7:50175545 A G 0.041839 -1.1137e-05
7:50177269 C T 0.081159 8.9498e-06
7:50180112 C T 0.841052 1.8032e-05
7:50180972 T C 0.849160 -2.5154e-05
7:50194998 T C 0.824417 -2.0522e-05
7:50202523 C T 0.045039 -1.4408e-05
7:50203921 C T 0.551024 -3.8009e-05
7:50207872 T C 0.862870 1.3244e-05
7:50218523 C T 0.020991 -7.7871e-06
7:50222991 T C 0.169163 1.6253e-06
7:50225391 A G 0.922574 1.0333e-05
7:50228289 A G 1.177401 9.1511e-06
7:50231177 T C 0.085365 6.0425e-06
7:50242634 A G 0.147695 1.8168e-06
7:50242992 C T 0.052576 3.2000e-06
7:50245295 G A 0.358433 8.4562e-06
7:50250608 G A 0.210011 2.8218e-06
7:50251815 A G 0.188712 1.2451e-05
7:50252820 G T 0.412940 -4.1446e-06
7:50255485 T C 0.072908 -2.1027e-05
7:50260030 G C 0.080208 1.7342e-05
7:50260489 A C 0.069642 -4.5844e-07
7:50262040 A C 0.030563 1.4607e-05
7:50267315 A G 0.025616 1.6424e-05
7:50267680 T C 0.031689 2.0644e-05
7:50268841 A G 0.050911 1.1854e-06
7:50269672 A G 1.350442 4.1978e-05
7:50283106 T C 0.113507 1.0819e-05
7:50300254 A G 0.673171 1.7398e-05
7:50303038 T C 0.179549 2.6475e-05
7:50304461 T C 1.332545 2.9351e-05
7:50304861 T C 0.027911 7.5810e-07
7:50305863 G T 0.638652 2.4944e-05
7:50313352 A G 1.207152 3.9022e-05
7:50320928 T C 0.132861 3.2150e-05
7:50330088 C T 0.026012 1.7210e-05
7:50334481 G T 0.056192 1.8815e-05
7:50336551 C A 0.660798 -5.0148e-05
7:50337179 A C 0.037447 1.1606e-05
7:50339829 C A 1.360358 1.2047e-05
7:50345807 C T 0.159568 -8.4627e-06
7:50352695 T C 0.800064 -2.3924e-05
7:50354384 T C 0.050547 -1.7968e-05
7:50361683 A G 0.849400 -3.8925e-05
7:50363033 A G 0.287940 -1.2927e-05
7:50363192 A G 0.113250 -1.8555e-06
7:50364034 G T 0.086913 -2.8283e-05
7:50364626 A G 0.611419 -5.1652e-06
7:50365413 C T 0.071840 -2.5282e-05
7:50411178 T C 0.049830 2.0687e-05
7:50417104 T C 0.367012 1.5823e-05
7:50417177 C T 0.055419 -3.1122e-05
7:50417632 G A 0.215516 -7.0092e-05
7:50418625 C T 0.644718 1.0198e-04
7:50423591 A G 0.071353 5.8202e-07
7:50424981 A G 0.659477 6.1319e-08
7:50425191 C T 0.061330 -1.2451e-05
7:50428428 A C 0.745634 3.9026e-06
7:50429205 T G 0.226244 -1.0588e-05
7:50434179 G A 0.410954 2.2988e-05
7:50443614 A C 0.165651 3.1536e-06
7:50445412 G A 1.903466 9.0385e-06
7:50466304 G A 0.552264 -3.2260e-05
7:50470604 G T 0.548571 -3.5807e-05
7:50473082 T C 0.086125 -3.9328e-05
7:50474347 T C 0.035152 6.9312e-06
7:50476139 T C 0.993898 -2.2915e-05
7:50477407 T C 0.153054 -2.8564e-06
7:50480338 A G 0.035545 1.0236e-06
7:50494581 C T 1.644952 -1.0193e-04
7:50495635 C T 0.092341 1.7948e-05
7:50496841 T C 0.977120 -2.5885e-05
7:50509272 C T 0.043961 1.4432e-05
7:50514577 T C 0.203546 -4.7259e-05
7:50514904 T C 0.045416 1.9295e-05
7:50531713 A G 0.079283 -3.5813e-05
7:50537983 C A 1.378161 -4.5126e-05
7:50540089 C T 0.047035 -1.7978e-05
7:50547141 C T 0.143651 2.2478e-06
7:50550144 G A 1.141722 -2.4541e-05
7:50560832 T G 0.190734 -9.5911e-06
7:50572796 A G 0.036577 8.0120e-06
7:50575975 C T 0.242226 -9.9757e-06
7:50576853 T C 0.038340 -1.5015e-05
7:50583603 G C 0.045607 6.7096e-06
7:50587767 C T 1.503288 2.7922e-05
7:50595900 C T 0.036428 1.2624e-05
7:50596864 T C 0.454558 5.3142e-05
7:50600479 C T 0.098939 3.9469e-05
7:50609370 C T 0.090416 -9.6128e-06
7:50610918 T C 0.421399 7.0195e-05
7:50620021 C T 0.040037 3.3428e-05
7:50622712 A C 0.683474 4.5897e-05
7:50623020 G A 0.170565 -4.9356e-06
7:50623739 A G 0.053355 5.4050e-06
7:50625306 T G 0.143362 -2.2151e-06
7:50630015 A G 0.045367 6.2957e-06
7:50634308 A G 0.497514 5.7073e-05
7:50644812 A G 0.703332 4.0002e-05
7:50652442 T C 0.073038 -2.4692e-05
7:50659811 T C 0.040015 -5.5002e-06
7:50660951 A G 0.149951 -3.5666e-05
7:50665364 G T 0.074959 -9.7021e-06
7:50669732 T C 0.024775 -2.1446e-06
7:50669964 T C 0.348709 -2.5637e-05
7:50673857 A G 0.150905 -4.0328e-05
7:50673918 T C 0.040378 -1.2146e-05
7:50674162 A G 0.042533 6.5644e-06
7:50675193 G A 0.052050 7.3991e-06
7:50686149 T C 0.207476 -6.3345e-06
7:50691714 G A 0.050602 -1.2995e-05
7:50694027 A G 0.577452 -7.1752e-05
7:50694457 G A 1.223968 -3.0820e-05
7:50696094 T C 1.583762 -2.0887e-06
7:50696248 T C 1.709421 3.0162e-05
7:50702520 C T 1.078065 -5.6834e-06
7:50707770 C G 0.061846 -3.3999e-05
7:50712649 A G 0.029336 3.4039e-05
7:50713603 A C 0.027648 -1.0860e-05
7:50714675 A G 0.128525 1.5212e-05
7:50715165 T C 0.069431 4.9264e-05
7:50717977 A G 0.653914 1.3372e-05
7:50721628 T A 0.097631 -2.3837e-06
7:50723106 C T 0.240103 -1.4269e-06
7:50724545 C T 0.087991 -8.5991e-06
7:50731951 A G 0.150801 -1.8893e-05
7:50741702 A G 1.112835 5.6809e-06
7:50744908 T C 0.178903 2.8626e-06
7:50751090 C T 1.546912 -4.4404e-06
7:50758245 T C 1.461462 2.4070e-05
7:50762685 A G 0.127129 5.8732e-05
7:50762833 A G 0.083742 -8.7160e-05
7:50768579 T C 0.056779 -1.6764e-05
7:50787578 G A 0.024918 -1.0039e-07
7:50789189 G A 1.733764 7.6608e-06
7:50791579 C T 1.363919 5.6351e-06
7:50794329 T C 0.026853 1.3922e-05
7:50794453 A G 0.030462 -6.6176e-06
7:50796106 G A 0.050193 1.1459e-05
7:50806534 A C 1.536801 1.5598e-05
7:50809242 C T 0.030572 -3.3524e-05
7:50818807 T G 0.028115 -1.2623e-05
7:50820621 A G 0.037820 -1.8221e-05
7:50824005 G A 0.039070 -2.1474e-05
7:50824013 A G 0.026720 1.1139e-05
7:50825273 T C 1.000630 1.5055e-06
7:50825970 A G 0.095697 5.4279e-06
7:50835020 C T 0.082970 2.7909e-05
7:50836153 G T 0.177160 3.1632e-05
7:50859432 A G 0.029745 1.5637e-05
7:50864835 A C 1.734047 1.4823e-05
7:50866023 G T 1.556679 2.4672e-05
7:50868049 T C 0.150593 1.2650e-05
7:50883798 A C 0.340374 1.8989e-05
7:50883876 C A 0.174372 1.9300e-06
7:50884768 A G 0.028008 -2.2108e-05
7:50885877 A G 1.001198 -1.7466e-05
7:50888523 G A 0.026781 -4.3830e-06
7:50889126 T C 1.881852 -1.1341e-06
7:50889248 A G 1.932136 -5.7981e-06
7:50890958 C A 0.153648 -8.6065e-06
7:50897219 T C 1.699615 -7.5258e-06
7:50901104 T C 0.050281 -1.4727e-05
7:50901491 G A 0.654498 -4.2066e-05
7:50902861 G A 0.073979 1.7951e-05
7:50903714 T C 0.644877 -4.0664e-05
7:50915754 C T 1.041959 -1.1516e-05
7:50916732 C T 0.059103 1.8253e-05
7:50919678 T G 1.046292 -6.5730e-06
7:50926161 T G 0.022059 1.4320e-05
7:50926655 T C 0.038164 3.1488e-05
7:50933293 A G 0.058801 2.3182e-05
7:50934991 G T 0.632835 2.7059e-05
7:50937720 G A 0.045779 2.0858e-05
7:50937794 A G 0.111010 4.1995e-05
7:50949072 G A 0.867074 1.3843e-05
7:50949756 T G 0.125019 -1.8479e-06
7:50951882 A G 0.070451 -2.0270e-05
7:50989383 A G 0.233910 -5.4489e-06
7:50993320 C T 0.080860 1.6373e-05
7:50994268 G C 0.037905 -1.4143e-05
7:50994797 A G 0.032251 3.1388e-06
7:51006873 C G 0.052517 -3.0942e-06
7:51009890 T G 0.788508 6.0021e-06
7:51009990 C G 0.087595 1.2647e-05
7:51010811 C A 0.032001 5.3121e-06
7:51013768 C A 0.164229 -1.1536e-06
7:51018686 C A 0.073995 -9.2859e-06
7:51020819 C T 1.453127 1.7068e-05
7:51022067 T C 0.025373 1.1912e-05
7:51023959 C G 0.055237 1.5181e-05
7:51041279 T C 0.085440 2.2041e-05
7:51047979 T C 0.047097 -5.7378e-05
7:51052155 A G 0.025178 1.8190e-06
7:51052561 T C 0.036392 2.4687e-05
7:51062631 T G 1.383335 1.8886e-05
7:51069419 C T 1.924109 1.7178e-05
7:51082920 A G 0.080269 -2.0003e-05
7:51083891 C T 1.142823 -4.4651e-06
7:51087799 G A 1.642063 -3.3868e-05
7:51088988 A C 0.114656 -1.9978e-05
7:51092426 C G 0.372134 1.5362e-05
7:51093584 C T 0.050193 -2.0410e-05
7:51094216 T C 0.230249 1.6646e-06
7:51094269 A G 0.156144 -1.3884e-05
7:51096036 C G 0.324544 1.3741e-05
7:51096147 G A 0.115671 7.8364e-06
7:51096974 T C 1.333564 -6.6860e-06
7:51097063 G T 1.901541 -3.1517e-05
7:51108631 T G 1.892222 -2.5262e-05
7:51108851 C A 0.071330 2.5300e-05
7:51121341 A G 0.414401 7.1577e-06
7:51126604 G T 0.150110 -3.1769e-05
7:51129184 T G 0.029083 -1.0661e-05
7:51135574 A G 0.064829 -5.6115e-06
7:51136337 C T 0.131229 6.6570e-06
7:51144785 T G 0.888607 -4.1732e-05
7:51153721 A G 0.199271 -8.9908e-06
7:51154116 A G 0.034591 -9.3334e-06
7:51172434 C T 0.155134 4.3929e-06
7:51178361 T G 0.048087 1.8348e-05
7:51181969 A G 0.739584 -2.1578e-05
7:51185880 G C 0.940037 -3.0898e-05
7:51196639 G A 1.078594 -3.4852e-05
7:51199859 T C 0.086242 5.6739e-06
7:51200298 G A 0.920257 -3.0247e-05
7:51200917 G A 1.942718 -1.0542e-05
7:51205638 C T 0.447723 -2.3068e-05
7:51209864 A G 0.109631 2.2350e-05
7:51216310 A G 0.028076 -1.1283e-06
7:51218524 A G 0.291784 2.6032e-06
7:51231595 T G 0.063479 -3.5545e-05
7:51255652 T C 0.060233 -4.9497e-07
7:51276844 G A 1.521348 7.2138e-05
7:51280111 G A 0.026554 2.0158e-05
7:51280996 C T 0.148587 -8.5577e-06
7:51282063 G A 0.036350 1.5730e-05
7:51284215 T C 0.063647 -1.9805e-05
7:51289524 G A 0.134277 8.9873e-06
7:51296382 A G 0.030264 -1.0516e-05
7:51298586 C T 0.024973 -5.8544e-06
7:51302976 T C 0.067526 1.6231e-05
7:51307997 C A 0.345200 1.5676e-05
7:51310526 A G 0.087689 2.2726e-05
7:51315315 G A 0.491846 -8.7491e-06
7:51323457 T C 0.155929 -4.5790e-06
7:51327575 T C 0.900431 2.2079e-05
7:51340470 G A 0.039408 -6.0413e-06
7:51343838 T C 0.035678 -3.8250e-06
7:51346554 T C 0.189920 -2.8628e-05
7:51357993 A T 0.236316 6.0567e-05
7:51373210 C T 0.023350 2.7990e-05
7:51400718 A G 1.857700 -3.0389e-05
7:51401435 A C 0.026794 1.0000e-06
7:51406354 G A 0.115980 -1.5045e-05
7:51407842 A G 0.963449 -2.8696e-05
7:51408283 A G 0.026710 3.2832e-06
7:51412802 T A 0.068549 -6.9994e-06
7:51416721 G A 0.030852 1.3604e-05
7:51422174 A G 0.123238 -1.2757e-05
7:51428799 C T 0.781884 -1.8882e-05
7:51433916 T G 0.053553 -3.2210e-05
7:51436113 A G 0.521864 2.7818e-05
7:51439982 T G 0.297168 1.2271e-05
7:51442940 G A 1.257582 2.0706e-05
7:51490052 T C 0.025363 1.3507e-05
7:51497970 C T 0.729590 2.4265e-05
7:51506795 T C 0.251156 -1.0588e-05
7:51512484 A G 0.066452 -2.7352e-05
7:51520151 C T 0.143209 3.1535e-05
7:51520503 C T 0.882066 -3.1441e-05
7:51537143 C T 0.098839 1.8080e-05
7:51538743 A G 0.106875 -5.9928e-05
7:51540652 G A 0.216565 -4.8303e-05
7:51542925 G A 0.647669 2.4844e-05
7:51545664 T C 0.228487 -3.6040e-05
7:51546839 C T 0.406919 -5.9592e-05
7:51550923 G A 0.120683 1.2475e-05
7:51553585 A C 0.023597 -5.8414e-06
7:51566473 G T 0.133248 -7.6447e-05
7:51567382 G C 1.527090 1.5593e-05
7:51569642 G T 0.511286 4.7569e-05
7:51571492 A G 0.026184 3.6687e-05
7:51571678 C T 0.113854 -5.5772e-05
7:51573873 G A 0.215403 3.2967e-05
7:51578885 C T 0.092068 2.0409e-05
7:51585204 A G 0.055526 -2.7352e-05
7:51607075 T C 0.099559 -2.4830e-06
7:51632161 T G 0.429806 -3.7650e-05
7:51633081 G A 0.043997 1.0192e-05
7:51633166 A G 0.036262 -2.4896e-05
7:51636207 G A 0.487276 9.2284e-05
7:51645228 C T 0.034380 -2.1856e-05
7:51654644 T C 0.134838 -7.7477e-05
7:51657242 A G 0.083080 1.2246e-05
7:51668002 G A 0.083775 3.6348e-06
7:51674137 C A 1.330344 5.4243e-05
7:51674880 C T 0.390340 -3.8921e-05
7:51679299 A C 0.346547 -1.2709e-05
7:51680653 C T 0.257475 -1.5508e-06
7:51681123 G A 0.152476 -1.2283e-05
7:51681642 T C 0.276684 -1.6322e-05
7:51682401 A G 0.383530 -3.5320e-05
7:51683708 A G 0.295802 -4.0743e-05
7:51693250 T C 0.025580 5.8813e-06
7:51693443 G A 0.370527 1.1833e-05
7:51693636 T G 0.033792 -1.7967e-05
7:51694071 T C 0.140375 -3.4645e-07
7:51695528 T C 0.045805 -1.4968e-05
7:51696874 G A 0.414914 3.7486e-05
7:51697227 T C 0.281410 1.7583e-05
7:51697335 C T 1.112439 1.9797e-05
7:51698441 A G 0.036045 2.6334e-06
7:51710023 T C 0.023711 2.8950e-06
7:51714115 A G 0.088553 6.1900e-05
7:51715982 A G 0.110890 2.1931e-05
7:51718798 C A 0.095258 6.3233e-07
7:51719864 A G 0.091854 6.1652e-05
7:51722167 A C 0.077056 -2.4719e-06
7:51722488 T C 0.074381 1.6326e-05
7:51722546 T C 0.048973 4.0960e-06
7:51723816 A G 0.244151 3.5424e-05
7:51730710 C T 0.440738 1.3408e-05
7:51733629 T C 1.228263 2.7957e-05
7:51736014 C T 1.640489 4.7014e-05
7:51756770 A G 0.067085 -6.4641e-06
7:51760313 C T 0.304144 1.5341e-05
7:51766576 A G 0.239169 2.2246e-05
7:51774080 T C 0.438199 4.8989e-05
7:51774342 C T 0.727773 -3.8652e-05
7:51787481 T G 0.154540 -4.7186e-05
7:51793313 G A 1.932367 -3.9105e-05
7:51795300 A G 0.161382 4.0877e-05
7:51798145 A G 0.053887 -4.6622e-05
7:51805552 G A 0.109355 -6.0418e-06
7:51806112 G T 0.128197 -1.7054e-05
7:51806318 T C 0.561593 -9.9734e-06
7:51806617 C T 0.033555 2.4644e-06
7:51807239 A G 0.178793 4.2223e-06
7:51811870 A G 0.314478 -2.3152e-05
7:51814351 T G 0.326650 -1.2370e-05
7:51817947 C T 0.051898 5.1933e-06
7:51818184 T G 0.031160 -4.7367e-07
7:51818998 C T 0.337813 -3.1255e-05
7:51830314 G T 0.021312 -1.9646e-05
7:51833752 T C 0.104593 1.1490e-06
7:51833835 C T 0.359498 4.2140e-05
7:51835309 G A 0.176430 -6.2210e-05
7:51836390 A G 1.132030 3.2170e-06
7:51845731 C A 0.294465 1.0306e-07
7:51849478 G A 0.697551 -2.2057e-05
7:51850280 G A 0.026483 -4.5386e-05
7:51865608 G A 1.456714 -6.5319e-05
7:51870103 T C 0.048103 2.7444e-05
7:51870287 G T 0.144115 -3.1534e-05
7:51871375 T C 0.149334 -2.3210e-05
7:51876443 A G 0.544319 -2.4630e-06
7:51885521 A G 0.027349 1.2254e-05
7:51887620 C T 0.203361 8.5893e-05
7:51887749 A G 0.191059 -5.1284e-06
7:51888421 A C 0.050028 1.9130e-05
7:51889001 A G 0.076290 -5.7493e-05
7:51910022 G A 0.048863 -4.5304e-05
7:51921665 A G 0.828604 5.6574e-08
7:51926970 T C 0.060259 9.0294e-06
7:51935244 T C 0.048366 7.1869e-07
7:51935357 A G 0.042845 -2.0909e-05
7:51935864 A G 0.042452 2.7697e-07
7:51942062 A G 0.044205 -1.0199e-05
7:51946972 T G 0.596794 -9.7752e-06
7:51948471 T C 0.288262 -2.3404e-05
7:51948590 A G 0.308538 8.9533e-07
7:51951935 T C 0.773941 -7.3473e-06
7:51952293 C T 1.568185 -4.1752e-05
7:51957019 A C 1.512552 -6.1577e-05
7:51964855 G A 0.023902 -7.8644e-06
7:51966712 A G 0.026268 -1.6001e-05
7:51972617 G A 1.508933 -6.4238e-05
7:51974646 A G 0.059139 2.3389e-05
7:51983952 T C 0.025804 -1.3047e-05
7:51998701 T C 1.086875 -2.3619e-05
7:52005464 T C 0.026083 -6.0920e-07
7:52006648 T C 1.953517 9.6932e-06
7:52007592 A G 0.857852 3.0480e-05
7:52007717 G A 0.052605 -3.6631e-05
7:52025459 T C 0.091837 3.0029e-05
7:52039113 C T 0.200712 -1.0448e-05
7:52041287 G A 0.025379 -2.7875e-06
7:52048096 T G 0.467636 -9.9344e-06
7:52048379 G A 0.096976 1.3528e-05
7:52065413 C T 1.966721 7.2497e-07
7:52069611 G A 0.481726 -4.3301e-06
7:52073798 G A 0.832191 2.3671e-05
7:52083635 T C 1.329545 -7.4671e-06
7:52099541 A G 0.071152 5.1865e-06
7:52099777 G A 0.371222 -6.4672e-05
7:52102663 C T 0.112413 -3.0134e-05
7:52110788 C T 1.072353 -1.0377e-05
7:52140463 G A 0.834012 -1.6850e-05
7:52147360 A G 0.194912 1.4171e-05
7:52148995 G A 0.103824 1.3219e-05
7:52150755 C T 0.837017 -1.5511e-05
7:52164258 T C 0.053063 4.4554e-05
7:52167385 G T 0.458733 1.4058e-05
7:52167885 G A 0.601192 3.2607e-05
7:52176496 C G 0.733135 -5.7638e-05
7:52182994 A G 0.045935 1.4620e-06
7:52188578 T C 0.494099 2.0729e-05
7:52188744 T C 0.220317 -9.7270e-06
7:52197979 T C 0.647283 3.9620e-05
7:52198442 C T 0.034623 1.1236e-06
7:52209206 C T 0.070496 1.4500e-05
7:52209851 T C 1.909847 2.2714e-05
7:52218908 C T 0.606064 -1.2823e-06
7:52224517 T C 0.107920 -6.1225e-06
7:52229601 A G 0.393728 1.4053e-05
7:52238158 T C 0.037028 2.4024e-05
7:52239244 G A 0.214481 1.2634e-05
7:52242122 G A 0.891544 -5.5241e-06
7:52244143 G A 1.880323 -7.4581e-06
7:52251223 A G 0.057883 3.1012e-06
7:52252958 G A 0.888473 -2.2764e-05
7:52276695 C T 0.644741 -7.7307e-06
7:52292951 T C 0.051411 -3.8618e-06
7:52298446 T C 0.089595 -1.7819e-05
7:52301318 G A 1.742999 -3.7774e-06
7:52311680 A G 0.070107 4.1220e-05
7:52317183 G A 0.047389 -2.0363e-06
7:52319045 A G 1.491476 5.7866e-06
7:52333092 T C 0.050638 1.0653e-05
7:52344299 A G 0.091422 1.6451e-05
7:52347799 A G 1.958434 1.5231e-05
7:52352757 C T 0.396289 4.4471e-05
7:52353936 T G 0.031553 2.4253e-05
7:52365425 T C 0.071645 3.0767e-05
7:52365589 G A 0.168741 -9.0721e-06
7:52371416 C T 0.136406 4.2290e-06
7:52379298 A G 0.044656 2.6746e-05
7:52386244 T C 0.496832 -3.8663e-05
7:52389207 A G 1.445610 -1.2654e-05
7:52389607 T C 0.231405 2.4868e-05
7:52411850 A G 0.209534 -2.0172e-05
7:52418585 A C 0.071525 2.9417e-05
7:52419505 A G 0.165177 -4.8983e-06
7:52424279 T C 0.074985 1.4335e-05
7:52439858 C T 0.390677 -6.7668e-06
7:52447163 G T 0.047003 2.0212e-05
7:52470831 G A 0.062443 -3.4826e-05
7:52472450 T C 0.394124 -2.5072e-05
7:52476458 T C 0.034932 -6.1239e-06
7:52478235 T C 0.994193 -9.2231e-06
7:52478586 C T 0.100017 1.2711e-05
7:52489632 T C 0.048996 -6.0446e-06
7:52490315 A G 0.056042 -1.7362e-05
7:52492797 C T 0.271556 4.3996e-05
7:52493595 A G 0.080172 -2.4853e-05
7:52493720 T G 0.089510 1.7985e-05
7:52502485 G A 0.940760 -9.6623e-07
7:52506919 G A 0.229107 2.4256e-05
7:52518127 A G 0.269290 3.0985e-05
7:52519036 A G 0.135536 8.9547e-06
7:52526486 T C 0.172694 -6.9187e-06
7:52530282 C T 0.060314 7.1415e-06
7:52533469 A C 0.412755 -2.7626e-05
7:52535089 G A 1.903359 -3.4190e-05
7:52535941 T G 0.033409 2.3968e-05
7:52576011 A G 0.611936 3.2485e-05
7:52578288 C T 0.034951 -1.8113e-05
7:52591803 C T 0.037038 -1.9281e-05
7:52598324 G A 0.326699 -2.3363e-06
7:52598919 G A 0.072301 1.0207e-05
7:52612271 A G 1.868927 -5.9277e-05
7:52618448 G A 0.022432 -1.7938e-05
7:52621209 G A 0.044646 1.9595e-06
7:52621267 G T 0.052212 -8.9479e-06
7:52624094 C T 0.232330 -6.1614e-05
7:52631051 C T 0.060395 -2.5595e-05
7:52636511 C T 0.357375 9.0498e-07
7:52638939 T C 1.545396 -4.8970e-05
7:52652207 T C 0.188657 -1.2197e-05
7:52658913 G A 0.082785 2.6084e-06
7:52660426 T C 0.539372 -1.6420e-05
7:52660572 A C 0.049541 2.1343e-05
7:52661317 G A 0.155618 -6.0546e-06
7:52673102 T C 0.067659 -7.3288e-06
7:52673212 C T 0.103886 3.3034e-05
7:52682881 G A 0.039719 -2.6164e-05
7:52683518 G T 0.099319 2.7518e-05
7:52687791 G A 0.137438 1.6961e-05
7:52689316 C T 0.027807 -2.5975e-05
7:52695612 A C 0.030134 4.9609e-05
7:52699269 A C 0.139814 -5.1568e-05
7:52707122 T G 0.099984 2.9791e-05
7:52709328 A G 0.029050 -8.4414e-06
7:52718451 T C 0.658546 -1.3057e-06
7:52718934 T C 0.304118 -5.0428e-05
7:52728924 G A 0.074086 -2.1872e-05
7:52739951 C A 0.765989 1.4886e-05
7:52743803 T G 0.263159 -8.3399e-05
7:52751127 G A 0.567244 -3.2080e-06
7:52751348 A C 0.766839 1.1902e-05
7:52755185 A G 0.062589 9.7294e-06
7:52757542 G A 1.629911 9.6814e-06
7:52762420 T G 0.713803 5.3979e-05
7:52762484 C G 0.051109 2.8828e-05
7:52763990 C T 0.069357 1.2380e-05
7:52771787 T C 0.159740 -1.5428e-05
7:52774094 A C 0.029018 -1.9232e-05
7:52774228 T C 0.631472 7.1535e-06
7:52777330 T G 0.070256 -1.6624e-05
7:52782137 T C 0.247754 2.2965e-06
7:52787683 C T 0.550229 -8.2328e-06
7:52788107 A G 0.243119 -7.0219e-06
7:52791961 A G 0.034042 -2.3716e-06
7:52794612 C T 0.257394 -7.5332e-06
7:52796282 T C 0.222060 1.9578e-05
7:52798241 T C 0.954237 -4.0503e-05
7:52811249 A G 0.121079 -1.5767e-05
7:52826003 A G 0.651882 3.2760e-05
7:52843482 G A 0.167173 -4.8516e-05
7:52849760 C T 0.540524 -1.0781e-04
7:52852708 T G 0.085424 -3.9970e-05
7:52853966 G C 0.156786 -2.3898e-05
7:52855406 T C 0.537538 -1.3047e-04
7:52855878 A G 0.124770 -2.8264e-05
7:52857194 C T 0.919731 -2.6061e-05
7:52875602 A G 0.536882 -3.2743e-05
7:52876107 G A 0.072846 -1.1702e-05
7:52909632 A C 0.135666 3.0410e-05
7:52911672 G A 0.397098 -8.1272e-05
7:52923890 T C 0.121624 -9.9179e-06
7:52925625 A G 0.039576 -7.3235e-06
7:52928003 T C 0.134877 3.2746e-05
7:52941674 A G 0.183522 -5.2800e-05
7:52942820 A C 0.044689 -2.7868e-05
7:52943065 A G 0.029625 2.6716e-05
7:52943518 C A 0.089173 3.5243e-05
7:52948020 A G 0.059515 1.5871e-06
7:52950472 A G 1.897546 6.1669e-06
7:52952144 G T 0.376022 1.8424e-05
7:52954423 T C 0.084434 4.8633e-05
7:52957634 T C 0.166258 1.5282e-05
7:52959499 T C 0.044766 2.0353e-06
7:52968812 T C 0.024808 -3.7807e-05
7:52972427 C T 0.340929 6.8671e-06
7:52972539 C A 0.110066 8.4872e-06
7:52972707 C T 0.025412 -2.0141e-05
7:52974738 A G 0.110420 7.6925e-06
7:52978724 C T 0.602448 -9.6438e-06
7:52987937 C T 0.071028 -2.1682e-05
7:52990209 A G 0.667199 -3.1739e-06
7:52990517 A G 0.166657 9.6846e-06
7:52995409 A G 1.646030 3.3049e-05
7:52999623 T C 0.076504 1.9920e-05
7:53000402 C T 0.155878 -1.9337e-05
7:53006371 G A 0.540706 -5.6854e-05
7:53007049 C A 0.051109 1.6383e-05
7:53009355 C A 1.686638 -2.1763e-05
7:53009541 A G 0.063303 -1.3449e-05
7:53009639 C G 0.118057 2.2281e-05
7:53012905 C T 0.023828 -1.3621e-05
7:53015806 A G 0.598452 -3.5576e-05
7:53017205 A G 0.038333 -1.4367e-05
7:53021221 C T 0.206337 2.5238e-05
7:53037687 C T 0.666803 1.0904e-05
7:53045947 C T 0.084865 -3.8064e-05
7:53050551 T C 0.036905 2.9704e-06
7:53056764 G A 1.483287 -3.8817e-05
7:53058548 C T 0.028648 -8.1788e-06
7:53062963 A G 0.098381 -1.1520e-05
7:53070922 A G 0.140710 1.2173e-05
7:53074431 G A 0.193390 -1.3614e-05
7:53086341 C T 0.046857 -1.1529e-05
7:53090245 G A 0.082327 -4.1321e-05
7:53091663 T C 0.087189 -1.4461e-05
7:53100051 A G 0.123471 -4.6677e-06
7:53101127 T C 0.043838 5.5968e-05
7:53102597 T C 0.276431 -4.3405e-05
7:53103382 T G 0.529524 3.6091e-06
7:53103554 G C 1.027846 7.5875e-06
7:53103794 T C 0.274762 -4.0911e-05
7:53104812 A G 0.071674 -2.0226e-05
7:53105223 C T 0.047422 -1.0894e-05
7:53105335 T G 0.146825 1.9793e-05
7:53107239 C T 1.034656 8.8679e-06
7:53111699 T C 0.542572 7.8416e-06
7:53117591 A G 0.114695 1.5249e-05
7:53122696 G A 0.039167 6.1381e-06
7:53135769 A G 0.054504 -2.3063e-05
7:53135832 G A 0.729217 2.4344e-05
7:53139059 A G 0.065653 2.6409e-06
7:53142534 A G 0.201115 6.4131e-05
7:53145016 A G 0.312505 6.2420e-05
7:53150728 C T 0.377373 -6.3162e-05
7:53151866 A G 0.070827 3.0032e-05
7:53154944 C T 1.857489 -1.3784e-05
7:53159865 C T 1.307503 1.6680e-05
7:53164023 G A 0.077335 2.9545e-05
7:53168727 G A 0.521452 -1.8736e-05
7:53168801 T C 0.273669 -6.1471e-06
7:53171149 A C 0.498601 -3.8092e-05
7:53173471 A G 0.105415 2.1927e-05
7:53173916 G A 0.083139 -2.0631e-05
7:53177959 C T 0.092522 -8.1944e-06
7:53179538 T C 0.031296 -1.8569e-05
7:53180537 C T 0.353198 1.7222e-05
7:53181639 C T 1.541560 6.1361e-05
7:53181755 A G 0.221791 8.8295e-06
7:53182039 A C 0.179588 -8.5902e-06
7:53182182 G A 0.239006 1.3600e-05
7:53184663 C T 0.033818 4.6802e-05
7:53190120 A C 0.463403 1.1529e-05
7:53204272 A G 0.071314 -1.6014e-05
7:53212225 C T 1.543822 7.3615e-05
7:53216061 C T 1.083496 1.0748e-04
7:53244309 G A 0.053654 -2.8938e-05
7:53248853 C A 0.689157 3.6196e-05
7:53252525 T C 0.146078 -4.2675e-05
7:53252700 G C 0.276392 1.0435e-05
7:53253975 A G 0.051826 -9.1450e-06
7:53255329 A G 0.044211 -1.9113e-05
7:53269864 G A 0.902940 4.6749e-05
7:53282793 C T 0.062537 6.1837e-06
7:53282832 G C 0.138444 1.1493e-05
7:53286289 A C 0.032312 1.8188e-05
7:53303428 C T 1.586001 1.5265e-05
7:53303697 T C 0.026983 1.5010e-06
7:53311680 C T 0.092707 -2.1685e-05
7:53322147 T C 0.151970 -2.3449e-06
7:53327665 G A 1.723462 2.0309e-06
7:53330162 A G 0.046561 -1.7001e-05
7:53337382 T C 0.310781 9.5055e-07
7:53340367 C T 1.034863 1.3182e-05
7:53342665 G A 0.219872 2.2841e-05
7:53349438 G A 0.067059 5.8363e-07
7:53357828 G A 0.452598 -3.4104e-05
7:53363817 T C 0.030521 6.8122e-06
7:53367180 G T 0.069003 3.5576e-06
7:53380905 A G 0.134312 -1.4566e-06
7:53387080 C T 0.243242 4.1445e-06
7:53392376 T A 0.329688 -6.9947e-06
7:53402514 A G 1.033208 -9.1403e-06
7:53420491 A G 0.036925 -3.6679e-05
7:53421770 A G 0.055371 -2.2255e-06
7:53428475 C A 0.153044 1.7619e-05
7:53438252 A G 0.691147 -1.7653e-05
7:53446981 G T 0.080081 7.9107e-06
7:53448536 T C 0.107077 4.5203e-06
7:53454919 C T 0.097488 -2.2145e-05
7:53459144 C T 0.045854 -1.6227e-05
7:53459803 C T 0.029131 -1.6249e-06
7:53463426 A G 0.041086 -3.8795e-05
7:53471324 A G 0.056825 -2.6182e-05
7:53481463 A G 0.048980 1.1635e-05
7:53496499 G A 0.450634 -1.0398e-05
7:53502636 T C 0.116720 4.4968e-05
7:53506823 G A 0.027453 -6.3811e-06
7:53517822 T C 0.081301 5.3008e-06
7:53521685 C T 0.033234 -1.0786e-05
7:53525674 A T 0.031790 3.5725e-06
7:53538304 C T 1.570778 -1.1600e-05
7:53543886 T C 0.040404 2.2624e-05
7:53544560 A G 0.115548 4.2068e-05
7:53551496 G A 0.136649 2.6611e-05
7:53552890 A G 0.437593 -7.7142e-06
7:53560829 T C 0.117531 4.5081e-05
7:53579071 G A 0.090685 -1.8907e-06
7:53583058 T G 0.082181 1.5038e-05
7:53590556 C G 0.052797 1.7512e-05
7:53613284 T C 0.229058 1.7927e-05
7:53617396 C A 0.058954 -8.0002e-06
7:53619262 A G 1.298970 -3.1137e-05
7:53635363 C T 0.044478 8.5088e-06
7:53636270 G A 0.292387 1.1654e-05
7:53641334 T C 0.163427 -2.6107e-07
7:53641397 T C 0.043400 2.0258e-05
7:53653059 T C 0.191166 -4.0114e-05
7:53654764 G A 0.031799 5.4853e-06
7:53655073 A G 0.538327 -4.3653e-05
7:53668289 G A 1.910954 1.2242e-05
7:53684368 T C 0.454383 2.5996e-05
7:53690871 T C 0.204734 -4.2619e-06
7:53690899 T A 0.039460 1.8385e-05
7:53691045 C A 1.076092 8.8404e-06
7:53694935 T G 0.039206 1.9001e-06
7:53740664 A C 0.038531 -5.2388e-06
7:53771472 A G 0.041771 -2.4714e-06
7:53772035 C T 0.607203 -2.2101e-05
7:53778820 T C 0.032546 8.1571e-06
7:53781545 A G 0.052670 2.7145e-05
7:53789427 C T 0.264798 -8.3918e-06
7:53791492 C T 0.037483 -5.6427e-06
7:53792493 T C 0.020403 -3.8841e-05
7:53807049 C A 0.204948 -6.6503e-05
7:53825625 C T 1.058870 -1.0922e-06
7:53836224 A C 0.432756 2.7141e-05
7:53841647 C A 0.328244 -1.1201e-05
7:53861492 T C 0.022283 -1.2019e-05
7:53867294 G A 0.022429 -2.5015e-05
7:53873657 A G 0.039576 2.8092e-06
7:53875467 C T 0.068740 -3.3840e-05
7:53884371 A G 0.207441 -2.9639e-05
7:53901780 T C 0.216396 -1.8474e-05
7:53907069 T C 0.288732 -1.2524e-05
7:53915794 C T 0.060512 -1.9886e-05
7:53944849 A G 0.082080 6.4195e-06
7:53947754 T G 0.050680 -3.3936e-05
7:53952827 G A 0.074833 1.2529e-05
7:53963356 A G 0.938608 1.0199e-05
7:53985319 T C 0.022432 -3.4397e-05
7:53992577 C T 0.037204 -1.4180e-05
7:53998488 G T 0.472180 1.7437e-05
7:54007974 T G 0.066088 2.7454e-05
7:54015461 A G 1.865837 -2.2426e-05
7:54020125 T C 0.037713 -2.1860e-05
7:54022126 A G 0.039057 2.0787e-05
7:54033745 C T 0.285727 -9.2707e-06
7:54058657 A G 0.054452 5.2031e-06
7:54061706 A G 0.070012 -9.3582e-06
7:54061778 C A 0.549535 1.2398e-05
7:54067245 A G 0.043523 1.0079e-05
7:54067727 G A 0.055611 3.8514e-07
7:54070048 A G 0.064897 1.2128e-05
7:54073592 C A 0.106681 -2.0791e-05
7:54076537 A G 0.127950 -2.4533e-05
7:54081902 G A 0.228678 1.3096e-05
7:54084878 G A 1.734040 -1.3904e-05
7:54086285 G A 0.031676 8.1042e-06
7:54094891 G A 0.047944 1.5634e-05
7:54097273 C T 0.931305 -8.5782e-06
7:54097645 G A 0.863335 -3.2388e-05
7:54108811 T C 0.103305 4.7610e-05
7:54123251 T C 0.110261 -2.6463e-05
7:54134086 A G 0.144628 -2.0592e-06
7:54134886 A G 0.053069 6.8105e-06
7:54135039 G A 0.075543 4.5384e-06
7:54137188 C T 0.485481 2.3322e-05
7:54137993 C T 0.028083 -2.2874e-05
7:54140579 T G 0.070090 3.6405e-05
7:54146703 C T 0.395734 -3.3660e-06
7:54147947 G A 0.602039 6.4540e-05
7:54149136 G T 1.550249 7.1963e-06
7:54150375 T C 0.043150 3.5423e-06
7:54154649 A G 0.050395 1.9358e-05
7:54157453 G A 0.094814 -1.0449e-05
7:54160567 T C 1.730596 3.2847e-05
7:54168268 T C 1.786334 1.8763e-05
7:54175931 A G 0.137185 -5.4727e-05
7:54176608 A G 0.030517 -2.8054e-05
7:54179205 A C 0.136743 -5.6176e-05
7:54179720 T C 0.026343 -3.2297e-05
7:54181932 T C 0.399191 -4.5887e-06
7:54183880 C A 0.063537 6.1352e-06
7:54199435 C T 0.486121 -1.8618e-05
7:54208219 T C 0.262042 9.5129e-06
7:54208906 A G 0.026100 2.7521e-05
7:54215865 A G 0.177345 4.8809e-05
7:54219335 A G 0.523912 -4.4919e-06
7:54220436 T C 0.023487 -1.0614e-05
7:54228630 A G 0.033387 -1.5954e-05
7:54246115 G A 0.159104 4.5912e-08
7:54246778 G A 0.035577 7.5846e-06
7:54248786 T C 0.085531 -2.2216e-06
7:54249093 T C 1.854720 -1.3621e-05
7:54253488 G A 1.530426 -5.0704e-05
7:54256153 T C 0.030157 -2.0529e-05
7:54265587 A G 1.327439 -2.7053e-05
7:54272058 A G 0.032647 -7.7132e-06
7:54280641 T C 0.157286 1.2795e-06
7:54285930 T C 0.297324 3.8728e-05
7:54322255 T G 0.368989 4.8643e-05
7:54338515 T C 0.047811 1.3206e-05
7:54347228 C A 0.068945 3.1769e-06
7:54349464 T G 0.029615 -5.3178e-06
7:54350756 T C 0.069386 3.7882e-06
7:54396252 G T 1.951193 1.7121e-05
7:54399747 A C 0.072440 3.5586e-05
7:54409856 C A 0.189323 -1.1616e-04
7:54410947 C T 1.190637 -3.2997e-05
7:54411673 A G 0.036616 3.2004e-06
7:54416829 T C 1.271371 3.1893e-07
7:54421001 T C 0.032319 -1.1849e-05
7:54423235 T G 0.614130 -5.3163e-06
7:54430493 C A 0.212819 -3.5658e-05
7:54431325 C T 0.041547 -2.3408e-06
7:54438115 C T 0.093967 3.7913e-06
7:54438915 T C 0.033325 2.9602e-06
7:54444508 C T 0.040359 2.2970e-06
7:54467169 A G 0.037282 5.1173e-06
7:54497359 G A 0.092811 -8.0321e-05
7:54502781 G T 0.762480 -5.5294e-06
7:54513813 A G 0.150795 1.4748e-05
7:54530960 A G 0.042478 -4.1677e-06
7:54539559 G A 0.054205 2.7419e-05
7:54541012 A G 0.556117 -5.0403e-05
7:54551213 A G 1.343389 -2.7438e-05
7:54551971 A G 0.032312 -1.4729e-05
7:54556781 C T 0.068153 -1.8027e-05
7:54558984 A G 0.042205 1.7698e-05
7:54559369 T C 0.607187 -7.3281e-05
7:54564662 G A 0.582376 -5.3992e-05
7:54565514 A G 0.352542 1.8356e-05
7:54596264 G A 0.067244 1.5991e-05
7:54600570 G C 0.238591 2.2944e-06
7:54604087 A G 0.081587 7.9057e-06
7:54606918 C T 0.221976 -1.2471e-05
7:54607323 T C 0.230486 -2.9505e-04
7:54611463 A G 0.038989 3.1963e-06
7:54619264 A G 1.602604 -1.1201e-05
7:54621134 A C 1.508186 -4.1946e-05
7:54621692 A G 0.267508 1.9571e-05
7:54622982 G A 0.309113 -4.3357e-05
7:54633760 A G 0.242879 -1.5326e-05
7:54637498 G A 0.173181 1.4093e-05
7:54640692 A G 0.339780 4.1364e-05
7:54650221 A G 0.079974 -7.7941e-06
7:54652511 A G 0.327134 -1.5993e-05
7:54655459 G A 0.278180 -2.9074e-05
7:54662747 A G 0.046360 -2.5116e-05
7:54670408 A C 0.111010 5.7946e-06
7:54674897 C A 0.554384 -3.0965e-05
7:54675919 A G 0.473358 1.8014e-05
7:54681121 T C 0.040725 6.2685e-06
7:54683280 C T 0.218934 6.4327e-06
7:54690500 T C 0.864461 3.6826e-05
7:54691628 C T 0.323502 3.1992e-05
7:54695216 G A 0.096258 -3.1556e-05
7:54706018 A G 0.207308 2.3170e-06
7:54708799 T C 0.044896 5.1702e-05
7:54709291 A G 0.545013 -1.0755e-05
7:54710731 A C 0.988146 1.4284e-05
7:54712602 A G 0.023678 6.5772e-05
7:54726163 C G 0.041871 3.2433e-05
7:54727736 T C 0.047366 4.7087e-05
7:54728518 G A 1.820710 4.9157e-05
7:54733137 T C 0.413544 1.2668e-05
7:54734706 T C 0.362484 4.1835e-06
7:54738086 A G 0.649980 9.6121e-06
7:54744364 C G 1.201696 4.2284e-05
7:54748201 T C 0.040570 -3.0207e-05
7:54750577 C T 0.060090 -3.2130e-05
7:54750789 C T 0.422175 -5.3460e-06
7:54763208 G A 1.344369 1.7134e-05
7:54767684 T C 0.965004 -1.4107e-05
7:54771354 A G 0.099679 -4.5958e-06
7:54788140 C A 0.075144 4.2233e-05
7:54791241 A C 0.618544 1.1630e-05
7:54795349 G A 0.063027 -1.8027e-05
7:54796710 A G 0.115866 1.4571e-04
7:54814014 T C 0.505375 8.0793e-06
7:54814083 C T 0.052995 -2.2242e-05
7:54825867 C G 0.081052 -4.2819e-06
7:54826928 T C 0.120709 7.8651e-05
7:54853209 T C 0.030709 2.8441e-05
7:54855320 G A 0.053988 -2.7025e-06
7:54856528 A G 0.377366 -2.3574e-05
7:54864072 G A 0.409243 7.6907e-05
7:54866804 T C 0.081535 -4.9337e-05
7:54870521 C T 0.378226 -2.4578e-05
7:54888059 G A 0.139535 -5.5871e-05
7:54892635 G A 0.776035 -3.1171e-05
7:54893018 G A 0.098780 -1.4719e-05
7:54893417 T C 0.164531 2.9340e-05
7:54896202 G T 0.054316 8.8160e-06
7:54898240 G A 0.071197 5.4295e-06
7:54899103 G A 0.482359 -1.3776e-06
7:54905350 C T 0.466519 -2.4242e-05
7:54905526 C G 0.354908 -2.4734e-05
7:54906722 A G 0.400363 9.1463e-06
7:54909177 C T 0.038671 -6.9126e-06
7:54910173 G A 0.034058 -3.3799e-05
7:54912760 C T 0.023974 -2.7807e-05
7:54914417 A G 0.067737 3.0472e-06
7:54925645 T C 0.276070 -1.5389e-06
7:54931455 C A 0.051398 -2.0285e-05
7:54935082 T G 0.233430 1.7505e-05
7:54941222 C T 0.269413 8.3876e-06
7:54952638 A G 0.021533 4.7538e-06
7:54966019 G A 1.011523 6.7289e-05
7:54966274 C T 0.077332 2.1707e-05
7:54966505 A G 0.024224 4.7252e-06
7:54966538 A G 0.054147 -4.7614e-06
7:54978924 T C 0.567555 1.4547e-05
7:54995420 A G 0.030047 -3.5368e-06
7:55003988 G A 1.957993 -3.2844e-05
7:55009949 G C 0.407212 -9.0340e-05
7:55032806 C A 0.049612 4.2523e-05
7:55035100 T G 0.076657 -7.4806e-07
7:55037762 C T 0.609871 4.6883e-05
7:55045866 C A 0.188225 -1.4641e-05
7:55050103 A G 0.426190 -5.8211e-06
7:55050131 C T 0.030310 -2.7871e-05
7:55063886 T C 0.092068 -5.1742e-05
7:55071063 T C 0.068422 -4.1148e-05
7:55074786 A C 0.605755 8.0768e-05
7:55082460 A G 0.061070 1.2444e-05
7:55089831 G A 0.305835 -6.6341e-06
7:55110897 A G 0.069133 6.6702e-06
7:55112037 G A 0.031176 5.3528e-06
7:55114316 G A 0.304127 -2.5872e-05
7:55117597 A G 0.025055 -1.6800e-05
7:55120926 C T 0.114234 -3.8293e-05
7:55121491 T C 0.039421 -1.3020e-05
7:55123968 T C 0.532676 4.9914e-05
7:55126929 T C 0.051329 -3.1333e-05
7:55128339 G T 0.373848 -2.3974e-05
7:55128719 T C 1.628006 1.3919e-05
7:55131359 A G 0.057850 9.3969e-06
7:55131829 G A 0.721245 -1.2882e-05
7:55145382 T C 0.374932 -1.1708e-05
7:55156673 A G 0.057081 -8.3900e-06
7:55159349 G A 0.360582 1.0528e-06
7:55160538 G A 1.358657 8.7244e-08
7:55161746 C T 0.114075 -1.1735e-05
7:55162336 C T 0.899944 -3.9953e-05
7:55166831 A G 0.042686 -2.1811e-05
7:55167063 T C 0.106723 2.3599e-06
7:55170883 T C 0.281290 -5.5616e-06
7:55171190 A G 0.276700 -3.7055e-05
7:55171468 T C 0.080058 -6.9596e-06
7:55173675 G C 0.614643 3.1510e-05
7:55173995 T C 0.113730 -3.2606e-05
7:55175876 G A 0.496647 -3.7205e-05
7:55179130 C T 0.053167 -1.6784e-05
7:55179844 A G 0.264606 -4.7720e-06
7:55181798 T C 0.173207 -2.5934e-06
7:55187715 A G 0.043322 -2.5566e-05
7:55187992 A G 1.135455 6.1563e-05
7:55190672 A C 0.207217 -9.3145e-05
7:55191252 T C 0.022510 1.9476e-05
7:55191509 C G 0.033705 -3.1090e-05
7:55193708 A G 0.113341 2.9257e-05
7:55198347 T C 0.120771 1.1236e-06
7:55201536 G T 0.067189 3.0637e-05
7:55203838 A G 1.734589 1.9321e-05
7:55203978 T C 0.473848 2.5103e-05
7:55205243 G A 0.023594 -1.5423e-05
7:55206861 T G 0.119739 1.3587e-05
7:55212613 T C 0.021250 -4.8237e-05
7:55220177 G A 1.165787 -1.1635e-06
7:55221167 G A 0.240392 1.7977e-05
7:55225170 C G 1.773545 1.4901e-04
7:55228379 A G 0.169185 7.4605e-06
7:55229255 A G 0.506122 2.1529e-05
7:55232246 C T 0.429222 2.2783e-05
7:55233185 T C 0.111432 -4.8302e-05
7:55237132 T C 0.041719 3.3349e-05
7:55243754 G A 0.605743 2.1528e-04
7:55243809 T C 0.633634 5.5325e-06
7:55274084 C T 0.184175 -3.7467e-05
7:55275910 T C 0.054299 -1.0297e-05
7:55276094 G A 0.353126 4.0185e-05
7:55276441 T C 0.063758 -2.3611e-06
7:55277751 C T 0.052777 -8.1184e-06
7:55283081 G T 0.146562 -2.3217e-06
7:55289760 A G 0.040748 2.0347e-05
7:55290266 A G 0.043789 1.2630e-05
7:55291726 C T 0.726805 4.0309e-05
7:55301435 G A 0.575537 -1.5281e-05
7:55301772 A G 0.027706 -1.5587e-05
7:55303300 A G 0.230418 1.6956e-06
7:55303734 G A 0.031251 1.0774e-07
7:55306322 T C 0.058834 -3.4558e-05
7:55306472 T A 1.748702 6.8345e-05
7:55307104 G A 0.664541 1.0046e-05
7:55312371 T C 0.059210 -1.0937e-05
7:55313123 A G 0.049145 -2.2100e-05
7:55324082 C A 0.392157 3.8189e-05
7:55328519 T C 1.449157 -1.9314e-05
7:55337132 T C 0.049619 -1.4034e-05
7:55337264 A G 0.709849 -4.1472e-05
7:55340525 C T 0.675852 2.4914e-05
7:55342649 G A 0.399360 -5.3959e-06
7:55344077 T C 0.064423 1.9248e-05
7:55375106 C T 1.939930 9.3863e-06
7:55380566 C T 0.040079 -1.2422e-05
7:55388586 A G 0.497238 -2.2504e-05
7:55394531 G A 0.757410 -3.3645e-05
7:55397953 C T 0.706889 9.0479e-06
7:55399164 A G 0.036363 -1.8651e-05
7:55401299 C T 1.462303 -2.7906e-05
7:55415299 G A 0.028148 -4.1911e-05
7:55416327 G A 0.253856 -7.6194e-06
7:55419663 G A 1.496718 -2.5905e-05
7:55423113 A G 0.100724 6.0735e-06
7:55424660 A G 0.201059 7.8891e-06
7:55428967 T G 0.861127 -3.9541e-06
7:55447208 C A 0.410263 1.6038e-07
7:55457780 C T 0.067812 -3.0393e-05
7:55472780 C T 0.662570 -5.1755e-06
7:55478329 T G 0.072489 -1.7785e-05
7:55490914 A G 0.157296 -3.3299e-05
7:55495109 A G 1.325634 -6.0704e-06
7:55499606 T C 0.142904 -1.3778e-05
7:55509261 T G 0.176437 -1.7578e-05
7:55535038 C T 0.632400 8.3740e-06
7:55541686 A G 0.028868 -1.5210e-05
7:55554051 C T 0.029680 -4.1497e-05
7:55554182 G A 0.343668 -6.9875e-06
7:55555266 C T 0.038934 3.6516e-05
7:55556428 C T 0.060554 -1.0091e-06
7:55558778 G T 0.779255 3.2110e-05
7:55561444 C T 0.063050 3.2774e-05
7:55563674 A G 0.046685 -6.1021e-06
7:55570725 G A 1.373679 7.3216e-05
7:55582046 A G 0.057626 4.5747e-06
7:55582312 A G 0.115486 8.6061e-07
7:55593929 T C 0.089984 -2.7585e-05
7:55601336 C T 0.186155 -2.2522e-06
7:55604862 A G 0.115220 7.3651e-05
7:55612169 G A 0.186966 -2.4665e-05
7:55616075 A G 0.036042 2.7152e-05
7:55623615 A C 0.384416 -3.1625e-05
7:55625007 A G 0.031799 2.7847e-06
7:55628960 C T 1.437184 4.1675e-05
7:55637887 G A 1.972813 4.7871e-05
7:55654430 A G 1.509660 1.9873e-05
7:55655329 T G 0.652573 1.6126e-06
7:55655926 T G 0.028502 -3.1844e-05
7:55657718 T C 1.441390 3.0435e-06
7:55658415 A G 0.602857 3.4265e-06
7:55660417 G A 0.275431 -6.3695e-06
7:55661857 T C 0.319233 -6.4861e-06
7:55662486 G T 0.047321 -2.9511e-06
7:55664586 A G 1.032932 -2.1288e-05
7:55664803 C T 0.598968 -2.0389e-05
7:55668480 T C 0.455792 -1.8054e-05
7:55677844 A G 0.024538 -1.5962e-05
7:55679091 C A 0.296234 -1.0899e-05
7:55684263 G A 0.244576 -3.9444e-06
7:55684271 C T 0.140713 -1.5011e-06
7:55691214 T C 0.677926 3.2962e-05
7:55699873 T C 0.489169 -1.2509e-05
7:55699906 G A 0.098767 -1.1753e-05
7:55702579 G A 0.329055 -1.6749e-05
7:55707690 T C 0.039041 -8.2509e-06
7:55713996 A G 0.147445 3.9626e-06
7:55717889 A G 1.544663 1.7547e-05
7:55721724 T G 0.644173 1.1468e-05
7:55723647 C T 0.055296 1.1662e-05
7:55725619 A G 0.080879 1.3933e-05
7:55728476 G A 1.318821 1.5363e-05
7:55730415 G C 1.022020 2.2450e-05
7:55732175 T C 0.182497 4.4826e-05
7:55743128 T C 0.197181 -2.2062e-05
7:55743275 C T 0.360550 -2.0221e-05
7:55752586 G T 1.498760 -4.2532e-06
7:55763607 T C 0.878038 -1.1432e-05
7:55768348 G A 0.050784 -1.4633e-05
7:55776532 G A 0.207418 -5.1854e-05
7:55798357 T C 0.637363 8.4702e-06
7:55801674 A G 0.097966 1.4338e-05
7:55804513 A G 0.039492 1.9246e-06
7:55831366 A G 0.040359 1.0517e-05
7:55839734 T C 0.168673 -6.9584e-05
7:55842860 T C 0.397828 -2.4057e-05
7:55848150 G A 0.535642 -1.1315e-05
7:55855180 A G 0.305530 -2.0854e-05
7:55866443 G A 0.285052 1.1379e-04
7:55888906 T C 0.200693 -1.2733e-04
7:55889016 C T 0.054172 1.1135e-05
7:55932373 C T 0.102295 1.2959e-05
7:55950947 A C 0.264022 -1.0925e-05
7:55957708 T C 0.392190 -7.4693e-06
7:55961981 T C 0.444032 -1.5015e-05
7:55971453 C T 0.078705 -1.3745e-05
7:55976548 G A 0.463037 -1.3022e-05
7:55980675 A G 0.107128 5.6485e-06
7:55983468 A G 0.086018 -3.4580e-05
7:55991292 A G 1.506771 -3.9538e-05
7:55998471 G A 0.373195 -9.2692e-06
7:55999910 C T 0.066760 6.0065e-05
7:56020113 G A 0.105515 8.0551e-06
7:56022689 A G 0.027038 -2.4917e-05
7:56025476 A G 0.053050 -1.2569e-05
7:56028095 A G 1.901772 -3.4162e-05
7:56032902 G C 0.656601 1.9679e-05
7:56037945 A G 0.087352 1.5765e-05
7:56043949 C T 0.068380 -6.8969e-05
7:56047572 T C 0.829091 -1.5632e-05
7:56107994 C A 0.092220 -2.4888e-05
7:56108410 A T 0.515129 2.1134e-05
7:56121833 A G 0.022442 1.5527e-05
7:56122499 T A 0.055364 1.5698e-06
7:56125251 G T 0.041053 -1.4397e-05
7:56125757 G A 0.036522 1.0417e-05
7:56132957 G A 0.035048 2.2467e-06
7:56140618 G T 0.114013 -9.2287e-06
7:56142161 G C 0.072226 5.5300e-05
7:56145825 A G 0.039226 -1.6276e-05
7:56147589 G A 0.464442 -5.2233e-06
7:56152431 T A 0.962137 1.1578e-05
7:56160977 G A 1.413223 -4.7570e-06
7:56173816 G A 0.448534 -1.1239e-05
7:56174140 T G 1.567309 -2.9698e-05
7:56183895 A C 0.021059 -1.4870e-05
7:56184174 A C 0.039223 -2.6747e-05
7:56195535 G A 0.311388 -2.5499e-05
7:56207115 G A 0.083875 -2.7408e-05
7:56208847 A G 0.259111 -1.1191e-05
7:56224480 C T 1.038077 -9.6651e-05
7:56227527 A C 0.048480 -3.3999e-06
7:56230598 A G 0.283705 -4.9271e-06
7:56237280 C T 0.365055 3.2185e-05
7:56241718 G A 1.571658 -1.9546e-05
7:56245605 T C 0.131352 1.6251e-05
7:56263268 G A 0.039304 -2.5247e-05
7:56285183 C A 0.105402 -1.1041e-04
7:56296924 T C 0.377688 -7.1138e-05
7:56306368 T C 0.076491 -2.0281e-05
7:56310523 G A 0.404527 -2.3864e-05
7:56315096 C T 0.054040 6.3600e-06
7:56315178 G A 1.081827 3.5012e-05
7:56316120 G T 0.157189 2.7314e-05
7:56317934 T G 0.620495 -2.7051e-07
7:56323262 A G 0.036899 -8.8977e-06
7:56325121 T C 0.052083 -3.0225e-05
7:56348937 G A 0.041241 3.2797e-06
7:56349605 C A 0.489961 -3.0298e-05
7:56357689 G C 0.043423 4.6516e-05
7:56361121 A G 0.085557 -4.3949e-05
7:56361258 A G 0.976503 7.1068e-05
7:56368649 C T 0.313196 -1.1414e-05
7:56369816 A G 1.640229 3.7029e-05
7:56373413 G A 0.031098 1.9190e-05
7:56395833 T C 0.034607 -5.5053e-05
7:56419223 G A 0.080967 -1.7158e-05
7:56432714 A C 0.463929 -2.2541e-05
7:56475495 G C 0.034948 -3.0344e-05
7:56504381 T G 0.815348 3.3322e-05
7:56508528 T C 0.028888 3.9638e-06
7:56524471 A G 0.340214 5.3117e-05
7:56526193 A G 0.068224 -8.3052e-06
7:56533302 A G 0.041962 -3.0956e-06
7:56538098 G A 0.460940 -2.6041e-05
7:56540184 A G 0.024279 -5.7708e-06
7:56545378 C T 1.433558 1.6857e-05
7:56549467 T G 0.086384 -1.7953e-05
7:56550963 G A 1.656881 2.0389e-05
7:56554326 C T 0.059973 3.0114e-05
7:56555498 T C 0.052962 -2.5328e-05
7:56560381 A G 0.064650 4.4747e-05
7:56562763 T G 0.591409 -7.5756e-06
7:56580547 T C 0.130635 3.1846e-05
7:56580735 T C 0.133657 1.5769e-05
7:56583397 A G 0.052521 -3.2749e-05
7:56593471 T C 0.080331 -1.5299e-05
7:56593553 T C 0.600653 -8.2527e-06
7:56595049 A G 0.034633 -2.3417e-05
7:56610536 G A 1.487043 5.7077e-06
7:56621163 A G 0.440218 -2.6887e-05
7:56641981 T C 0.073638 3.6847e-05
7:56642650 C G 0.063991 -1.8317e-05
7:56645741 G T 0.585446 -8.2887e-06
7:56672081 T C 0.068883 1.1249e-05
7:56677033 A G 0.596401 -4.4775e-06
7:56684532 A G 0.068156 -1.8710e-05
7:56692154 A G 0.062086 -2.4217e-05
7:56693762 G A 0.163616 7.1906e-06
7:56705909 G A 0.407692 -5.0415e-06
7:56708904 G A 0.033727 -3.1466e-06
7:56724696 A G 0.229441 1.9975e-05
7:56726964 C A 0.036168 -6.4183e-06
7:56734410 T C 0.029063 2.3727e-05
7:56736211 G A 0.150937 1.5854e-05
7:56737471 G A 1.274181 1.1759e-05
7:56747355 A G 0.042072 5.0456e-05
7:56747946 C T 0.092931 9.9550e-06
7:56753884 A G 0.024019 -2.9676e-06
7:56757816 G A 0.388035 -4.2049e-06
7:56772559 G T 0.228652 2.4757e-05
7:56779764 G C 0.169718 -4.6984e-06
7:56791770 G A 0.052384 1.0151e-06
7:56795998 A G 0.092659 2.0802e-06
7:56817507 C T 0.062596 3.7431e-05
7:56818525 A G 0.143660 -1.3931e-05
7:56821296 A G 1.402398 7.4150e-07
7:56824493 T C 0.211991 1.7727e-05
7:56833052 G A 1.517482 1.5871e-05
7:56849164 A G 0.286804 -2.5786e-05
7:56871430 G A 1.906066 -3.2627e-06
7:56878413 A C 0.020975 2.4718e-05
7:56896559 C T 0.204098 2.4154e-06
7:56928470 C G 0.693863 -1.5213e-05
7:56945070 T C 0.403171 8.1726e-06
7:56948627 G T 0.084271 -1.2874e-06
7:56973226 C T 0.282147 -1.9733e-05
7:56973299 A C 1.905770 6.4993e-07
7:56976080 A G 1.602519 1.8909e-05
7:57131423 A G 0.143504 5.2742e-05
7:57198598 A G 0.030384 2.4449e-06
7:57206933 T C 0.306724 9.0081e-06
7:57208666 A G 0.694983 -9.7912e-06
7:57211334 T C 0.080532 -4.3516e-05
7:57215852 G A 0.688307 -1.7956e-05
7:57222766 T C 1.058733 -4.6826e-06
7:57233191 T C 0.323466 1.9574e-05
7:57238280 G C 0.054504 -4.0052e-06
7:57239292 G C 0.227221 3.0258e-05
7:57245738 C T 0.036999 5.2014e-06
7:57257525 G A 1.081993 -6.7628e-06
7:57266294 A G 0.308746 3.3869e-06
7:57278312 G A 0.678670 -2.6751e-05
7:57283501 G A 0.068766 -1.1476e-05
7:57286593 A G 0.565222 -2.2971e-05
7:57287387 A G 0.283286 1.2000e-05
7:57291189 T C 0.511990 4.5589e-06
7:57299788 A C 0.062855 -3.1943e-06
7:57311749 T C 0.061875 -8.3552e-06
7:57318298 T C 0.560518 4.5510e-05
7:57318463 C T 1.333476 3.2785e-05
7:57330626 C G 0.532952 -7.7706e-06
7:57334725 G A 0.084456 -1.6237e-05
7:57338786 G A 1.965549 5.7880e-06
7:57340873 T C 0.025603 4.0810e-05
7:57354153 A G 0.539320 2.0539e-05
7:57360978 A G 1.363789 3.5463e-05
7:57361515 T C 1.024418 1.8816e-05
7:57363297 T C 0.340114 1.3739e-05
7:57372536 G A 1.387049 2.3501e-05
7:57373437 T G 0.540128 1.6140e-05
7:57377065 C T 0.468655 1.4134e-05
7:57380677 C T 1.399847 2.2538e-05
7:57382003 T G 0.445639 2.3194e-06
7:57386883 A G 0.143628 1.2348e-05
7:57390223 G A 1.323489 -1.9490e-05
7:57393101 A G 0.044435 -3.0578e-06
7:57398980 G A 0.537486 -3.0942e-05
7:57402785 C A 0.050077 4.2179e-06
7:57403792 T C 0.075232 -3.2878e-05
7:57406964 T C 0.069311 6.4358e-06
7:57407381 G A 0.664151 -3.3458e-06
7:57412419 C T 1.420513 -1.8421e-05
7:57413299 C T 0.041952 -8.8513e-06
7:57416665 A C 0.100637 -3.2224e-05
7:57421313 A G 0.065962 -1.7143e-05
7:57421996 T C 0.755086 2.4707e-05
7:57431327 C A 0.318899 -1.8692e-05
7:57433985 C T 1.905998 -1.5281e-06
7:57440980 C T 0.120245 1.0754e-05
7:57441747 G A 0.040255 3.3145e-05
7:57444677 A G 0.216876 3.4217e-05
7:57455396 T G 0.038706 2.2596e-05
7:57456730 A G 0.327527 -1.0752e-05
7:57459917 C T 0.065913 2.5185e-05
7:57460667 A G 1.320535 -3.3538e-05
7:57475663 C T 0.047292 6.7722e-06
7:57479661 G A 0.163242 4.2502e-06
7:57492952 T C 0.126152 -9.7866e-06
7:57514032 A T 0.045244 -3.7641e-05
7:57528997 C T 0.760864 -4.3380e-05
7:57558165 A G 0.888662 -2.9117e-05
7:57571862 T C 0.066575 1.1608e-05
7:57572126 C T 0.103285 7.5927e-06
7:57582116 A G 0.100448 2.5763e-06
7:57585724 A C 0.142651 4.0530e-05
7:57587402 C T 0.036652 -6.7494e-06
7:57595952 A G 0.080769 -8.0059e-06
7:57604826 G A 0.640905 1.7319e-05
7:57605055 A G 0.023139 -5.0756e-06
7:57612133 G A 0.456123 -1.8472e-06
7:57645732 A G 0.993190 -7.1745e-06
7:57665135 A G 0.160136 -2.6287e-06
7:57710410 C T 1.637805 4.4618e-06
7:57714602 C G 0.555351 -1.5012e-06
7:57755757 T C 1.075436 1.0074e-05
7:57800875 A G 1.076589 3.3516e-06
7:57831195 G A 0.475650 -1.3975e-05
7:57860759 G A 0.366265 -3.6244e-06
7:57877613 C T 1.919176 8.0015e-06
7:57878326 C T 0.231953 1.2558e-05
7:57878853 C T 1.460979 -7.4286e-06
7:57882950 T C 1.082571 2.5030e-06
7:57884852 G A 0.035354 -6.4835e-06
7:57930375 C G 1.121248 7.4343e-06
7:61070337 T C 0.107703 1.2245e-05
7:61834694 A G 0.996417 -8.1941e-06
7:61852895 T G 1.120917 2.0897e-06
7:61914134 C G 0.512574 2.5175e-06
7:62035570 A G 0.840341 -1.4633e-05
7:62137214 A G 1.337423 -6.7239e-06
7:62139553 T C 0.133141 -9.9088e-06
7:62210971 T C 0.138960 -2.2119e-05
7:62211976 G A 1.892209 -2.6408e-05
7:62225954 A G 0.025188 -2.9367e-05
7:62244980 T G 1.686703 2.9477e-06
7:62262581 T C 0.670422 1.2350e-05
7:62271683 G A 0.114867 1.8823e-05
7:62291016 T C 0.818480 1.0470e-06
7:62306851 T G 0.226390 1.8107e-05
7:62308018 T C 0.061680 5.1684e-08
7:62312012 A G 0.151888 2.8327e-06
7:62360358 C T 0.869008 7.4000e-07
7:62393418 T C 0.107239 1.5576e-05
7:62405897 A G 0.113299 1.3424e-05
7:62427399 A C 0.063359 1.9188e-05
7:62438932 G A 0.045390 -3.6252e-06
7:62438960 T C 0.042900 1.6113e-05
7:62453511 A G 0.047509 1.8890e-05
7:62461798 G A 0.897857 -9.6239e-06
7:62471770 T C 0.796126 1.6901e-05
7:62497888 A G 0.118492 -2.2506e-05
7:62503745 C T 0.108401 7.6499e-06
7:62509537 C T 1.103655 1.5381e-05
7:62509983 C T 0.304984 -1.0819e-05
7:62532186 A G 0.026194 -2.2475e-05
7:62533894 G A 0.022461 -2.4857e-06
7:62535226 C T 0.590627 -3.2257e-06
7:62544856 T C 0.110335 -2.1576e-05
7:62556935 G A 1.534101 1.2627e-05
7:62557202 A G 0.150395 7.5934e-06
7:62559970 A G 1.375802 2.4779e-05
7:62568351 T C 0.156267 6.4489e-06
7:62583535 G A 0.117402 4.1882e-05
7:62584266 G A 0.048970 -9.2189e-06
7:62624357 A G 0.194840 3.1861e-06
7:62628270 T C 0.835862 -5.9789e-06
7:62629758 A C 0.417783 -6.7410e-07
7:62650394 C G 0.126811 -1.1326e-05
7:62650531 C T 1.448141 1.0076e-06
7:62659640 T C 0.556766 -2.3645e-05
7:62662471 G A 0.915871 -1.3896e-05
7:62662651 C A 0.038840 4.3554e-05
7:62667508 T C 0.080688 7.8290e-06
7:62674074 T G 0.023558 -1.6157e-05
7:62676084 A G 0.132680 -1.6055e-05
7:62676413 C T 0.650814 -2.3483e-05
7:62688581 A G 0.027953 2.0685e-05
7:62694258 G C 0.227721 -1.7255e-05
7:62699114 A G 0.421474 -1.2414e-05
7:62705018 T C 0.093960 -2.6107e-06
7:62719439 G A 1.011299 -2.8544e-05
7:62728055 A C 0.131904 -1.1147e-05
7:62829567 A G 1.060509 -4.0047e-05
7:62934633 G A 0.781673 5.0347e-05
7:62935592 C T 0.995725 2.8970e-05
7:63137630 C T 0.331925 -6.5020e-06
7:63207877 A G 0.096933 1.6181e-05
7:63209464 A G 0.250945 2.1067e-05
7:63249780 T C 0.481041 4.6195e-06
7:63266652 G A 1.294052 1.9058e-05
7:63273551 A T 0.143576 -2.4166e-05
7:63294380 G A 1.033987 -2.2905e-05
7:63294475 A T 0.054582 5.2155e-06
7:63301930 A G 0.259260 3.6192e-05
7:63313180 A C 0.666345 1.3938e-05
7:63314453 G A 0.122027 2.8987e-06
7:63316139 A G 0.362750 2.1440e-05
7:63317591 G T 0.182996 -1.3469e-05
7:63318466 C T 0.177021 -1.3092e-05
7:63339141 T G 0.056497 -2.3023e-05
7:63340706 A G 0.084849 1.8704e-05
7:63343371 A C 0.073090 1.1371e-04
7:63344028 G T 0.163340 -8.1249e-06
7:63344087 A C 0.043429 -1.6711e-05
7:63348783 C T 0.106775 4.0696e-06
7:63353286 T C 0.105895 7.4375e-06
7:63357289 C G 0.423405 1.4945e-06
7:63369869 T C 0.049132 -1.6972e-05
7:63370697 C T 0.147503 -3.7288e-05
7:63383346 C T 0.062076 -8.2512e-06
7:63383751 A G 0.082606 -2.2279e-05
7:63400257 T C 0.190611 -5.0121e-05
7:63408573 T C 0.045591 -6.6435e-05
7:63413183 G A 0.067805 -1.6913e-05
7:63413572 A G 0.042491 -2.0707e-05
7:63414443 C T 0.131381 -2.7792e-05
7:63418636 C G 0.043290 2.4382e-05
7:63425336 C T 0.076572 6.9100e-06
7:63426198 T C 0.063677 -2.9834e-05
7:63442174 T C 1.521698 2.2500e-05
7:63447160 C T 0.048577 -5.8496e-06
7:63457358 A G 1.537197 2.9533e-05
7:63464084 G A 0.036493 -3.6659e-05
7:63492253 T C 0.128148 -4.8105e-05
7:63494602 T G 1.541706 2.4247e-05
7:63500086 A G 1.969415 -1.4896e-05
7:63507399 C T 1.406605 3.1390e-05
7:63511100 T C 0.053874 -3.4412e-05
7:63524798 G A 1.366450 2.9377e-05
7:63525593 G T 0.045396 -2.7379e-05
7:63529174 G A 0.052277 2.8696e-06
7:63535192 T C 0.032315 -1.3261e-05
7:63564934 A G 0.028709 4.8093e-06
7:63569149 T C 0.051790 -1.5921e-05
7:63593335 A C 0.063514 -1.6274e-05
7:63595645 T C 0.502688 -3.1233e-05
7:63599625 G A 0.125438 -5.9891e-06
7:63617819 A G 0.042874 -4.4147e-06
7:63618118 C T 0.710943 1.7342e-05
7:63634107 T C 0.058165 -4.8884e-05
7:63634108 A G 0.651843 4.4581e-05
7:63645151 G A 0.059376 3.1020e-05
7:63652957 A G 0.136870 -2.1660e-06
7:63680099 A C 0.503668 -3.3162e-05
7:63694113 A G 0.030699 -4.1827e-05
7:63697684 A G 0.660373 -1.5566e-05
7:63700579 C A 0.052647 -2.4736e-05
7:63703567 T G 0.133809 -2.9933e-05
7:63721251 G A 0.545584 4.2160e-05
7:63725626 A G 0.136052 5.5874e-06
7:63726678 A T 0.081311 -6.7390e-05
7:63733331 G A 1.333210 1.1237e-05
7:63744619 T C 0.648396 -3.5157e-05
7:63745153 T C 0.055276 1.8608e-05
7:63746218 T C 0.073557 -7.8083e-06
7:63752366 C T 0.082486 -4.9100e-06
7:63756106 C T 0.383274 1.9184e-05
7:63758673 A G 1.881167 9.9344e-06
7:63772458 A C 0.059129 2.4362e-05
7:63792156 A G 0.582428 2.4796e-05
7:63811373 T C 1.878324 2.2512e-05
7:63827340 A G 0.592844 1.4348e-05
7:63830269 C A 0.517008 2.6132e-05
7:63852630 G A 0.116824 -5.1982e-08
7:63868166 C G 0.386948 2.1836e-05
7:63872257 A G 0.045630 -1.9885e-05
7:63872773 G A 0.057792 2.5272e-05
7:63889841 T C 0.028138 6.1690e-06
7:63914106 C T 0.459554 4.2083e-05
7:63917013 G A 0.043565 2.2174e-06
7:63952462 G C 0.137558 -1.1541e-05
7:63957243 T C 0.060265 4.9970e-05
7:63975912 C T 0.607242 1.1703e-05
7:63985541 G T 0.120345 1.2302e-06
7:63985577 A T 0.021052 -2.7558e-05
7:63990100 T C 1.406027 1.9653e-05
7:64009041 A G 0.042485 -2.7861e-05
7:64009163 T C 0.048298 1.1576e-05
7:64028604 T C 0.494407 2.6266e-05
7:64033289 C T 0.092295 -2.7883e-05
7:64034536 T C 0.021406 -2.5178e-05
7:64036913 T G 0.031585 5.1075e-06
7:64040338 T C 0.037999 -1.4167e-05
7:64049341 T C 0.106359 -9.8940e-06
7:64054804 C T 0.591691 1.4681e-05
7:64060103 A C 0.177332 -6.8508e-06
7:64068286 G A 0.043718 -9.3292e-06
7:64088145 T C 0.036197 -4.2495e-05
7:64088605 C T 0.111244 3.6454e-05
7:64089090 A T 0.303699 -2.5758e-05
7:64097812 T A 0.038979 -1.8023e-05
7:64101074 A G 0.133358 -1.2660e-06
7:64101892 T C 0.072612 -8.0329e-07
7:64103145 A G 0.486111 -2.1424e-05
7:64104397 G A 0.072265 2.1802e-05
7:64115943 T C 0.044069 3.1692e-05
7:64119941 T G 0.066046 -7.0320e-06
7:64139524 A G 1.857369 -1.1671e-05
7:64142030 G A 0.121439 -1.5716e-05
7:64145537 T C 0.026437 4.5618e-05
7:64145824 A G 0.810337 4.6059e-05
7:64150010 T C 0.864308 -3.8120e-05
7:64166802 T G 0.096313 -2.3473e-06
7:64172479 A G 0.120271 5.3215e-06
7:64183740 A G 0.052323 -6.0811e-05
7:64203644 T C 1.481905 1.4400e-05
7:64204566 G A 0.065939 -1.1892e-05
7:64209899 G A 0.166962 -1.2790e-05
7:64210052 T C 0.262938 3.2292e-05
7:64211948 A G 0.123838 -3.4039e-05
7:64212747 A C 0.117067 -2.9076e-05
7:64225274 C T 1.034078 -2.3254e-06
7:64226499 G T 1.889941 -4.1807e-05
7:64226713 T C 0.082356 1.5797e-05
7:64234090 A G 0.025343 -2.6922e-05
7:64234392 G C 0.126250 5.7579e-05
7:64234648 A G 0.049031 -1.1634e-05
7:64234978 C T 1.135078 -2.6140e-05
7:64235566 G A 0.631628 2.6136e-06
7:64247483 C T 1.872442 9.4079e-06
7:64256482 T C 0.171763 -3.7544e-05
7:64261010 G A 0.072937 6.2047e-06
7:64272388 A G 0.122712 1.5314e-05
7:64279491 T G 0.718830 6.0460e-06
7:64285134 C T 0.126600 -4.4777e-06
7:64299852 T C 0.052732 -3.0602e-05
7:64307280 G A 0.062670 6.4449e-06
7:64310110 A G 1.883855 -7.6424e-06
7:64312468 C A 1.890421 2.1782e-05
7:64323552 T C 0.021867 -3.0417e-05
7:64324631 A G 0.065796 1.7478e-05
7:64332059 T C 0.171094 2.6519e-06
7:64338138 G A 0.179173 -5.6298e-05
7:64341994 T G 0.035253 1.9382e-05
7:64346773 A G 0.051898 1.9097e-05
7:64349005 T G 0.083827 3.1742e-05
7:64352497 A G 0.034045 -3.6363e-05
7:64352905 A G 0.076660 -1.4877e-05
7:64373842 T C 0.921221 4.6555e-06
7:64382659 G A 0.162265 -2.3001e-05
7:64387078 C A 0.030829 6.0230e-05
7:64388472 A C 0.108278 -1.7733e-05
7:64406439 G A 1.121008 8.0287e-06
7:64409809 A G 0.940585 1.3287e-05
7:64410182 G A 0.052660 -3.6214e-05
7:64411919 A T 0.106460 -2.6451e-05
7:64430406 T G 1.893800 1.9465e-05
7:64441172 A C 0.043958 2.5741e-05
7:64451709 T C 0.051339 3.5009e-05
7:64452698 C T 0.043624 1.9030e-05
7:64452738 A G 0.161986 -3.5999e-05
7:64453136 A G 1.894582 2.0570e-05
7:64456337 A G 0.034026 -1.5492e-05
7:64465223 A C 0.030777 2.2829e-05
7:64467247 G C 0.097755 -2.8044e-05
7:64488319 A G 0.062336 5.9239e-07
7:64502342 G A 0.056841 -2.4094e-05
7:64510834 T C 0.104035 -1.5887e-05
7:64529300 T C 0.787820 2.2320e-05
7:64563772 A G 1.106148 -8.1880e-06
7:64679785 T G 0.092873 6.1838e-06
7:64692000 T C 0.094603 -1.6046e-06
7:64693037 T C 0.083807 4.4000e-05
7:64698097 G A 0.123835 -1.1438e-05
7:64702961 T C 0.076799 -1.0212e-05
7:64707429 A G 0.776762 1.2685e-05
7:64715714 G A 0.082639 7.2425e-06
7:64727592 T C 0.092431 3.5963e-06
7:64729495 C A 0.123799 -5.2626e-06
7:64739122 A C 0.049057 1.3871e-04
7:64745151 G A 0.098381 1.9806e-05
7:64767457 T C 1.087309 -1.2729e-05
7:64768657 C T 0.088260 2.3529e-05
7:64769344 G A 0.790894 1.5044e-05
7:64773688 T G 0.144245 -4.8792e-06
7:64774702 G A 0.118450 -2.4862e-07
7:64775157 A C 0.082275 3.1929e-05
7:64782334 A G 0.054527 -1.4678e-06
7:64794767 C T 0.039498 -3.4588e-05
7:64813554 T C 0.054738 1.2009e-05
7:64822880 C T 0.119946 2.8444e-06
7:64823281 C G 0.448073 -1.1452e-07
7:64831117 A C 0.049395 8.8997e-05
7:64839854 A G 0.026200 1.8781e-05
7:64840402 A C 0.196876 -2.1733e-05
7:64848125 C T 0.077312 -1.1156e-05
7:64848923 T C 0.056763 9.3130e-07
7:64849485 G A 0.320678 -9.8280e-06
7:64852518 C T 0.128648 -2.4259e-05
7:64862633 C A 0.032585 -1.0106e-05
7:64873501 A G 0.323632 -9.9527e-06
7:64899109 T C 0.070944 4.9629e-06
7:64899161 C T 0.104785 -2.3552e-05
7:64903438 G A 0.027732 -9.2724e-06
7:64904905 A C 0.273847 5.5376e-06
7:64909497 C T 0.043413 2.1607e-05
7:64914596 G T 0.915547 -2.1075e-05
7:64928203 G A 0.207603 -1.4994e-05
7:64937213 A G 0.020725 -1.4412e-05
7:64941453 C A 0.129609 -4.5189e-08
7:64941887 G A 1.425421 -1.8001e-05
7:64943335 G T 0.035311 -6.1023e-05
7:64957497 G A 1.216062 -3.1679e-05
7:65066487 C T 1.228256 -2.3949e-05
7:65067358 G A 0.107713 -4.4877e-05
7:65068631 G T 0.194850 6.1828e-06
7:65070840 T C 0.093210 5.1469e-06
7:65083316 A G 0.153294 -2.0747e-05
7:65085694 A G 1.165206 -3.6957e-06
7:65092316 A G 1.761510 -1.6117e-05
7:65202326 T C 1.191900 -7.7679e-06
7:65216099 A G 1.806396 -4.5104e-06
7:65271190 T C 0.114948 -3.4659e-05
7:65273829 G A 0.020458 -1.5171e-05
7:65290615 T C 0.802586 2.9995e-06
7:65317416 A G 0.092646 2.2950e-06
7:65321848 A G 0.053764 1.7500e-06
7:65337902 C T 1.094927 7.8351e-06
7:65373851 G A 0.039213 7.9853e-06
7:65375102 G A 1.836277 -2.0515e-06
7:65382737 C A 0.030335 -1.0168e-05
7:65394475 C A 0.049473 -3.3582e-05
7:65425712 C T 0.068542 -8.2182e-06
7:65425894 G A 1.098605 1.8241e-06
7:65428210 T C 0.095898 -8.9520e-06
7:65436108 C T 0.044146 7.2871e-05
7:65449036 A C 0.065627 -8.8242e-06
7:65455084 C T 0.408354 -1.4406e-06
7:65463654 A G 0.046828 1.8813e-05
7:65472998 T C 0.802423 -1.0806e-06
7:65473238 T C 0.069380 2.2338e-05
7:65474199 T C 0.072291 -5.3021e-06
7:65499211 C A 0.121634 4.0231e-06
7:65499527 T C 0.070038 3.0536e-06
7:65510515 T G 0.020867 -1.8916e-05
7:65511597 A G 0.193373 1.0565e-06
7:65513308 A G 0.904190 -5.4961e-06
7:65519219 G A 0.859079 -9.0502e-07
7:65535838 A G 0.037249 1.2343e-05
7:65541307 G C 1.188086 -2.9562e-06
7:65548725 A G 0.111196 -1.4988e-05
7:65552497 G A 1.380768 -6.7991e-06
7:65564648 C T 0.051024 -4.1271e-05
7:65579838 G A 0.059840 4.3629e-05
7:65582375 C T 0.137714 -2.2798e-05
7:65586898 T C 0.063096 -5.1256e-06
7:65612420 T G 1.615097 2.7718e-05
7:65617595 C T 1.177586 -7.6180e-06
7:65617673 A G 0.090987 1.0560e-05
7:65618102 C A 0.027343 5.3540e-05
7:65629138 T C 0.072577 -3.9189e-06
7:65632552 G A 0.075394 -1.2140e-05
7:65634816 G A 0.033585 -4.4780e-06
7:65635934 A G 0.078484 3.0931e-06
7:65684770 G A 0.052313 -7.5830e-06
7:65685474 T C 0.163431 4.8596e-06
7:65692489 G A 1.977740 -3.3047e-05
7:65693952 G A 0.231723 4.6374e-06
7:65714941 T C 0.062242 2.5926e-05
7:65716102 G A 0.061168 -1.6356e-06
7:65722806 G A 0.063706 8.4098e-06
7:65725051 C T 0.111377 -3.6330e-05
7:65764677 A C 1.267547 -7.8821e-06
7:65773020 G A 0.120177 -1.1900e-05
7:65777909 C G 1.258812 -8.6249e-06
7:65788431 G A 0.054777 -7.0561e-06
7:65797188 C T 0.104548 -3.0739e-06
7:65798802 G A 1.796935 2.9521e-06
7:65800776 C T 0.089841 -1.0420e-05
7:65810620 C T 0.138639 -3.6175e-06
7:65842744 A G 0.036376 -1.4113e-05
7:65875085 A G 0.022698 3.7003e-05
7:65885947 C T 1.961946 -4.7404e-06
7:65895895 G A 0.038018 1.1606e-05
7:65913289 A G 0.031309 1.3539e-05
7:65920370 T C 0.071301 3.5654e-05
7:65922795 G A 0.823167 1.1432e-05
7:65944386 A G 0.523055 1.4976e-06
7:65960365 A C 0.027781 4.5584e-05
7:65970570 G T 0.089793 -9.0785e-06
7:66024516 T C 0.060038 3.2797e-05
7:66032247 T C 0.091188 1.3636e-05
7:66043142 T C 1.272555 -3.3098e-06
7:66060967 T C 0.046470 1.0977e-05
7:66090230 T G 0.062930 -1.9105e-06
7:66095738 G A 1.477610 2.1176e-06
7:66096028 A G 0.958119 -1.4787e-05
7:66097539 C A 0.203877 8.2287e-08
7:66103475 C G 0.091351 2.7692e-06
7:66110728 G T 1.799223 -8.4625e-06
7:66127418 C T 0.121774 1.5914e-05
7:66129744 T C 0.092967 8.1515e-06
7:66144634 G A 0.078861 -2.7310e-07
7:66157907 A G 0.033426 -4.0500e-06
7:66160435 C A 1.062300 2.7734e-05
7:66162642 A G 0.038573 -4.2366e-05
7:66182457 C T 0.062868 -6.9110e-06
7:66195270 C A 0.063326 6.1019e-06
7:66210447 A C 0.023318 2.7139e-06
7:66213491 A G 0.836849 1.6589e-05
7:66214354 G T 0.033873 5.5325e-06
7:66245286 A G 0.109647 -2.5451e-05
7:66256005 T G 0.036025 -1.3246e-05
7:66257586 A G 0.066893 -2.6239e-06
7:66276217 C T 0.522633 1.8680e-05
7:66278207 T C 0.312677 -1.1389e-05
7:66304423 T C 0.025311 -2.7427e-06
7:66306679 A G 0.091461 1.3155e-05
7:66329438 A C 0.032666 1.7157e-05
7:66334765 T C 0.063089 -3.0486e-06
7:66367521 C T 0.062177 2.1588e-05
7:66371062 A G 0.090919 5.4930e-06
7:66371977 T C 0.314748 2.4991e-05
7:66374889 C T 0.063761 4.6930e-06
7:66378886 A G 0.518777 1.9124e-05
7:66388082 G A 0.204104 -1.1388e-06
7:66408193 A G 0.091224 1.2139e-05
7:66421557 G A 0.076962 -7.0858e-06
7:66423133 A G 0.033880 -3.9401e-06
7:66425626 T C 0.156267 6.4048e-05
7:66429414 A G 0.055935 -6.4003e-06
7:66439606 G A 0.062576 -8.7387e-06
7:66440252 A G 0.254177 4.1807e-05
7:66445295 A G 0.020358 -9.8426e-06
7:66452054 T C 0.699570 4.3435e-05
7:66453460 A G 0.118817 -9.2732e-06
7:66453577 A C 0.090718 3.1144e-06
7:66463926 A G 0.047999 -3.0012e-06
7:66464901 G A 0.052956 -1.9633e-05
7:66474695 A G 0.290609 -1.1303e-05
7:66479081 A G 0.079708 4.8326e-05
7:66483202 C T 0.049298 -1.2525e-05
7:66484774 C G 0.036483 -1.6343e-06
7:66487625 A C 0.563112 6.1816e-05
7:66487638 T C 0.223878 4.5136e-05
7:66499896 A G 0.554828 5.8099e-05
7:66503970 C T 0.051456 -2.5327e-05
7:66506629 G A 1.294867 2.9847e-05
7:66517625 A G 0.073229 -4.1755e-06
7:66528882 T C 0.132939 -1.2933e-05
7:66535742 A C 0.097216 2.9530e-05
7:66537600 G A 0.432529 1.2095e-06
7:66540130 C T 0.085894 -1.1308e-06
7:66568556 A G 0.145965 -1.8436e-06
7:66570410 C G 0.816228 8.3209e-07
7:66578294 A G 0.072025 1.9682e-06
7:66602986 T C 0.449213 -2.6149e-05
7:66612461 T C 0.449050 -2.1655e-05
7:66631940 G C 0.483576 -1.9497e-05
7:66650415 T C 0.489393 -2.1523e-05
7:66653559 A G 0.312911 1.4763e-05
7:66687377 C T 0.057084 3.7197e-06
7:66700484 C T 0.485296 -2.2473e-05
7:66717225 T C 0.048772 -6.6302e-06
7:66718411 C T 0.169026 -5.6373e-05
7:66727789 T C 0.239805 2.6557e-05
7:66728987 C T 0.315413 9.9810e-06
7:66735318 A G 0.199771 2.6430e-06
7:66766566 A G 0.124039 3.0241e-05
7:66767579 A G 0.197603 5.7303e-06
7:66769795 T C 0.066935 1.9582e-06
7:66770430 C T 0.031767 7.7093e-06
7:66774346 T C 0.227552 1.0449e-05
7:66774604 C G 0.991080 3.9521e-06
7:66775701 G A 0.139470 6.4597e-07
7:66785137 A C 0.741178 -2.6745e-05
7:66790591 T C 0.237244 2.9638e-05
7:66798715 C G 0.094755 3.4033e-05
7:66805085 A G 0.934373 -1.0678e-05
7:66808632 C T 0.027083 -2.6610e-06
7:66808901 A G 0.037587 1.0434e-05
7:66821067 T C 0.739733 -2.0745e-05
7:66821893 C G 0.196431 -6.8506e-07
7:66822373 T C 0.219132 1.3651e-05
7:66826435 G A 0.544351 -1.6167e-05
7:66832772 A G 0.237374 2.0386e-05
7:66834137 T C 0.381131 -4.1674e-06
7:66845243 G A 1.133709 -1.0642e-05
7:66848651 G A 0.132125 -2.0365e-05
7:66853707 G A 0.706483 -2.3967e-05
7:66856163 T C 0.158328 -1.1074e-05
7:66859973 C A 0.237127 -2.0938e-06
7:66863393 G A 0.534821 -6.6219e-06
7:66865643 T C 0.678916 4.3833e-06
7:66870901 T C 0.178637 -2.5926e-05
7:66877028 G A 0.033299 1.0880e-05
7:66880408 C G 0.111244 -1.8264e-05
7:66888668 T G 1.271835 -3.9900e-06
7:66891651 C T 0.220531 -2.8355e-05
7:66897690 C T 1.632787 -2.2631e-05
7:66901285 G A 0.211092 -2.7134e-05
7:66903871 T C 1.052014 -2.2291e-05
7:66909507 T C 0.120680 -3.2915e-05
7:66909661 G A 0.658052 -2.0882e-05
7:66909958 A G 0.072320 -8.9556e-06
7:66924111 T C 0.151051 -2.0675e-05
7:66924399 G A 0.086121 -2.5522e-05
7:66924597 T C 0.612101 5.5141e-05
7:66925725 G T 0.036905 -3.9150e-06
7:66926036 G A 0.475858 2.9081e-05
7:66926114 G T 0.163775 4.3491e-06
7:66939101 G A 1.606775 1.0076e-05
7:66949861 T C 0.049155 2.5505e-05
7:66954673 G C 0.211888 -7.2829e-06
7:66955079 G A 0.038304 6.9809e-06
7:66963733 T C 1.571778 -1.6905e-05
7:66968511 T C 1.937083 4.3953e-06
7:66977531 G A 0.173597 5.0929e-05
7:66982935 T G 0.117444 -4.3238e-05
7:66985888 T C 0.074998 -3.1602e-05
7:66988316 G A 0.405186 6.7410e-06
7:66988954 T C 0.033760 1.6686e-05
7:66990630 C T 0.044815 -1.1556e-05
7:66997016 A C 0.958797 -1.3520e-05
7:66998246 A C 0.162723 -1.7245e-05
7:66998857 A G 0.286778 2.3714e-05
7:66999989 G A 0.784526 6.8938e-06
7:67002077 C A 1.976049 1.9514e-05
7:67006539 A C 0.710713 5.6029e-06
7:67006570 A G 0.045244 -8.8003e-06
7:67017664 A G 0.027294 -9.3308e-06
7:67025054 T C 0.189475 -1.0499e-05
7:67030090 C T 0.787210 -2.4037e-05
7:67049451 G A 0.026632 5.5907e-06
7:67051413 G A 0.341613 1.2647e-05
7:67054054 G T 0.108092 4.9544e-05
7:67055620 G A 1.438693 -2.8811e-06
7:67059008 C T 0.036045 -5.7170e-06
7:67059267 C T 0.302832 -1.0604e-05
7:67066889 A G 0.026109 -9.9714e-06
7:67068635 A G 0.087874 -3.6850e-05
7:67073044 T C 0.362627 -6.2337e-06
7:67073234 A C 0.022831 -7.6606e-07
7:67073242 A G 0.027982 -2.9633e-05
7:67087714 A G 0.197866 -7.8528e-07
7:67093734 A G 0.325991 4.2999e-06
7:67097366 G A 0.999507 -7.9786e-06
7:67100810 T C 0.986978 -7.3641e-06
7:67108175 T C 0.124325 2.3082e-06
7:67125824 T C 1.695899 2.5813e-05
7:67137094 A G 0.217308 -1.5460e-05
7:67138727 C T 0.522399 4.0236e-05
7:67139025 C G 0.087332 5.1771e-07
7:67159195 C T 0.838484 1.4902e-05
7:67161765 T C 0.081379 1.2400e-05
7:67164661 G A 0.063102 -5.0619e-06
7:67166018 A G 0.190345 7.5846e-06
7:67174584 C T 0.796477 -2.2422e-05
7:67192175 A G 0.168958 -3.9188e-05
7:67207291 A C 0.135137 8.4301e-06
7:67223669 G A 0.413830 -9.9880e-05
7:67232692 C T 0.065011 1.5719e-06
7:67233377 C T 1.316757 6.6567e-05
7:67236147 T C 0.155663 1.6753e-05
7:67236543 C T 1.339887 1.1391e-04
7:67251015 C T 0.050703 -2.4823e-05
7:67251034 C G 0.061577 -5.9353e-06
7:67254938 T C 0.659305 1.3731e-04
7:67264702 C T 1.665573 -2.8170e-06
7:67265069 T C 0.139509 3.8086e-05
7:67266409 A G 0.778605 -4.5297e-05
7:67267600 T G 0.079253 -1.9554e-04
7:67268380 A G 0.032462 -2.6655e-05
7:67269745 T C 0.075907 -2.3025e-05
7:67279358 C A 1.409607 2.3459e-05
7:67284541 T C 0.102357 -1.0208e-07
7:67290789 T C 0.141635 7.1086e-06
7:67291013 T C 1.276048 2.8816e-05
7:67307441 G A 0.679984 4.5791e-05
7:67307584 A G 0.031377 -2.9221e-05
7:67319114 T C 1.873929 9.2990e-06
7:67323067 T C 0.052965 -2.8338e-05
7:67326739 A C 1.873591 7.5851e-06
7:67328611 T C 0.963494 -2.6295e-05
7:67337547 G A 0.126629 6.1225e-07
7:67344592 C T 0.023970 -5.8154e-06
7:67348041 T A 0.025451 3.3137e-05
7:67360562 C G 1.870810 4.5793e-06
7:67361978 A C 1.902755 1.1159e-06
7:67363506 G T 0.082584 2.8702e-06
7:67366661 A C 0.126857 -1.8381e-06
7:67366982 T C 0.477909 1.1544e-07
7:67369243 C T 1.157504 4.7920e-05
7:67371305 C T 0.054488 -1.2493e-05
7:67371457 G A 1.908776 7.9131e-06
7:67373745 C T 1.328789 -1.8635e-05
7:67374578 A G 0.145952 3.3584e-06
7:67389576 T G 0.029651 -4.8379e-06
7:67396356 G A 0.223248 4.7967e-06
7:67401021 G T 0.937070 -9.1724e-06
7:67404089 C A 1.360001 -7.7483e-06
7:67411817 A C 0.132371 1.2611e-05
7:67413615 C T 1.192302 -1.4369e-05
7:67414037 C T 0.069048 -2.1770e-05
7:67415302 T C 0.142459 -7.3311e-06
7:67420743 G A 1.655757 -1.0688e-05
7:67420788 A G 1.325978 -1.6919e-05
7:67424077 G T 0.039677 -2.8347e-05
7:67424722 G A 0.038982 -2.6710e-05
7:67427029 G A 0.822122 -3.1024e-05
7:67429734 A G 0.037152 -3.0233e-05
7:67434673 A C 0.042475 4.6301e-05
7:67438402 T C 1.472164 -9.5383e-07
7:67440278 C T 1.318721 -1.9966e-05
7:67440434 G T 0.069061 -9.5853e-06
7:67446141 A G 0.063875 -1.4875e-05
7:67446571 A G 1.481745 -5.8280e-06
7:67448407 G A 0.697054 -4.8078e-05
7:67471615 T A 0.047051 -1.1266e-05
7:67473948 G A 1.428355 -1.7833e-06
7:67474757 T C 1.348547 2.1892e-07
7:67474796 T C 0.060918 3.1566e-05
7:67482110 G A 1.793510 2.1294e-05
7:67484158 T C 0.313751 -8.4908e-06
7:67485244 T C 0.032715 -2.4620e-05
7:67487356 G A 0.068383 -1.4257e-05
7:67489323 G C 0.046565 -1.8689e-05
7:67499408 T G 0.045636 -2.0308e-05
7:67499608 T G 0.030611 -2.9914e-05
7:67501241 A G 0.419406 1.9772e-05
7:67506323 A G 0.177436 -4.3256e-06
7:67508181 A G 0.259676 1.0476e-06
7:67511432 T C 0.131917 3.1284e-05
7:67515910 A G 0.207405 7.6586e-05
7:67522430 A C 0.278356 -2.4226e-05
7:67523386 T C 0.028544 -4.0715e-06
7:67524449 A G 1.076485 -2.6895e-05
7:67526605 A G 0.080681 -1.5386e-05
7:67535339 G A 0.062420 -1.4096e-05
7:67535857 A G 0.355661 -1.3392e-05
7:67539191 A C 0.918442 -4.1213e-06
7:67542378 T G 0.414820 -1.2114e-05
7:67543208 T C 0.034639 7.0323e-07
7:67544424 C T 0.077144 -1.1234e-05
7:67550728 T C 0.464935 -2.1743e-05
7:67552041 A G 0.086832 -2.0522e-05
7:67556056 A G 0.543001 -4.6564e-05
7:67556762 T C 0.056396 -2.4900e-05
7:67558380 T C 0.328822 -5.9273e-06
7:67558431 A G 0.035798 2.5610e-05
7:67559191 C T 0.076563 -1.3105e-05
7:67565499 C T 0.210651 -6.2990e-06
7:67566119 T C 1.067150 -2.3824e-05
7:67571655 A G 0.075160 -2.1332e-06
7:67575699 G A 1.251883 -3.8963e-05
7:67584796 A C 0.059671 1.2112e-06
7:67588250 A G 0.047165 -6.2640e-05
7:67588625 T C 0.298084 -2.1593e-05
7:67590626 A G 0.425375 1.0993e-05
7:67591478 A G 0.122832 3.8914e-06
7:67591703 T C 0.098569 -4.7065e-05
7:67600765 T C 0.071142 -2.4157e-05
7:67602068 C A 1.752363 2.9133e-05
7:67603787 A C 0.042582 1.4913e-05
7:67607192 A G 0.050706 -1.5734e-05
7:67609224 A G 0.188118 5.8451e-06
7:67624486 C A 0.730311 -1.9858e-06
7:67625408 T C 0.556094 1.2773e-05
7:67628115 C T 0.459148 1.3429e-05
7:67629163 G A 1.943088 6.2613e-06
7:67633828 T G 1.411639 -1.4869e-05
7:67633953 A G 0.413801 -1.5312e-05
7:67637876 C T 0.083548 -1.8959e-05
7:67638875 T C 0.046328 -1.1674e-05
7:67641115 C T 0.196953 -1.4750e-05
7:67642280 C T 0.526418 -2.0519e-05
7:67644060 C T 0.408812 -1.4915e-05
7:67645786 C T 1.310849 2.8749e-06
7:67653322 A G 0.051135 -1.9002e-05
7:67656605 A G 0.484037 1.6315e-05
7:67663219 T G 0.382858 -1.6451e-06
7:67668995 G T 0.024334 5.5792e-06
7:67669083 G T 0.423441 6.2100e-06
7:67673294 C T 0.036941 -3.8005e-05
7:67676055 C T 0.207463 -8.5634e-07
7:67679961 C T 0.038054 -3.8714e-05
7:67686930 C T 0.197323 2.8120e-07
7:67691197 G A 1.476822 -2.0959e-06
7:67704069 A G 0.778966 -1.5064e-06
7:67705115 T C 1.620151 8.5300e-06
7:67712072 A G 0.425538 1.1148e-05
7:67715320 T C 0.035496 -1.2404e-05
7:67715697 T G 0.025889 4.0053e-05
7:67723690 C T 0.028554 -7.3649e-06
7:67738116 G T 1.619583 1.0124e-05
7:67745336 T C 0.161616 1.9228e-05
7:67753519 G A 0.121634 1.2740e-05
7:67757968 T C 0.078835 -1.3730e-05
7:67760868 A C 0.020471 -1.4837e-05
7:67765455 G A 0.299356 -1.2072e-06
7:67772084 G A 0.127710 1.9656e-05
7:67774089 C T 0.048597 1.7118e-07
7:67775010 A G 0.056987 -2.5588e-05
7:67777295 A G 0.069211 1.2621e-05
7:67782758 G C 0.079078 -9.8900e-06
7:67783424 T C 0.057331 1.0719e-05
7:67783656 C T 0.732907 -6.6363e-05
7:67786747 G A 0.773159 5.0146e-05
7:67793053 G A 0.612906 -4.6808e-05
7:67794679 A G 1.649448 1.3286e-05
7:67800979 A G 0.192617 -8.1363e-06
7:67812679 G T 1.521354 2.1804e-05
7:67813479 T C 0.076287 8.6671e-06
7:67816969 C T 0.051846 3.1028e-05
7:67824943 T C 1.176622 -2.0532e-05
7:67830348 C A 0.080117 -1.2977e-06
7:67849450 T C 0.084817 -1.7324e-05
7:67850200 A C 0.605911 -3.1085e-05
7:67854451 T C 1.347014 -5.8543e-06
7:67856646 T C 0.197995 7.4174e-06
7:67858181 T C 1.351922 -6.0937e-06
7:67859574 C T 0.022815 3.3031e-06
7:67877696 G T 0.048905 5.9126e-06
7:67884130 T C 0.039593 3.0362e-05
7:67892038 T G 0.151324 6.9337e-06
7:67912083 G A 0.650879 -8.4782e-06
7:67912493 A G 0.327257 3.3933e-06
7:67915285 A C 0.486777 9.2918e-06
7:67916370 T C 0.465240 -1.1217e-05
7:67927263 T C 0.036490 -1.4351e-05
7:67930021 C T 0.032854 9.1275e-06
7:67930561 A G 0.039099 1.1579e-05
7:67933163 C A 0.342399 5.7096e-06
7:67940252 A C 0.083726 6.5224e-06
7:67945054 T C 0.072395 4.7488e-05
7:67945302 G A 0.062836 1.0993e-05
7:67945656 C G 0.455665 -4.6080e-06
7:67947961 G T 1.307347 -3.2993e-05
7:67953211 T C 0.096219 -4.5863e-05
7:67955511 G A 0.714069 -6.6670e-06
7:67968167 G A 0.081376 -6.4799e-06
7:67968543 C A 0.077121 4.2149e-05
7:67970140 A G 0.047159 -2.8507e-05
7:67970155 A G 0.173843 -1.0932e-05
7:67973884 G T 1.744842 -1.0435e-05
7:67976483 A C 0.033250 1.7549e-05
7:67984445 A G 0.176041 1.2889e-05
7:67995633 C T 0.029394 1.8433e-06
7:67996758 G C 0.143388 -8.4813e-06
7:68002756 C T 0.542102 -5.1909e-06
7:68006218 C T 1.062044 -1.1992e-05
7:68008312 A G 0.292900 1.6595e-06
7:68012290 T C 1.813323 -1.3465e-05
7:68021591 C A 0.043121 3.0440e-05
7:68022806 G C 0.312784 4.3933e-06
7:68025407 G A 0.274444 8.0097e-06
7:68029802 A G 0.166329 -5.4786e-05
7:68031033 C T 0.537600 2.4181e-05
7:68031324 A G 0.371634 1.0344e-05
7:68047178 G A 0.107567 6.6675e-06
7:68047907 C T 1.044400 1.2246e-05
7:68050413 A G 0.033565 5.8372e-06
7:68051397 G A 0.078192 1.2950e-05
7:68052528 A G 0.169461 -4.8775e-06
7:68052934 C T 0.981758 1.8171e-05
```
