## Supplemental_Data_Files for "Common genetic variation associated with Mendelian disease severity revealed through cryptic phenotype analysis": SupplementalDataFile_9.txt (part 10 of 21)

```
7:68054510 A G 0.138934 1.1798e-05
7:68058340 T C 0.045857 2.9717e-05
7:68069028 C T 1.781614 -6.0629e-05
7:68072535 G A 0.487731 3.2496e-06
7:68080571 A G 0.321960 -1.2782e-05
7:68084404 A G 0.033202 -3.4734e-05
7:68086655 C T 0.786256 -1.5446e-04
7:68092448 G C 0.075193 4.8606e-05
7:68099325 A G 0.073560 5.0765e-05
7:68099497 G C 0.324239 1.4620e-05
7:68101280 A C 0.167735 -9.8547e-06
7:68103463 G A 0.051437 1.0700e-05
7:68118535 G A 0.350416 -1.6669e-05
7:68121778 G A 0.108800 2.3457e-05
7:68124949 A G 0.673661 9.5026e-06
7:68134346 T C 0.026723 -9.5076e-06
7:68140733 G C 0.051959 3.5783e-05
7:68141688 C T 0.122741 5.2312e-06
7:68146443 A G 0.042342 1.0003e-05
7:68156267 A G 0.240814 -6.7416e-06
7:68160189 G A 0.125153 6.2996e-06
7:68160723 A G 0.666608 7.2315e-06
7:68166547 C T 0.612890 -6.7871e-06
7:68182022 T A 0.710651 -3.0974e-06
7:68184477 G A 0.030998 -3.3192e-05
7:68191989 C T 1.924872 -2.6124e-05
7:68198661 G A 0.875153 -4.4123e-05
7:68204103 A G 0.278145 -3.5516e-05
7:68221385 A C 0.601474 -9.5090e-06
7:68226988 A C 0.180750 3.5260e-05
7:68228685 A C 0.028054 7.5202e-07
7:68229227 C T 0.324255 4.9800e-05
7:68230128 A G 0.090331 -2.4423e-05
7:68232821 G A 0.035642 -2.2274e-05
7:68234415 C T 0.756385 9.5596e-06
7:68235466 A T 0.821859 -7.8005e-06
7:68246582 A C 0.321032 -4.5368e-05
7:68247814 G A 1.118898 -2.9334e-05
7:68251617 G A 0.056795 -3.5823e-06
7:68253161 C G 0.027145 5.8829e-06
7:68255951 T C 0.361799 -5.3591e-05
7:68257280 A G 1.046373 -4.8350e-05
7:68262104 G A 0.397399 -3.8892e-05
7:68265509 T C 0.060291 -4.1594e-06
7:68274016 A G 0.090614 1.4527e-05
7:68275213 G A 0.404242 -2.3700e-05
7:68275393 T C 0.646351 -1.0308e-05
7:68287168 A G 1.498432 2.6320e-05
7:68295521 G T 0.064800 1.1253e-05
7:68302358 C T 0.121014 1.5946e-05
7:68304040 C T 0.040037 -3.1472e-06
7:68305634 G A 0.173181 -7.8231e-06
7:68307620 G A 1.945506 -7.8402e-06
7:68308556 A C 0.180754 2.3113e-05
7:68308818 C T 0.634802 4.2342e-05
7:68316074 C T 0.071106 -1.1480e-05
7:68320669 G C 0.093298 -3.9340e-05
7:68323346 T C 0.041215 1.3695e-05
7:68331289 A G 0.119839 -1.0699e-05
7:68331537 G A 0.131232 1.9408e-05
7:68333174 A C 0.113627 -3.0400e-05
7:68338823 G T 0.656426 2.4114e-05
7:68350475 A C 1.299246 -4.3968e-06
7:68359015 C T 0.029738 1.1953e-05
7:68362367 A G 0.148422 5.0672e-06
7:68375468 A C 0.063453 1.1336e-05
7:68379401 G A 0.254259 -6.9149e-06
7:68385641 A C 0.059298 4.2462e-06
7:68386862 T C 0.151557 1.3007e-05
7:68387590 G A 0.214909 -1.7362e-05
7:68388481 T C 0.627441 8.9910e-06
7:68393314 T G 0.068857 3.9867e-05
7:68396262 T C 0.105976 -2.1294e-05
7:68399377 C T 1.166689 9.6505e-06
7:68407402 C T 0.068958 3.4665e-05
7:68407948 C T 0.882293 5.1330e-06
7:68415653 C T 0.842032 -4.3785e-05
7:68417039 A C 0.041839 -2.2004e-05
7:68419244 G A 1.127233 4.0528e-05
7:68420830 T C 0.031170 -2.3037e-05
7:68423606 A G 0.037158 -6.0724e-06
7:68423676 A G 0.943562 -2.5248e-05
7:68425497 G A 0.039463 -1.7069e-05
7:68425573 G A 1.563527 4.5515e-06
7:68428057 T C 1.019332 2.5747e-05
7:68428081 G T 0.040553 -5.6434e-06
7:68433567 T C 0.051745 2.2499e-05
7:68433598 C T 0.237685 -2.2371e-05
7:68434588 A G 0.037801 1.2742e-05
7:68437960 A G 0.089033 2.2013e-05
7:68438751 G T 1.230139 2.5448e-05
7:68443918 A G 1.281423 3.8529e-05
7:68444306 G C 0.163940 -1.7189e-05
7:68446397 T C 0.036081 -3.5742e-05
7:68449790 T C 0.249338 -2.8746e-06
7:68454912 T C 0.038379 4.1414e-05
7:68458785 C T 0.355661 -5.0122e-06
7:68459003 T C 0.227276 2.1201e-08
7:68459077 C T 1.614785 2.9053e-05
7:68459585 A C 1.750289 -1.2418e-06
7:68474012 A C 1.739091 4.5672e-06
7:68475580 T C 0.120664 -5.2410e-06
7:68475607 T C 0.087796 1.5132e-05
7:68486634 G A 0.939452 4.3598e-05
7:68494987 T G 0.144877 -1.1837e-05
7:68495121 T C 0.177491 -7.0231e-06
7:68505074 C T 1.727156 3.6722e-06
7:68517023 T G 1.360008 1.7527e-05
7:68520149 A C 0.043105 -1.9220e-05
7:68521171 T C 0.031381 -3.8179e-05
7:68521944 T C 0.277499 -5.7372e-06
7:68522272 T G 0.810927 -2.0687e-05
7:68522330 T C 0.048467 -2.4377e-05
7:68531960 G A 0.164521 -4.9055e-06
7:68537194 T C 1.625058 -9.1823e-06
7:68539240 A G 0.277758 -1.5726e-05
7:68543649 C T 0.282208 -2.1214e-05
7:68544533 C T 0.201241 -1.2214e-05
7:68544969 G T 0.128879 -2.5358e-05
7:68549644 G A 0.722927 1.7298e-05
7:68555979 T C 0.070337 -9.8148e-06
7:68556608 C T 0.573119 3.1230e-05
7:68557987 A C 0.048048 -1.0126e-05
7:68561421 T C 0.189176 -3.1117e-05
7:68561612 G T 0.090818 -1.3710e-05
7:68561772 C A 0.027002 1.3577e-05
7:68564589 G A 0.391067 -2.5752e-05
7:68566880 G A 0.066611 9.0865e-06
7:68569781 C T 0.917481 4.3984e-05
7:68572818 C T 0.127746 -3.1198e-05
7:68573384 A G 0.029670 5.1637e-06
7:68575181 A G 0.139668 -2.9223e-06
7:68576123 T C 0.106892 -3.7877e-05
7:68577475 A G 0.033646 -3.8002e-05
7:68578593 G A 0.020926 1.1496e-05
7:68579967 T C 0.083950 -3.5787e-05
7:68582236 G A 0.051972 -1.4556e-05
7:68584764 A T 0.028443 -4.3929e-05
7:68595147 G C 0.201601 -1.5637e-06
7:68595572 T C 1.085407 3.1588e-05
7:68604884 C T 0.055750 1.2513e-05
7:68608667 G A 0.092957 4.4845e-05
7:68611960 T C 1.099939 2.9533e-05
7:68614093 A G 0.194980 -5.0539e-05
7:68616110 A C 1.730278 -1.9811e-05
7:68618713 T C 0.135838 -1.3709e-05
7:68622989 A G 0.032176 2.5764e-05
7:68624342 A G 0.163457 3.0666e-05
7:68625194 C T 0.047574 6.0650e-05
7:68625471 T C 0.295730 -1.1821e-05
7:68632251 G A 1.884682 5.2103e-05
7:68635100 A G 0.083739 1.3736e-05
7:68638502 T C 0.034351 -4.0851e-05
7:68643128 C G 0.684528 -4.2171e-06
7:68656875 A G 0.142362 -2.1561e-05
7:68657559 C T 0.364253 5.7192e-06
7:68662956 C T 0.744541 9.6335e-06
7:68663016 T C 0.062109 1.3376e-05
7:68673898 A G 0.047798 1.3599e-05
7:68675461 C T 0.265950 -1.8916e-05
7:68677696 A C 0.364399 8.5214e-06
7:68684249 A C 0.325086 -3.9539e-05
7:68686809 T C 0.055870 -1.0816e-05
7:68695868 C A 0.200676 4.9753e-05
7:68711394 C T 0.169611 2.7347e-05
7:68711922 A G 0.113782 1.0963e-05
7:68712121 G T 0.129781 2.6799e-05
7:68713804 C G 0.104288 -3.3095e-05
7:68715220 A G 0.078760 -2.8945e-05
7:68719084 T C 0.042988 1.1575e-05
7:68719532 C A 1.458703 9.9034e-06
7:68722065 T C 0.040550 1.9050e-06
7:68726735 A G 0.704987 2.9152e-05
7:68727812 T C 0.026139 3.5302e-06
7:68728206 G T 0.228123 -1.3790e-05
7:68729490 A G 1.460430 2.1508e-06
7:68732754 G A 0.164625 5.0731e-05
7:68741676 G T 0.050654 -1.0446e-05
7:68744002 A G 1.253515 1.9283e-05
7:68751088 C T 0.226094 1.0787e-05
7:68763033 T C 0.117772 4.6386e-06
7:68766770 A G 0.022916 6.3542e-06
7:68769278 C T 0.337264 1.6675e-05
7:68773736 A C 1.318704 1.1146e-05
7:68781288 A G 0.247410 1.8035e-05
7:68783861 A G 1.375811 1.2670e-05
7:68784618 G A 0.035074 1.0649e-05
7:68789596 A G 1.319506 9.4471e-06
7:68794754 T C 0.066776 2.7573e-05
7:68822693 A G 1.237491 -2.9429e-06
7:68833102 G A 0.064128 9.8264e-06
7:68836157 A G 1.721804 1.6123e-05
7:68836921 G A 1.854905 8.2009e-06
7:68838684 C T 0.259101 3.9952e-06
7:68849303 G A 1.723446 1.6403e-05
7:68851139 C T 0.310622 -2.2585e-05
7:68860360 G A 1.193912 -1.1214e-05
7:68863995 A G 0.050570 -1.8397e-05
7:68865754 A G 1.730450 1.4838e-05
7:68868011 G A 0.337413 3.9081e-06
7:68885725 G A 0.031926 -7.5845e-06
7:68895521 C T 0.512032 1.2799e-05
7:68897016 C G 0.046879 -2.7839e-07
7:68897139 G A 0.468590 -4.5341e-07
7:68900005 C T 0.221719 5.0754e-06
7:68905642 A G 0.687982 -2.3249e-06
7:68907261 C G 1.426544 -6.1494e-05
7:68907980 G A 0.831383 2.3363e-05
7:68910517 A C 0.654024 1.9218e-05
7:68910628 C A 0.068542 -5.0288e-05
7:68912322 T C 0.070470 -1.8189e-06
7:68913006 C T 0.159091 3.4290e-06
7:68913033 G A 0.037123 -2.7920e-05
7:68915869 T C 0.215354 2.0176e-05
7:68916066 C T 0.321902 -5.0315e-06
7:68921156 A C 0.536937 1.4535e-05
7:68921231 C T 0.062859 -1.8182e-06
7:68921321 A G 0.053848 3.3845e-06
7:68926041 T G 0.063755 1.0739e-05
7:68966004 G C 0.425031 7.9402e-06
7:68968288 C T 0.670328 1.7804e-05
7:68975428 C T 0.054877 -3.7920e-06
7:68976246 T C 0.023260 -8.7695e-06
7:68981812 T C 0.027164 -2.0952e-06
7:68987580 T C 0.026002 -2.1311e-06
7:69010682 T C 0.050044 2.5384e-05
7:69016081 C T 0.682656 1.5050e-05
7:69017281 G A 0.057772 -4.0608e-06
7:69023499 A G 0.140113 -6.9211e-07
7:69023630 G A 0.033653 2.3075e-05
7:69026140 T C 0.073894 -7.0410e-06
7:69049923 T C 0.142797 -2.6968e-05
7:69056403 C T 0.115451 1.5702e-05
7:69063900 G T 0.371267 4.0204e-05
7:69070666 T G 1.641359 1.4619e-05
7:69090258 T C 0.060064 -6.4290e-06
7:69116488 T G 0.030115 1.8340e-05
7:69118778 G A 1.638759 1.6543e-05
7:69141319 G A 0.042640 2.4431e-05
7:69143487 A G 0.042394 3.0259e-05
7:69144192 C T 1.297597 -2.3741e-05
7:69156009 G A 0.325777 3.4110e-05
7:69162316 T C 0.050015 1.3290e-05
7:69163914 G A 0.045091 2.6400e-05
7:69181415 A G 0.145342 -3.1065e-05
7:69222480 T C 0.027401 -5.1010e-05
7:69229687 G A 0.067244 1.2662e-06
7:69248220 C A 0.106752 2.9895e-05
7:69254962 G A 0.042485 -7.4308e-06
7:69257808 T C 0.041887 -1.8906e-05
7:69271394 G A 0.088260 1.8558e-05
7:69290483 T G 0.238059 -2.3043e-05
7:69298220 C A 0.108138 -3.0650e-05
7:69335595 G A 0.064316 -2.4234e-05
7:69338387 A G 0.022584 -8.8573e-06
7:69340835 C T 0.111965 -3.9618e-05
7:69343276 A G 0.029472 3.0288e-06
7:69370944 A G 0.207590 2.9684e-05
7:69392364 G A 0.139165 3.0331e-05
7:69395487 A C 0.056899 -4.6985e-06
7:69417428 G T 0.647309 3.8412e-05
7:69430044 G C 0.992242 -5.9238e-05
7:69445621 A G 0.094749 1.6610e-05
7:69449795 A G 1.784451 -8.8022e-05
7:69453714 G A 0.637604 4.0690e-05
7:69465546 T G 0.060687 -2.6739e-05
7:69522293 A G 0.160104 -3.3236e-05
7:69529603 A C 0.041745 7.6111e-06
7:69560422 A G 0.501464 6.8461e-06
7:69591477 A G 0.091480 -1.0879e-05
7:69593167 T C 0.228701 -1.4333e-05
7:69616280 G A 0.032030 1.9101e-06
7:69634032 T C 0.042761 -1.9304e-05
7:69646229 A G 0.394053 1.2347e-05
7:69682765 T C 0.020439 -1.1148e-05
7:69683444 T A 0.041115 3.5478e-06
7:69704014 T C 0.035711 5.2469e-06
7:69704869 T G 0.249549 2.4563e-05
7:69707623 G A 0.547568 2.7700e-05
7:69730281 A G 0.042540 1.7829e-05
7:69742086 G T 0.054192 -4.1860e-05
7:69757530 A G 0.035503 7.2819e-06
7:69782684 T C 0.037408 -1.2081e-05
7:69786578 T C 0.088264 2.5690e-06
7:69827131 G A 0.060677 -2.5867e-05
7:69832880 G A 0.070016 -1.6958e-05
7:69837319 G A 0.577942 -1.7552e-05
7:69846217 A G 0.139872 -5.0817e-05
7:69854646 C T 0.051826 4.4582e-06
7:69856616 T C 0.020212 -1.3268e-05
7:69860631 G A 0.020095 -1.2551e-05
7:69867672 C T 0.093175 -7.2425e-06
7:69872379 A G 0.399162 1.4972e-05
7:69872487 T C 0.245521 2.4444e-05
7:69886176 T C 0.236244 1.9404e-05
7:69892632 C T 0.100497 1.2128e-05
7:69913587 A C 0.417715 3.2035e-05
7:69920164 G A 0.283211 4.4691e-05
7:69922826 A C 0.137733 5.2311e-05
7:69935447 T G 0.048736 -3.3466e-05
7:69935641 G A 1.007774 2.0824e-05
7:69937860 C G 0.070603 -2.4974e-05
7:69945340 G A 0.800505 -3.1688e-05
7:69947764 C T 0.023315 2.9459e-06
7:69953755 T C 0.149769 9.8038e-06
7:69956958 C T 0.625159 -3.8304e-06
7:69958054 C T 0.042014 2.0465e-06
7:69962688 A G 0.305919 6.1439e-06
7:69979194 C T 0.531692 -3.4180e-05
7:69985501 A C 0.512328 1.9774e-05
7:69993848 A G 0.034016 7.3890e-06
7:69995957 C G 0.061489 3.7145e-06
7:70002800 C T 0.067841 -3.4528e-05
7:70003835 G A 0.058444 -1.1108e-05
7:70004224 C T 0.050680 -5.2754e-05
7:70007539 T C 0.054471 -1.2718e-05
7:70017937 C T 0.474426 4.9433e-05
7:70021960 T C 0.067344 4.3258e-06
7:70028074 T C 0.032705 3.2312e-06
7:70028693 T C 0.029157 -2.8230e-05
7:70033813 T G 0.069798 -9.2064e-07
7:70034414 A G 0.021857 -5.4177e-06
7:70034730 G A 0.751905 -4.0987e-05
7:70040003 T C 0.365538 2.2305e-05
7:70042675 G A 0.240545 1.0006e-05
7:70045100 A G 0.197599 4.0480e-07
7:70045443 C G 0.833859 -1.4661e-05
7:70050160 G A 0.152405 -2.5657e-05
7:70050621 T C 0.359313 2.2324e-05
7:70056307 G A 0.573531 1.3951e-05
7:70061858 G A 0.089153 -2.5578e-05
7:70062465 T C 0.052011 2.9963e-05
7:70068614 A G 1.088231 1.9770e-05
7:70071086 G T 0.072145 -4.0823e-08
7:70083277 A G 0.032802 2.6940e-06
7:70083454 G A 0.033438 1.5138e-06
7:70087443 T C 0.099822 6.9065e-05
7:70087571 C T 0.991476 3.5659e-05
7:70088656 T C 0.242259 -1.3077e-05
7:70090534 A G 1.693224 -5.9294e-06
7:70093132 T C 0.068591 1.0639e-06
7:70095365 T C 0.031978 2.0224e-05
7:70097147 G A 0.057545 2.8840e-06
7:70097265 C T 0.763048 -4.6076e-05
7:70102712 C T 0.167550 -6.7518e-06
7:70105297 A G 0.936226 -4.6815e-05
7:70105401 A C 0.080049 -3.7161e-06
7:70108624 C T 0.270092 7.5545e-06
7:70109873 A G 0.104477 -7.7308e-05
7:70111300 A G 0.096791 -2.3291e-05
7:70111344 A G 0.975387 -2.8849e-05
7:70111392 A G 0.053813 1.5230e-05
7:70114946 G A 0.020777 -1.2884e-05
7:70115579 C T 0.399685 5.9841e-06
7:70120517 C T 1.320814 -8.3989e-05
7:70121896 A G 0.078672 -3.7976e-05
7:70125364 A G 1.109112 -3.2413e-05
7:70125794 G T 0.090351 -9.3488e-05
7:70126146 G A 0.118034 -4.5177e-06
7:70128438 T G 0.309593 -7.0182e-05
7:70133307 T G 0.068221 -5.6922e-06
7:70135261 T C 1.403359 -3.4054e-07
7:70135447 C T 0.907767 -1.9331e-05
7:70138662 A G 0.171477 7.6410e-06
7:70139724 T A 0.126746 -2.3037e-05
7:70141539 A G 0.648714 -8.9444e-06
7:70143677 A G 0.325930 6.0636e-06
7:70144848 C T 0.343350 -1.6026e-05
7:70145246 G A 0.192633 -2.4864e-06
7:70149341 G T 0.599585 2.5554e-05
7:70155660 C A 0.077897 6.6789e-05
7:70161787 C G 0.173603 8.7230e-06
7:70164936 T C 0.210119 -3.0933e-05
7:70166372 G A 0.494080 -2.1752e-05
7:70170499 G A 0.578124 1.6368e-05
7:70176535 T C 0.153031 -3.6372e-06
7:70178152 G T 1.512123 -3.7818e-05
7:70182589 G A 0.035081 9.8881e-06
7:70191538 C G 0.411149 -1.6754e-05
7:70193768 C T 0.413713 -2.6373e-05
7:70197277 T C 0.109638 -1.6969e-05
7:70201815 T G 1.169293 -2.5111e-05
7:70205096 T C 0.043699 4.0175e-05
7:70217766 G A 0.086556 -2.5270e-05
7:70219601 C T 0.162733 -3.7609e-05
7:70222114 G A 0.196239 7.9607e-06
7:70228020 T G 0.080331 -1.4379e-05
7:70229595 G T 1.792011 2.2241e-05
7:70232471 G A 0.296925 -7.7764e-06
7:70232747 G A 0.134354 1.2277e-05
7:70241056 C T 0.259166 -2.3953e-07
7:70248469 G A 0.560872 -1.1952e-05
7:70252645 A G 1.579234 4.8820e-05
7:70254005 G A 0.043374 -2.4151e-05
7:70255639 T G 0.023357 -8.9747e-07
7:70256195 T C 0.100530 -7.0114e-06
7:70258282 A G 0.323223 -1.3321e-05
7:70258632 A G 0.024629 -3.3726e-05
7:70262937 G A 0.377301 -1.3911e-05
7:70263484 T G 0.144793 -1.5370e-05
7:70266515 G A 1.251068 4.3487e-05
7:70270352 T C 0.080013 2.8238e-05
7:70270543 C G 0.120446 8.8655e-06
7:70270672 T G 0.396023 1.4654e-05
7:70289898 G A 0.477026 -4.8921e-05
7:70290334 G T 0.169435 -5.8651e-06
7:70298170 C T 0.365353 2.8536e-06
7:70311754 G A 1.836031 -1.0582e-06
7:70313865 C T 1.830224 -6.2836e-06
7:70316175 A G 0.113653 1.8745e-05
7:70321339 C T 0.071814 1.9053e-05
7:70328949 A G 0.431312 -6.2473e-06
7:70329153 C T 0.802634 9.2399e-05
7:70333412 A G 1.901846 8.0334e-06
7:70334385 C T 0.912071 -7.0192e-05
7:70337333 G A 0.252772 8.7869e-05
7:70340083 G A 0.072226 1.9464e-05
7:70342904 G C 0.098618 -8.2274e-06
7:70350082 T G 1.701627 -6.3657e-06
7:70357024 G A 0.209502 -7.5180e-06
7:70368794 G T 0.863510 4.2219e-05
7:70371194 C T 0.882719 3.2749e-05
7:70381922 T C 1.908383 2.1286e-05
7:70386966 C T 0.103879 1.3892e-05
7:70387158 G A 0.417157 -5.5012e-06
7:70392162 A C 0.041975 -7.5158e-06
7:70399958 T C 0.051495 1.4691e-07
7:70402644 G C 0.021364 -3.7378e-05
7:70404146 G T 1.209862 -2.7082e-06
7:70407071 A G 0.042520 1.4563e-06
7:70408266 G A 1.235897 -1.2798e-05
7:70418113 G A 1.903972 -1.7815e-06
7:70427564 T C 0.021254 -3.5513e-05
7:70432855 A G 0.053939 2.7143e-05
7:70435324 G A 0.058311 -9.4187e-06
7:70436815 T A 0.323763 1.9644e-05
7:70443501 T C 1.140791 4.8228e-06
7:70449546 A G 0.021913 -4.2065e-05
7:70451189 C A 0.610410 1.8245e-05
7:70455366 A G 0.077718 -2.1187e-05
7:70459134 A G 1.812891 5.8454e-05
7:70463610 G C 0.060794 -2.9007e-05
7:70469389 T C 0.094879 -2.7234e-05
7:70480788 A C 0.047652 3.7007e-05
7:70481413 A G 0.052832 1.8397e-06
7:70485138 G T 0.503583 -3.5668e-06
7:70486586 T C 0.156679 3.6767e-05
7:70491251 G A 0.750497 1.9930e-05
7:70493364 G A 1.141064 1.0963e-05
7:70499159 A C 1.838309 5.4905e-05
7:70505756 C T 0.020325 -1.3046e-06
7:70506732 T C 0.053641 1.3872e-05
7:70508532 A G 0.750305 -5.7220e-06
7:70511419 T C 0.092873 3.7747e-05
7:70514998 G A 0.098845 -3.5176e-05
7:70516971 A C 0.220703 -9.9509e-06
7:70519204 G A 0.086251 2.3004e-05
7:70538313 T C 0.800440 3.3003e-06
7:70539714 C G 0.077549 5.0182e-05
7:70553606 A C 0.189099 -1.7386e-05
7:70555515 A G 0.229860 1.8156e-05
7:70570971 A C 0.028161 -4.5406e-06
7:70571103 A G 0.076209 1.2199e-06
7:70572850 T C 0.022948 1.5375e-05
7:70573387 T C 0.968924 -2.0219e-05
7:70582432 G C 0.117859 -1.4393e-05
7:70585640 G A 1.412684 8.9720e-06
7:70587145 C T 0.028515 1.0482e-05
7:70588451 A C 0.020348 1.4069e-05
7:70599227 A G 0.123134 1.9479e-06
7:70599595 A G 0.286331 4.4703e-05
7:70604125 C T 0.027135 -2.6261e-05
7:70609450 A G 0.078779 2.4670e-05
7:70610138 C T 0.042692 3.8558e-05
7:70610154 T C 0.066247 1.6347e-05
7:70614846 G A 0.195772 2.7534e-05
7:70615244 A C 0.025223 1.6191e-05
7:70617004 A G 0.647490 3.1008e-05
7:70617975 A G 0.066763 -4.2013e-05
7:70619377 T C 0.732898 4.5297e-05
7:70622875 T G 0.031637 2.5817e-05
7:70626321 G A 0.838812 3.9705e-05
7:70627916 C G 0.083785 -9.0787e-06
7:70628972 C T 0.111251 5.9494e-07
7:70631089 T C 0.142508 -8.0604e-06
7:70631763 A G 0.104266 3.4804e-05
7:70634500 C T 0.487942 -2.5019e-05
7:70641021 C G 0.108544 5.9741e-06
7:70641982 A G 0.032494 -1.6962e-05
7:70642833 C T 0.175969 1.0184e-05
7:70643438 A G 0.113756 5.8561e-06
7:70648569 A G 0.042413 -1.4344e-05
7:70652076 T C 0.091578 -1.8386e-06
7:70653959 A G 0.055257 1.5982e-05
7:70659922 G C 0.173567 -5.3262e-06
7:70660195 G T 0.153349 -3.6936e-06
7:70660915 G A 0.482752 4.3761e-05
7:70666299 T C 0.461079 4.5812e-05
7:70672311 C T 0.128697 5.8019e-05
7:70674010 T C 0.032487 -6.6567e-06
7:70680002 G A 0.030300 -1.2582e-06
7:70683017 C A 0.852704 -3.5353e-06
7:70694231 G T 0.133407 3.0627e-05
7:70698028 T C 0.422373 3.4125e-06
7:70698112 T C 0.034575 -1.1017e-05
7:70701596 A G 0.206240 8.1950e-06
7:70704068 C T 0.391236 1.4393e-05
7:70706501 T C 0.850173 3.3680e-05
7:70715414 G A 0.638542 -2.2350e-05
7:70716852 G A 0.183480 6.8878e-06
7:70722342 A G 0.319714 1.2733e-05
7:70727415 C T 1.590500 1.4783e-05
7:70729045 C T 0.082603 -5.7067e-06
7:70729251 C T 0.491931 2.3951e-05
7:70729501 A G 0.034850 -2.2878e-05
7:70735172 G T 0.138655 1.2591e-05
7:70735870 G A 0.121329 1.7020e-05
7:70736115 C A 0.118943 1.4416e-05
7:70740155 G A 0.092853 1.6104e-05
7:70742642 C T 0.034808 3.1778e-05
7:70743033 T G 0.901340 -1.1570e-04
7:70743506 T C 0.034312 3.9468e-05
7:70745550 T C 0.026239 -3.5737e-07
7:70751225 G A 0.138370 -1.7732e-05
7:70760226 A G 0.035808 1.6247e-05
7:70762849 C T 0.045000 -1.8885e-05
7:70770762 C A 0.396971 -5.8658e-07
7:70774526 A G 0.581837 9.5436e-06
7:70780849 T G 0.135637 2.4380e-05
7:70787309 G A 1.253619 5.0093e-06
7:70798473 A G 0.033815 9.8677e-06
7:70800407 G T 0.806367 -5.1302e-06
7:70804881 G A 0.036428 1.0512e-05
7:70813940 C A 0.044471 -1.9087e-06
7:70814126 A G 0.069737 -2.4725e-05
7:70816852 C G 0.055257 -1.7430e-05
7:70829265 A T 1.197791 6.0869e-06
7:70829578 T G 0.177384 -1.6834e-05
7:70835255 G A 0.201546 -3.9481e-05
7:70837798 T C 0.935009 -2.5130e-05
7:70841224 C T 0.197580 3.6197e-06
7:70851875 C T 0.044672 6.8531e-06
7:70855116 A C 0.056529 2.2802e-06
7:70859603 G A 0.193714 1.2122e-05
7:70862397 T C 0.214036 -1.6745e-05
7:70864472 A G 0.137678 -7.9579e-07
7:70871276 C T 0.021984 -2.7488e-05
7:70871398 C A 0.090484 2.1528e-05
7:70873258 C T 0.064339 -4.6513e-06
7:70883781 C A 0.070386 -5.4579e-06
7:70888155 T C 0.112140 4.1927e-06
7:70890093 C G 1.383141 -1.3740e-05
7:70907839 C T 0.318328 7.0592e-06
7:70907898 T C 0.081496 5.2975e-06
7:70913281 T C 0.025142 -2.6486e-05
7:70936758 G A 0.076608 -2.3136e-05
7:70938704 A G 0.484355 1.6212e-05
7:70942415 A G 1.737075 -5.7056e-05
7:70944164 G A 0.202763 8.1749e-05
7:70958310 G A 0.105794 6.3730e-06
7:70960803 A G 0.029300 -1.9475e-05
7:70961503 T C 0.118018 1.4963e-05
7:70966661 T G 1.440491 -1.1230e-04
7:70968189 A G 0.048236 2.4840e-05
7:70973900 T C 1.565540 -7.6512e-05
7:70986504 C T 0.158234 7.5775e-05
7:70986744 A G 0.086793 3.2020e-05
7:70994348 A G 0.053095 2.1011e-06
7:70994529 C T 0.349322 2.4645e-06
7:70995459 A G 0.030686 -9.2483e-06
7:70997431 C T 0.581246 -2.7292e-07
7:70998372 T C 0.165342 -7.0502e-06
7:71007228 G A 1.700741 -1.3677e-05
7:71010135 T C 1.475533 -1.3852e-05
7:71016159 G T 1.427420 -1.2687e-05
7:71020307 C T 0.644501 -9.2096e-06
7:71020372 G A 0.148659 2.4437e-05
7:71023134 A G 0.033760 -1.9658e-05
7:71025971 T C 0.117817 -3.4786e-05
7:71029226 A G 0.067429 -9.6622e-06
7:71031469 G A 0.964098 2.5581e-05
7:71032975 A G 0.160834 2.5341e-05
7:71042706 C T 0.123419 -2.5579e-05
7:71050482 G A 0.523409 1.7270e-05
7:71061745 C G 0.192948 -5.7934e-06
7:71088272 A G 0.040722 -3.3425e-06
7:71089978 G A 0.306766 -2.4040e-05
7:71107944 G T 0.586180 3.3456e-05
7:71110268 T C 0.121128 -1.3927e-05
7:71110740 A G 0.114948 -2.2763e-06
7:71124711 G A 0.040073 7.9235e-06
7:71126290 T C 1.224627 -2.0744e-05
7:71128401 T C 0.106453 9.8159e-07
7:71131093 T C 0.097904 3.3239e-05
7:71133902 A G 0.852558 8.4128e-06
7:71134095 G A 0.116911 -1.7095e-05
7:71138528 A G 1.708859 3.8788e-07
7:71142312 G A 0.127168 -2.8727e-05
7:71146727 A G 0.103954 8.0268e-06
7:71147866 G T 0.032374 4.9661e-05
7:71150028 T G 0.139723 -6.3623e-05
7:71150107 A G 0.701939 -3.7188e-05
7:71153377 C T 1.436823 1.6742e-06
7:71159963 T C 0.036048 1.1869e-06
7:71162047 A G 0.078254 1.6917e-05
7:71162632 G A 0.267024 -1.6729e-05
7:71178550 A C 0.109118 5.8634e-06
7:71179286 T C 0.061323 1.3859e-05
7:71181192 C T 1.030319 7.7681e-06
7:71181516 A C 0.151161 7.2596e-06
7:71183543 G T 0.048713 -3.3213e-05
7:71183578 T C 0.149568 2.5032e-05
7:71189397 G A 1.108148 2.1130e-06
7:71190812 T C 0.724397 -1.6339e-05
7:71194529 G A 0.371803 -7.2155e-05
7:71196604 G A 1.594639 7.5140e-06
7:71196800 T G 0.094629 3.2263e-05
7:71202333 C G 0.079851 -2.9440e-05
7:71204782 A T 0.071902 5.1481e-06
7:71207146 A G 0.448940 2.3808e-05
7:71207148 G T 0.032270 -2.8945e-05
7:71208819 T C 1.666316 1.6973e-05
7:71213301 T C 0.363808 -3.3546e-05
7:71213948 T C 1.600257 1.3005e-05
7:71214160 G A 0.743008 2.7198e-05
7:71226823 C T 0.065592 -4.2925e-06
7:71228015 T C 0.270939 -1.5231e-06
7:71231507 C T 0.022617 5.7520e-06
7:71232125 C T 1.324936 -4.4515e-06
7:71248317 C T 0.032922 2.5348e-06
7:71253041 C T 0.190708 3.1939e-05
7:71255458 T C 0.655258 3.4213e-05
7:71259768 G C 0.031579 -6.0553e-06
7:71265111 T G 0.151879 9.5667e-06
7:71267183 A G 0.033481 -5.4122e-06
7:71275821 C T 0.585917 2.3515e-05
7:71275874 T C 1.695655 3.3257e-05
7:71277518 A G 0.057636 -1.2661e-05
7:71278326 C T 0.187018 -4.6637e-06
7:71289780 A G 0.040829 6.2050e-06
7:71298681 T C 0.061440 -5.5687e-06
7:71301495 C T 0.848215 1.0758e-05
7:71326888 A G 0.032666 8.1270e-07
7:71332886 C T 1.957814 -3.7523e-05
7:71333786 C T 0.047577 -1.2428e-05
7:71335961 T C 0.035000 6.9392e-06
7:71336606 C T 0.070006 2.4931e-05
7:71337362 T C 0.021916 -2.7587e-05
7:71339763 A G 0.468551 -2.2251e-05
7:71341810 C T 1.966000 -3.9318e-05
7:71348482 G A 0.131193 -1.1658e-05
7:71348841 C T 0.152830 -2.1705e-06
7:71356132 G A 0.138876 4.1424e-06
7:71360451 T C 0.453302 6.0170e-06
7:71361261 C T 0.457674 -2.5995e-05
7:71362200 A C 0.373442 -1.9627e-05
7:71364797 A G 0.140499 4.7272e-06
7:71383657 A G 0.170591 2.1838e-05
7:71388701 A G 0.469486 -3.6472e-06
7:71388850 C G 0.242846 7.7942e-06
7:71392865 A G 0.030787 -1.7569e-05
7:71393608 G A 0.031228 4.0067e-05
7:71393694 C G 0.060346 -1.2421e-05
7:71395150 A G 1.245758 -2.0972e-05
7:71396641 C A 0.427057 -6.4919e-05
7:71400441 C T 0.412489 5.7423e-06
7:71409919 C T 1.487383 -4.2269e-05
7:71413328 G A 0.466357 -1.3557e-07
7:71417519 A G 1.386075 4.5800e-06
7:71417594 A G 0.037580 -3.8448e-07
7:71419934 T C 0.032095 6.3925e-05
7:71430789 A G 0.143459 -2.5798e-05
7:71434369 T C 0.523165 -2.1844e-05
7:71435219 C T 0.042270 -5.7373e-05
7:71443802 A G 0.198333 -1.0060e-05
7:71447015 C G 0.197210 6.1153e-06
7:71451694 G T 0.029787 1.2078e-05
7:71480281 T C 0.099390 1.4456e-05
7:71482823 A G 0.250802 1.6713e-05
7:71489945 T C 0.066504 -8.9661e-07
7:71490501 C T 0.065910 -2.1496e-05
7:71500874 G A 1.155449 -1.6506e-06
7:71508645 G A 0.313083 -4.7263e-06
7:71512695 T C 0.087439 -1.7247e-05
7:71513381 T C 0.168695 2.5901e-05
7:71520206 T C 0.291115 5.3825e-07
7:71520209 A G 0.047607 -1.2875e-05
7:71523620 C T 0.107236 -2.3571e-05
7:71523632 C A 0.030637 1.7341e-05
7:71527729 C T 0.609274 -5.6047e-06
7:71529475 C T 1.333346 -1.0773e-05
7:71536350 T C 0.834466 -1.1630e-05
7:71552515 T C 0.437352 1.5459e-05
7:71552621 C T 0.353048 -6.3580e-07
7:71556915 C T 0.045033 2.5976e-05
7:71561310 C T 1.876883 -3.7578e-05
7:71568623 A G 1.439719 3.9148e-05
7:71598202 A G 1.392820 2.0041e-05
7:71603177 C T 0.039287 2.0465e-05
7:71620988 A G 0.363659 3.4977e-06
7:71621875 T C 0.039044 -2.2281e-05
7:71633246 A G 0.038453 -2.0348e-05
7:71638559 C T 0.073690 -2.4225e-05
7:71648432 G A 0.056922 1.4189e-05
7:71650166 G A 0.297753 -2.9865e-06
7:71654264 T C 0.027203 4.7414e-07
7:71658594 A G 0.031816 8.9351e-06
7:71661747 G C 0.076439 -1.0367e-06
7:71664407 T C 0.084589 6.2786e-08
7:71677060 A G 0.052271 -1.2617e-05
7:71678256 T C 0.689839 -1.1987e-06
7:71678619 A G 0.366869 1.4574e-05
7:71684747 T C 0.035159 -3.4377e-06
7:71701603 A G 0.024321 -3.4817e-06
7:71702971 T C 0.038242 -6.6089e-06
7:71704898 G A 0.068948 -2.4267e-06
7:71711067 T C 1.261052 -1.0392e-05
7:71711605 T C 0.078315 1.8044e-05
7:71714392 G A 1.913609 -1.3086e-05
7:71717248 T C 0.041813 -9.8375e-06
7:71727133 T C 0.618158 2.2891e-07
7:71730575 G A 0.182915 3.5400e-07
7:71743519 C G 0.182906 1.1754e-05
7:71754006 T C 0.893673 3.2037e-06
7:71768299 G A 0.028060 7.8127e-06
7:71770431 C T 0.025876 6.0776e-06
7:71770703 T C 1.050002 -2.5632e-06
7:71782460 G A 0.068513 -1.7971e-05
7:71795592 T C 0.892635 -9.8998e-06
7:71805600 A G 0.852188 1.9973e-05
7:71806938 A G 0.039025 1.5510e-05
7:71808745 C T 0.225027 5.2920e-06
7:71813656 T C 0.073057 1.1190e-05
7:71823284 C T 0.153320 9.9912e-06
7:71827519 A G 0.113756 -4.6847e-06
7:71829632 A G 0.145127 -4.2534e-07
7:71858167 T C 0.933142 1.2427e-05
7:71870217 G A 0.020663 -4.9582e-05
7:71871272 G A 0.504658 2.3361e-05
7:71871458 G A 0.084859 1.7032e-05
7:71872750 G C 0.144796 -8.3698e-07
7:71877200 T C 0.125133 -1.5976e-06
7:71877217 A G 0.026788 -1.9416e-05
7:71880706 A G 0.174729 -1.6859e-05
7:71881828 T C 1.051459 4.1404e-05
7:71887839 T C 0.040300 4.2076e-05
7:71892870 C T 1.555747 1.1641e-05
7:71897722 A C 0.156296 -4.7624e-06
7:71899700 A G 0.044202 9.7017e-06
7:71900355 G A 0.119372 7.7630e-06
7:71901731 T C 0.460330 -4.2572e-05
7:71910814 T C 0.092733 3.4051e-06
7:71913507 C T 0.392297 -7.1185e-05
7:71914571 T C 0.031715 -1.0076e-05
7:71919716 A G 0.065783 1.8627e-05
7:71920059 A G 0.040206 3.1401e-06
7:71929976 C A 0.517115 -8.6391e-05
7:71935056 G A 0.730781 -4.6729e-05
7:71940548 A G 0.103094 3.4165e-06
7:71942238 A C 1.214893 -4.8255e-05
7:71951984 A T 0.295581 -4.5323e-06
7:71954779 T C 0.128395 9.3424e-07
7:71960520 C T 0.303683 4.6523e-06
7:71968541 C G 0.345817 -9.2821e-05
7:71968630 C T 0.345142 2.0973e-05
7:71971531 A G 0.056711 -1.0305e-05
7:71978776 A G 0.048528 -4.4709e-06
7:71979173 T C 0.045545 8.0059e-06
7:71979685 A C 0.983946 2.4175e-05
7:71990910 G C 1.885984 1.2584e-05
7:72005901 T A 1.002113 -1.9812e-05
7:72026412 T C 0.266703 7.4006e-06
7:72038188 T C 0.287804 1.0276e-05
7:72042704 T C 0.095073 -1.7751e-06
7:72043041 A C 0.659542 4.4201e-05
7:72066798 C T 0.145299 1.7891e-05
7:72073646 T C 0.282770 1.7232e-05
7:72073716 T C 0.238718 1.2962e-05
7:72096690 C T 0.021715 7.4956e-06
7:72133494 C T 0.263324 9.9223e-06
7:72135622 T C 0.320321 1.4493e-05
7:72138999 A C 0.033059 -1.5231e-05
7:72139093 T C 0.336070 4.7099e-05
7:72153606 A C 0.021371 1.5557e-05
7:72193854 T G 0.027148 -8.2245e-06
7:72196166 A G 0.123578 -4.5028e-06
7:72198944 A G 0.059960 3.6744e-05
7:72214844 C T 0.449417 4.3452e-05
7:72215275 G T 0.055874 2.2223e-06
7:72233858 C T 0.394345 3.8608e-05
7:72234176 C T 0.062414 2.9620e-05
7:72239211 C T 0.503574 5.9651e-05
7:72247024 G A 0.657932 6.5653e-05
7:72282984 T C 0.054131 3.7166e-06
7:72287021 A G 0.057321 5.5635e-06
7:72291850 T G 0.190332 1.0887e-05
7:72297549 A G 0.345323 -1.7861e-05
7:72298729 A C 0.034581 1.1671e-05
7:72304598 G C 0.156988 -6.5397e-05
7:72308840 A T 0.147925 -4.1969e-05
7:72310108 C G 0.079162 1.0986e-05
7:72311817 C T 0.430157 -2.1079e-05
7:72318214 G A 0.076478 7.3802e-06
7:72362481 G A 0.255213 -2.5275e-05
7:72389257 T C 0.091217 1.6043e-05
7:72399120 T C 0.062171 2.1749e-05
7:72419402 A C 0.106457 -7.5893e-06
7:72674074 T C 1.892028 1.5477e-05
7:72743316 A G 0.074495 -1.2585e-05
7:72754645 A G 0.125704 3.5607e-05
7:72756335 G A 1.653177 4.5549e-05
7:72757033 G C 0.061356 -8.8209e-06
7:72757059 A G 0.030946 -4.1630e-05
7:72759953 T G 1.712686 4.3304e-05
7:72765917 T C 0.236082 1.0443e-05
7:72767467 A G 0.081230 1.6964e-05
7:72783383 G A 1.707295 4.2820e-05
7:72789995 A C 1.707749 4.2772e-05
7:72791066 C T 0.025496 -1.0730e-05
7:72805918 A G 0.027297 -4.1347e-06
7:72809912 A G 0.049054 1.1768e-05
7:72821802 C T 0.072479 2.5774e-05
7:72825125 G A 1.170344 -1.5260e-05
7:72832340 A G 0.058983 3.5856e-05
7:72836494 T C 0.032254 -4.5254e-06
7:72851580 G C 0.041696 -1.2474e-05
7:72854549 T C 0.181101 -3.4139e-05
7:72864869 G A 0.248870 -2.5602e-05
7:72878645 G A 0.250312 -2.3894e-05
7:72883646 A G 0.056533 2.6031e-06
7:72886186 T C 0.146393 9.7483e-06
7:72891754 T C 0.950556 -1.7779e-06
7:72896652 C G 0.061086 -3.2088e-06
7:72897236 A G 0.073901 1.7267e-05
7:72904810 T C 0.394397 -1.1796e-05
7:72919678 G C 0.087608 1.3980e-05
7:72924064 G A 0.038622 1.3310e-06
7:72933315 C T 0.059178 6.1680e-06
7:72934080 C T 0.148240 9.6190e-06
7:72951881 T C 0.043536 -1.2183e-05
7:72955579 T C 0.037502 2.7615e-05
7:72971231 T C 0.246965 -2.1902e-05
7:72974413 G A 0.077088 -1.5503e-05
7:72974869 T C 0.805659 -8.5316e-06
7:72982874 T C 0.245641 -1.7864e-05
7:72984220 C T 0.146848 7.2024e-06
7:72985148 T C 0.109959 -6.3577e-06
7:72987354 T C 0.570051 1.0420e-05
7:72990917 T C 0.109602 -7.3575e-06
7:73005870 C T 0.103879 2.1622e-05
7:73007943 A G 0.396393 -6.1071e-06
7:73012042 A G 0.256047 -4.0833e-06
7:73017657 T C 0.398996 -2.5804e-06
7:73020301 C T 1.912811 -1.6672e-05
7:73020337 G C 0.257144 -2.1739e-06
7:73023062 A C 0.371965 -1.0645e-05
7:73026378 T C 0.323109 2.3974e-06
7:73041130 C T 0.172055 2.8675e-05
7:73043101 A G 0.260156 8.7928e-06
7:73045306 G A 0.178598 -2.1336e-05
7:73048095 G A 0.577406 -6.3037e-06
7:73048479 T C 0.021465 7.6443e-07
7:73058025 C T 0.140989 2.1496e-06
7:73060006 T C 0.976156 1.5443e-05
7:73066957 G A 1.128593 1.0571e-05
7:73066992 T C 0.231083 -2.0878e-05
7:73067027 G T 0.689060 -2.0901e-05
7:73081117 T C 0.566419 -5.1667e-05
7:73086454 T C 0.070379 3.5916e-05
7:73087046 G A 0.774230 -3.7557e-05
7:73093252 C T 0.040579 -8.4458e-06
7:73097654 T C 0.888392 8.5987e-05
7:73097713 A G 0.081736 -3.8791e-06
7:73097720 C G 0.145329 -2.8387e-05
7:73098456 A G 0.692091 -4.0956e-05
7:73105100 A G 0.148461 8.0412e-06
7:73108402 A G 0.035263 -8.2182e-06
7:73114829 A G 0.027573 -2.6330e-05
7:73115201 A G 0.143206 -3.2218e-05
7:73117910 T C 0.055559 6.2363e-06
7:73124558 T C 0.187781 -1.9999e-05
7:73126224 A G 0.054420 -5.5637e-06
7:73126343 A G 0.089403 2.6577e-05
7:73133241 G T 0.351783 6.4045e-06
7:73136458 A G 0.167498 -1.8975e-05
7:73141464 T C 1.236254 -5.3874e-05
7:73142284 C T 0.049418 -2.7418e-07
7:73145015 A G 0.093668 -1.8477e-05
7:73146039 A G 1.078909 1.3245e-05
7:73150511 C T 0.456347 -9.4671e-05
7:73151644 G A 0.968509 -9.0546e-06
7:73158542 T C 0.036580 -1.6718e-05
7:73160882 C T 0.182062 -1.6465e-05
7:73188574 T C 0.483988 3.2204e-05
7:73192744 C T 0.033088 -6.6349e-06
7:73196602 G A 0.062271 -1.8403e-05
7:73198616 G A 0.933727 -2.3743e-05
7:73207436 A G 0.099394 2.3621e-05
7:73208650 C T 0.134643 -1.1137e-05
7:73222207 A G 0.286658 -1.3974e-05
7:73225276 A G 0.176706 -2.9269e-06
7:73231021 A G 0.035055 -7.2494e-05
7:73254812 C T 1.520786 -3.3057e-05
7:73269315 T C 0.087443 7.3314e-07
7:73269937 T C 1.521578 -3.5635e-05
7:73273802 T C 0.407270 -3.4884e-05
7:73275565 A T 1.529232 -2.5976e-05
7:73279361 T C 0.366317 -3.1656e-06
7:73279659 A G 0.106314 -7.1620e-05
7:73284148 G A 1.193464 -3.5025e-05
7:73296476 A C 0.422347 -2.2554e-05
7:73301666 T C 0.252168 3.9789e-05
7:73307835 T C 0.021286 1.1341e-05
7:73320111 T C 0.393975 -4.3198e-05
7:73325762 A G 0.743122 2.0408e-05
7:73334987 G T 0.695246 2.0051e-06
7:73338390 T C 0.325826 5.3064e-05
7:73341538 T C 0.031871 5.4363e-06
7:73349636 A G 0.065059 2.4898e-05
7:73355951 T C 0.060168 -3.0038e-05
7:73368450 A G 0.341932 5.4165e-05
7:73376167 T C 0.778070 -2.2595e-07
7:73386221 C A 0.022133 2.0415e-05
7:73389546 C G 0.206386 -3.3044e-05
7:73392603 C T 1.084359 1.9097e-05
7:73404213 T C 0.029608 2.3313e-05
7:73405523 T C 0.060402 1.0262e-06
7:73405560 A G 1.073083 1.6294e-05
7:73408472 A G 0.097222 1.4106e-05
7:73410408 T G 0.020718 -2.4318e-05
7:73418071 G A 1.507332 1.0024e-05
7:73422593 T C 0.168712 8.3129e-06
7:73423846 T C 0.780118 -1.9703e-05
7:73430672 A G 0.919734 2.3258e-05
7:73432801 A G 0.041401 1.2521e-05
7:73433660 A G 0.022065 -1.3104e-05
7:73440265 C G 0.377960 3.9136e-05
7:73440659 A G 1.612322 -4.9991e-06
7:73440695 A C 0.124202 -1.3785e-05
7:73454199 A G 0.161337 -5.9630e-06
7:73470714 A G 0.807789 8.9564e-06
7:73470782 T C 1.613036 -1.4391e-05
7:73476096 C A 0.037382 2.9262e-06
7:73479157 A G 0.042160 7.3520e-06
7:73483689 C G 0.266528 -4.2841e-05
7:73485813 A G 0.264931 -4.0383e-05
7:73486718 C T 0.129882 -3.1348e-05
7:73493533 G A 0.374760 3.0902e-06
7:73504754 G A 0.036714 -1.2687e-05
7:73517114 A G 0.662100 5.7793e-06
7:73521113 G A 0.294877 -4.4755e-05
7:73524708 A G 0.074277 6.7488e-06
7:73530842 G A 1.835307 2.0161e-05
7:73552715 A G 1.927141 3.7752e-05
7:73560452 C T 0.431520 -4.3914e-05
7:73566534 T C 1.869242 1.3716e-05
7:73579794 T C 1.267816 1.3208e-05
7:73584226 T C 1.868836 1.0591e-05
7:73599917 G A 1.929890 -1.2874e-05
7:73601299 G A 0.064553 -1.4254e-05
7:73604754 G A 0.044455 9.0318e-06
7:73607314 G A 0.075375 -1.3398e-05
7:73609315 G A 0.031757 3.0233e-06
7:73611742 A T 0.617934 -7.0236e-05
7:73621980 A G 0.032390 2.7268e-05
7:73630048 G A 0.617350 -4.2991e-05
7:73631088 A G 0.049281 -2.6736e-05
7:73631177 G C 0.044916 5.2238e-06
7:73648534 G A 1.946090 7.3114e-06
7:73654225 T C 0.063738 -7.4150e-06
7:73663362 C T 0.092198 -1.3068e-05
7:73671288 A G 0.030297 -7.0458e-06
7:73673643 G A 0.810486 -4.6664e-06
7:73673730 C T 0.150029 4.6601e-05
7:73676273 T C 0.210855 9.8432e-06
7:73698234 T C 0.186336 8.7382e-05
7:73698544 T C 0.078455 2.2834e-05
7:73707744 C T 0.306169 2.8104e-06
7:73709650 A G 0.027258 -1.8104e-06
7:73719396 A G 0.039719 -2.0042e-05
7:73719473 C T 1.502191 -1.8369e-05
7:73722577 A G 0.060210 -2.6745e-05
7:73726995 A C 0.031306 -1.1999e-05
7:73748553 G A 0.032078 -8.0169e-06
7:73757631 A G 0.054841 1.8568e-05
7:73759544 A G 1.480635 -5.0480e-07
7:73766278 C T 1.471255 1.2117e-05
7:73780812 G C 0.845752 -8.5117e-06
7:73785170 C G 0.901304 -4.6526e-06
7:73798279 C T 0.548093 3.7857e-05
7:73800792 G A 0.020231 -7.6027e-06
7:73801945 A G 0.343684 -5.3963e-06
7:73802139 T G 0.095917 2.5632e-05
7:73812293 A G 1.369018 -1.3471e-05
7:73814749 C G 1.948781 -3.7400e-05
7:73820636 A G 1.317276 -5.1104e-06
7:73832674 T C 0.523487 5.8927e-06
7:73840302 C T 0.750633 -1.1642e-05
7:73845425 A G 0.082691 3.7764e-05
7:73845552 C A 1.379502 2.5593e-05
7:73851534 C T 0.067072 3.2243e-05
7:73862307 A G 1.000821 3.2539e-05
7:73865085 A C 0.030816 1.3036e-06
7:73865184 C T 0.811852 -1.5977e-05
7:73876764 T C 0.685048 5.4418e-06
7:73880396 T C 0.035772 -1.9637e-05
7:73884852 G A 0.247569 2.5590e-05
7:73893998 T C 0.025824 1.2856e-05
7:73894573 T C 0.032319 -1.3019e-05
7:73898586 T G 1.335450 -8.7539e-06
7:73901305 A G 0.247270 8.7774e-06
7:73901739 A G 0.663716 2.0860e-05
7:73903036 C T 1.327208 1.7956e-06
7:73909796 C T 0.402538 9.2727e-05
7:73928357 G A 0.054238 2.7755e-05
7:73929437 A G 0.255417 2.0314e-05
7:73932300 T C 0.035061 2.9494e-06
7:73932662 A G 0.035094 3.4130e-05
7:73945858 T C 0.424333 6.7935e-05
7:73948950 G A 0.467285 4.5970e-05
7:73949372 A G 0.030793 1.4554e-06
7:73950361 T C 0.268917 -5.0830e-06
7:73959331 G A 0.526947 5.6062e-05
7:73967994 T C 0.062833 3.5206e-05
7:73969541 G A 0.531514 4.5698e-05
7:73977275 A G 0.106139 9.6734e-06
7:73977501 A G 0.075391 -2.5036e-05
7:73977577 A G 0.078000 -2.4067e-05
7:73979130 G A 0.566601 3.7197e-05
7:73981734 A G 0.356827 8.1236e-05
7:73983057 G C 1.397961 -5.3761e-05
7:73987405 A G 0.297720 3.2276e-06
7:73989491 G A 0.040524 2.9520e-05
7:73992830 A G 0.115902 1.1687e-05
7:73994442 G A 0.418257 2.4458e-05
7:73994733 T C 0.101124 1.1478e-06
7:74007163 A G 0.148636 -3.4828e-05
7:74009994 G T 0.069428 -1.9211e-05
7:74016623 G A 0.249955 6.2375e-06
7:74018950 G A 0.469785 1.7945e-05
7:74033600 C T 0.187550 2.5636e-05
7:74034068 A G 0.173402 2.1118e-05
7:74059870 T C 0.115360 2.6285e-06
7:74068451 G C 0.199862 -2.6576e-05
7:74069645 G A 0.486329 1.4598e-05
7:74094721 G T 0.519952 2.8432e-05
7:74095969 A G 0.091844 4.6717e-06
7:74096359 G A 1.825676 -2.2954e-05
7:74097622 G A 0.174957 -3.4353e-05
7:74097722 T C 0.058694 1.5964e-05
7:74099138 T C 1.306227 -4.6554e-05
7:74099254 G A 0.078332 1.9246e-05
7:74121014 C T 0.100315 -4.9915e-06
7:74126168 T C 0.250026 2.2432e-05
7:74138603 C T 1.826241 -2.3936e-05
7:74212352 G A 0.396913 6.9728e-06
7:74212518 A G 0.029414 -1.2875e-05
7:74288780 A G 0.128895 -5.4794e-06
7:74303828 T C 0.022266 -5.9477e-06
7:74337634 A G 0.381018 1.7299e-06
7:74482794 C T 0.240967 -2.2896e-05
7:74483166 A G 0.097462 -1.8758e-05
7:74489228 A G 0.268823 1.3455e-05
7:74489486 C T 0.918880 -2.6778e-05
7:75045694 T C 0.437612 3.2632e-05
7:75053476 T G 0.033497 -2.7682e-05
7:75059952 G T 0.207785 -6.3796e-05
7:75061910 C T 0.022338 2.6536e-07
7:75064510 C T 0.123559 5.7258e-06
7:75067858 T G 0.204734 -1.6665e-06
7:75067967 G T 0.045302 -1.6842e-06
7:75079670 A G 0.250273 -6.2545e-06
7:75092139 A G 0.185892 6.3592e-05
7:75101065 T C 0.839173 1.7707e-05
7:75145623 C A 0.022490 1.0015e-05
7:75163169 G A 1.130076 -1.1966e-05
7:75165018 A G 0.455591 6.5493e-07
7:75166426 T C 0.050917 -1.3927e-05
7:75168491 A G 0.040368 -2.0486e-05
7:75168764 T G 0.282293 1.2613e-05
7:75173180 G A 1.129233 -2.4332e-06
7:75176196 A G 1.118726 -2.6380e-07
7:75176385 C A 0.490600 2.6294e-05
7:75177236 T C 0.056185 -1.0108e-05
7:75179341 A G 0.108037 6.4634e-06
7:75182802 T C 0.027878 -1.7417e-05
7:75187621 G A 0.212881 1.5650e-05
7:75189864 C T 0.191419 1.8066e-05
7:75192793 G C 0.036869 -3.2040e-06
7:75193170 T C 0.084278 -1.9369e-05
7:75197776 C T 1.807058 6.6232e-07
7:75204005 T C 0.941462 2.7922e-05
7:75209770 A G 0.039193 -1.6673e-05
7:75211414 G A 0.137425 -2.6227e-05
7:75214958 C A 0.285337 4.6039e-06
7:75217392 A G 0.351010 -5.0245e-05
7:75225210 T C 0.027817 2.0459e-05
7:75227256 C A 0.040427 4.8322e-07
7:75228483 A G 0.047415 7.2627e-06
7:75233244 T C 0.512282 -6.7411e-06
7:75233647 A C 0.401908 3.0078e-06
7:75234393 A G 0.027723 4.3985e-05
7:75234611 T G 0.046863 -5.0215e-05
7:75237295 G A 0.104120 1.8388e-06
7:75239984 A G 0.119213 4.6465e-05
7:75241024 A C 0.025954 -2.1643e-05
7:75243991 A G 0.201702 4.4239e-06
7:75246126 C T 0.336423 -1.5700e-05
7:75248336 C G 0.152609 6.2166e-05
7:75248528 G A 0.030644 -2.4190e-05
7:75254064 C T 0.118083 -2.6949e-05
7:75255058 C T 0.071411 -6.0722e-06
7:75255714 A G 0.159217 -2.2454e-05
7:75260077 G A 0.099601 1.1904e-05
7:75260671 A G 0.276382 -4.0992e-05
7:75263765 C T 1.347362 -6.5251e-06
7:75264372 A G 0.048606 3.3362e-05
7:75267614 G A 0.502418 -1.3543e-06
7:75268785 G A 0.917868 -3.3532e-05
7:75285678 C A 0.057545 7.7465e-05
7:75287303 G A 0.972342 -8.5446e-05
7:75295866 T G 0.286915 -6.0936e-05
7:75305572 C T 1.042699 -3.3086e-06
7:75307364 A G 0.022133 2.2682e-05
7:75311970 A G 0.084489 2.0844e-06
7:75312292 A G 0.167056 -5.7969e-06
7:75313110 A G 0.730726 1.9583e-05
7:75319037 A G 0.042501 -3.4332e-05
7:75322122 C T 1.930734 8.6696e-06
7:75328424 G A 0.955100 8.7101e-06
7:75334196 C T 0.073836 5.1676e-05
7:75351959 G A 0.493424 -2.4247e-05
7:75352205 A G 0.072453 6.5538e-06
7:75357291 C A 0.110825 -2.8804e-05
7:75362387 G A 0.093152 -8.8893e-06
7:75364094 G A 0.024805 2.9946e-05
7:75364521 A G 0.247913 -1.6741e-05
7:75370368 C T 1.184616 5.8620e-06
7:75372929 T C 0.343081 -1.5295e-05
7:75377439 G A 0.924677 -3.0357e-05
7:75380001 G A 0.056571 -1.6057e-05
7:75380105 G T 0.188255 2.7505e-05
7:75382646 A G 0.133166 2.1754e-05
7:75383139 A G 0.042504 -8.4398e-06
7:75388031 C T 0.580354 -1.3182e-05
7:75393274 T G 0.067068 1.1545e-05
7:75398998 C A 0.497202 -4.7082e-06
7:75401418 A G 0.381213 -8.8406e-06
7:75406121 A G 0.591571 3.6548e-05
7:75406167 A G 0.053030 -4.8400e-06
7:75421326 T C 0.868625 -1.4546e-05
7:75429032 G A 0.434788 8.8188e-06
7:75430564 T C 0.279290 1.8990e-05
7:75432624 T C 0.026447 5.3985e-06
7:75434362 G A 0.087563 1.7635e-05
7:75437507 A C 0.482882 -1.0358e-05
7:75437800 A G 0.242427 -3.7557e-06
7:75441111 T G 0.890268 -1.5344e-05
7:75442723 A G 0.075420 -1.8280e-06
7:75442730 G T 0.368070 1.9013e-05
7:75444905 G A 0.373182 1.4867e-05
7:75445774 A G 0.077786 4.5334e-05
7:75449038 T C 0.236507 -4.0784e-05
7:75450416 T C 0.204091 2.9539e-05
7:75453809 G A 0.055036 -2.7474e-05
7:75454452 C T 1.045208 1.2723e-06
7:75457127 A G 0.079257 -8.7418e-06
7:75460393 G A 1.792352 1.7825e-05
7:75475297 A G 0.425641 -5.5854e-06
7:75487187 C T 0.037577 3.8104e-05
7:75495524 C T 1.415518 5.1059e-06
7:75499311 T C 0.969502 8.8879e-06
7:75510561 A G 0.347092 5.5168e-05
7:75513062 G A 1.913336 -1.1929e-05
7:75515664 A G 0.133361 -1.3141e-05
7:75518020 A G 0.593431 -2.6738e-05
7:75518269 A G 0.044809 5.2745e-05
7:75530068 T C 0.084051 1.6135e-05
7:75530359 G A 0.060320 -2.0372e-05
7:75533388 C T 0.451679 -3.6977e-05
7:75544455 C A 0.552819 2.2890e-04
7:75558960 T C 0.118116 -1.6662e-05
7:75561197 T G 0.074232 -3.2503e-05
7:75570557 T C 0.093749 3.8700e-05
7:75576956 T C 0.191721 2.5320e-05
7:75578068 G T 0.557948 -3.0251e-05
7:75579715 T C 0.040053 -9.9908e-06
7:75592925 C T 1.209343 1.2671e-05
7:75595647 A G 1.369330 1.1686e-05
7:75595970 A G 1.523036 -2.7225e-05
7:75600951 A G 0.764736 6.6974e-06
7:75609677 G A 0.505261 -4.3549e-07
7:75611678 G A 0.049483 9.9157e-06
7:75615006 T C 0.571308 -4.0081e-06
7:75615850 T C 0.029735 -1.3501e-05
7:75616105 A G 0.557474 -1.6658e-06
7:75616779 A C 0.774756 -5.1972e-06
7:75617664 A G 0.051297 8.0756e-06
7:75621958 T C 0.034802 3.8612e-06
7:75630274 C T 1.465929 -1.6214e-06
7:75634687 A G 0.334093 -7.7780e-06
7:75640967 A G 0.032199 -3.2487e-06
7:75659621 A G 0.052836 -9.4149e-06
7:75659815 C T 1.397055 -7.2007e-06
7:75671175 T G 0.333583 -3.8483e-07
7:75672428 T C 0.038616 5.0119e-06
7:75685716 T A 0.767764 -3.7992e-06
7:75687396 A G 0.025123 -2.8217e-06
7:75695211 T C 0.040235 4.8759e-05
7:75695613 G A 0.095307 2.1543e-05
7:75728426 T C 0.020020 -9.3746e-06
7:75734498 T C 0.033968 -1.9058e-05
7:75756464 C T 0.201861 1.3361e-06
7:75794560 C T 1.504022 -1.4609e-05
7:75795218 A G 0.070610 -9.1178e-06
7:75796235 T C 0.604188 6.6664e-06
7:75809795 G T 0.058214 9.8932e-06
7:75812298 C T 0.039907 -6.7397e-06
7:75827776 T C 0.046983 -1.6074e-05
7:75833591 G A 0.069899 9.9279e-06
7:75845837 A C 0.308857 -5.9447e-06
7:75846453 G A 0.408500 9.1545e-06
7:75874489 G A 0.458960 -2.2281e-05
7:75879002 T C 0.048402 -2.5662e-05
7:75896741 T C 0.035324 -1.1065e-05
7:75906661 G C 0.038512 -2.4866e-05
7:75908947 T C 1.363149 -1.1098e-05
7:75913338 G T 0.068902 -3.5604e-05
7:75921296 T C 0.167799 2.8755e-05
7:75928918 C T 0.520413 6.4658e-06
7:75946763 C A 0.950274 4.1597e-05
7:75954651 C G 0.061502 -4.0918e-07
7:75954687 C T 0.394017 4.1823e-06
7:75971606 A G 0.053774 2.7010e-05
7:75975839 G A 0.314686 5.7800e-05
7:75976396 C T 0.027603 -4.4029e-06
7:75978229 A C 0.594275 4.8772e-05
7:75988919 A G 0.060911 -4.4776e-06
7:76000137 A G 0.166926 -1.5466e-06
7:76005696 C T 0.496900 -4.0224e-05
7:76029695 T C 0.413486 9.2749e-06
7:76032291 C G 0.890535 -2.3069e-05
7:76037414 G A 0.124981 -1.9454e-05
7:76040563 T C 0.064060 4.7144e-06
7:76046324 G A 1.051420 -3.1450e-05
7:76050102 A G 0.035431 -4.9699e-06
7:76051510 A G 0.037204 -1.0419e-05
7:76053515 A G 0.208684 -2.2271e-05
7:76054090 A G 0.052923 2.1210e-05
7:76054372 A G 0.472667 -4.4434e-05
7:76055970 A C 0.027109 -4.1496e-05
7:76060235 C T 1.185022 -6.8229e-05
7:76062913 G C 0.036178 1.4520e-05
7:76071228 G A 0.213059 -2.4155e-05
7:76075000 A G 0.043640 -2.1759e-05
7:76111835 A G 0.467130 4.9750e-06
7:76131695 G A 1.265525 4.6529e-05
7:76134398 T C 0.037681 -1.0372e-05
7:76135134 A G 0.786392 3.3961e-05
7:76136389 A G 0.462426 2.4237e-06
7:76140307 C G 0.020734 -1.6279e-05
7:76202016 A G 0.087647 -1.2474e-05
7:76215147 C T 0.441315 -2.9967e-06
7:76224198 G A 0.650389 -1.9765e-05
7:76229947 T C 1.150236 -4.6981e-05
7:76255019 C T 0.413638 -1.8938e-05
7:76279036 T C 0.370758 -3.3383e-06
7:76288754 G A 0.510500 -2.4277e-05
7:76289291 T C 0.063128 3.8909e-05
7:76303298 T C 0.030962 1.8422e-05
7:76339812 T C 0.062940 3.0240e-05
7:76341486 C T 0.439144 -3.0075e-05
7:76342312 G A 0.985803 -5.3040e-05
7:76343584 C A 0.262321 -5.7027e-05
7:76354331 C T 0.039352 -2.8506e-05
7:76369607 T C 0.285785 1.5468e-05
7:76375097 G T 0.052547 1.7236e-05
7:76385739 C T 1.067390 -4.2236e-05
7:76402540 T C 0.228149 -3.2512e-06
7:76407767 T G 0.229603 -4.6725e-06
7:76407800 G T 0.942688 2.2764e-05
7:76409668 G C 0.294075 5.7648e-06
7:76429275 G A 1.814219 -8.2194e-06
7:76430850 G T 0.946191 -3.7007e-05
7:76433150 C T 0.735254 -3.3889e-05
7:76441372 T C 0.553540 5.3000e-06
7:76444648 G T 0.208028 -8.0969e-06
7:76448203 G A 1.748140 -2.1524e-05
7:76450580 A G 0.291855 -1.3713e-05
7:76451434 C A 0.771182 2.0089e-05
7:76459572 G A 0.150619 4.9660e-05
7:76461796 C T 0.757563 2.8271e-05
7:76472878 C A 0.073028 -5.3712e-06
7:76479405 G A 0.286194 -1.1101e-05
7:76482741 T C 0.071269 -8.4781e-06
7:76490441 A G 1.112737 5.3917e-06
7:76505328 T C 0.403463 -4.2920e-05
7:76505568 G A 0.214358 1.5675e-05
7:76511847 T G 0.073515 1.4560e-05
7:76531405 T C 0.037652 2.4192e-05
7:76536390 A G 0.047753 -2.6812e-05
7:76538443 T G 1.522623 2.5140e-05
7:76550045 C T 0.477932 -1.7112e-05
7:76554191 T G 0.028365 -1.5681e-05
7:76558686 T C 0.029044 3.7960e-05
7:76608143 T C 1.664742 -3.0206e-05
7:76637441 A G 0.657445 -3.3585e-05
7:76721798 C T 0.280991 -6.1280e-06
7:76722395 A G 1.165800 -1.7835e-06
7:76745119 G A 0.389097 -3.2798e-05
7:76751305 T C 0.236030 -8.5893e-06
7:76751921 G A 1.212384 1.8529e-06
7:76752103 C A 0.824712 2.7577e-05
7:76788128 A C 0.026752 1.3580e-05
7:76794491 C G 0.996939 2.4836e-05
7:76797095 A G 0.052137 -1.5428e-05
7:76814578 T C 0.345541 1.9279e-05
7:76817762 G C 0.126172 -2.7624e-05
7:76820127 A G 0.038797 -4.9867e-06
7:76822283 A G 0.044156 3.6697e-05
7:76823047 A G 0.079309 2.8728e-05
7:76829275 G A 0.182857 2.6076e-06
7:76834402 C T 0.130930 -3.7407e-05
7:76851490 A C 0.048850 6.9527e-05
7:76851671 A C 0.068441 8.7358e-05
7:76854440 A G 0.049028 -1.7714e-05
7:76859939 T G 1.405858 9.7315e-06
7:76868115 C T 0.325728 1.0300e-05
7:76871552 G A 1.818782 2.8738e-05
7:76872013 T C 0.042446 5.1009e-05
7:76889150 G T 0.068626 1.6158e-05
7:76889354 C G 0.068902 1.4033e-05
7:76890406 G A 0.037421 4.2888e-05
7:76891485 G A 0.081908 1.2650e-05
7:76892358 A G 1.820051 3.0192e-05
7:76892949 T G 0.413320 9.8968e-05
7:76909167 C A 0.590484 7.2774e-06
7:76913595 C T 0.603594 1.2168e-05
7:76915519 A C 1.877879 1.6994e-05
7:76916462 C A 0.854483 6.3516e-06
7:76924216 G A 0.224163 -4.5220e-06
7:76927247 A G 0.700667 8.9742e-06
7:76932464 T C 0.050979 -5.7750e-06
7:76936575 C T 0.731515 2.5729e-05
7:76946200 T C 0.034263 7.1652e-06
7:76950590 C T 0.175012 -1.1795e-05
7:76950686 A C 0.092058 1.9092e-05
7:76950699 T C 0.174700 -1.4442e-05
7:76960013 T C 0.196100 -2.8278e-05
7:76960105 C T 0.227357 3.4266e-05
7:76967564 T C 0.228311 -1.1311e-05
7:76978907 G A 0.897886 2.7931e-06
7:76982480 T C 0.767041 2.9182e-06
7:76984290 A G 0.124711 -3.3016e-05
7:76992278 G A 0.497076 -4.9649e-05
7:77005627 C T 1.719100 -6.6019e-05
7:77009505 C G 0.182516 -2.1741e-05
7:77012042 T C 0.145049 -2.2414e-05
7:77014264 G T 0.177995 3.8374e-05
7:77024300 T C 0.620975 -4.3773e-05
7:77028984 C T 0.130372 1.4828e-05
7:77032063 G A 0.037817 1.0631e-06
7:77033503 G A 0.241184 -2.6606e-05
7:77035392 C T 1.723254 -5.3605e-05
7:77042185 A G 0.121456 -3.7374e-05
7:77043863 G A 0.942241 6.2552e-05
7:77044448 G A 1.516602 2.7443e-06
7:77046306 A G 0.157280 3.8552e-05
7:77052295 G A 0.026947 -6.4694e-06
7:77054891 G T 1.280942 -9.2517e-06
7:77059616 C T 0.554205 -5.9430e-05
7:77061342 G A 0.620767 -5.4696e-06
7:77069098 A G 1.503885 -4.1159e-05
7:77070195 G A 0.273678 1.8446e-05
7:77077122 A G 1.396659 -5.4632e-06
7:77078602 A G 0.391638 1.1192e-05
7:77090847 G A 0.151226 1.9442e-05
7:77093519 A G 0.340984 -2.2152e-07
7:77096639 T C 0.233388 -1.6293e-06
7:77103252 A G 0.276207 -7.5214e-06
7:77104730 C T 0.520192 7.8741e-06
7:77106630 G A 0.198265 3.6739e-06
7:77116857 C T 0.075456 -4.7502e-07
7:77122188 C T 0.500769 3.7913e-06
7:77135448 C A 0.132456 3.2190e-05
7:77144248 G A 0.190079 3.1193e-05
7:77147606 A C 0.183743 -4.6077e-06
7:77147725 A G 1.262363 3.9193e-05
7:77153004 T C 0.043578 -3.0456e-05
7:77165553 C T 0.031683 -1.4867e-05
7:77165919 G A 0.272016 3.3571e-05
7:77168412 G T 0.028284 -2.1482e-05
7:77177226 T C 0.021854 2.0162e-05
7:77177478 G A 0.037557 -1.0289e-06
7:77189601 A G 0.567036 2.5090e-05
7:77189940 A G 0.028313 -1.4688e-05
7:77196134 T G 0.027177 -1.4875e-05
7:77211629 T G 1.885276 -2.0570e-05
7:77220495 T C 0.118375 -1.4402e-05
7:77236976 C G 1.853860 -1.3134e-05
7:77239735 C T 0.446583 -9.5687e-06
7:77247821 A G 1.163732 4.0653e-05
7:77256713 G A 0.284558 2.7518e-05
7:77265140 A G 0.167442 5.1586e-06
7:77267918 G A 0.026830 -2.8865e-05
7:77268202 A C 0.167553 -1.6987e-06
7:77274279 A G 0.029579 -2.2571e-06
7:77300110 T C 0.591042 1.5396e-05
7:77321533 T G 0.095865 -2.4395e-05
7:77327333 A G 0.155832 -5.6274e-06
7:77351084 C A 0.251477 -3.7982e-07
7:77365258 G A 0.062524 1.3268e-05
7:77370662 G A 0.994287 2.2876e-05
7:77377272 G A 0.027317 -9.3307e-06
7:77398191 G A 0.025454 7.2727e-06
7:77403278 T C 0.168929 3.6478e-06
7:77411776 G A 0.021023 1.5461e-05
7:77416439 C T 0.795490 -2.1641e-06
7:77421594 A C 0.962147 1.6059e-05
7:77423152 T C 0.554556 8.1795e-06
7:77423574 A G 0.972690 1.0747e-05
7:77426247 G T 1.857722 -2.8505e-05
7:77439853 T C 0.042121 1.8803e-05
7:77455351 G A 0.163814 -1.6673e-06
7:77476576 C T 0.065536 -4.9706e-06
7:77492621 G A 0.063417 1.1055e-05
7:77496555 G A 0.583509 1.7710e-05
7:77530641 G T 0.066991 -2.3506e-05
7:77537195 G C 0.241408 -2.2534e-05
7:77541447 A G 0.056886 1.7904e-07
7:77544019 G T 1.013532 -1.2339e-05
7:77547868 T C 0.220210 -4.4111e-06
7:77554165 C T 0.182273 1.5696e-05
7:77575166 G C 0.039619 -1.1850e-05
7:77592652 T G 1.392787 -2.0896e-05
7:77594550 A C 1.119456 4.7134e-06
7:77596812 C T 1.810045 -1.7300e-06
7:77596847 A G 0.028102 -2.6422e-05
7:77597622 C T 0.283247 -6.2419e-06
7:77602503 T G 1.244687 -1.1474e-06
7:77606013 C T 1.203883 -2.8001e-05
7:77609654 T C 0.813261 -1.0503e-04
7:77610479 T C 0.161175 1.8079e-05
7:77610491 C A 0.046610 2.6484e-05
7:77610528 C T 0.997037 -3.3513e-05
7:77612051 T G 0.075819 7.5223e-06
7:77616400 A G 0.995826 -2.5817e-05
7:77616996 A G 0.040002 2.9876e-05
7:77619488 A G 0.052242 -2.8301e-06
7:77620868 A G 0.915557 -4.5028e-05
7:77623090 C T 0.029397 6.5756e-05
7:77623551 T C 1.359300 7.6281e-07
7:77627464 C T 0.725270 1.4860e-04
7:77628137 G A 0.706493 1.1760e-04
7:77630858 A G 0.030650 -3.2907e-05
7:77631714 C T 0.266093 -1.6508e-06
7:77634382 T C 0.029690 8.8143e-06
7:77634980 T C 0.964880 7.0219e-05
7:77635347 A G 0.048106 -1.5734e-05
7:77636593 T C 0.197921 6.6933e-06
7:77639521 G A 0.312424 -4.6574e-05
7:77641545 G T 1.394488 -2.3706e-05
7:77647322 C T 1.342282 6.3031e-06
7:77651179 G A 1.825193 7.6326e-06
7:77651954 G A 0.468989 1.4270e-05
7:77654110 G A 0.258631 -1.1766e-05
7:77654328 G A 0.410613 -1.4201e-04
7:77657037 G T 0.184960 2.2386e-05
7:77659141 C T 1.655306 -2.2445e-05
7:77660354 G A 0.020432 7.0230e-05
7:77662566 T C 0.102786 -2.6428e-06
7:77663486 T G 1.709430 -1.6295e-05
7:77664316 G A 0.059733 -1.0623e-05
7:77666916 C T 0.850731 1.6908e-05
7:77667065 T G 0.038041 1.1654e-06
7:77668654 C G 0.053962 -4.4878e-06
7:77670637 A G 0.288917 -3.3545e-05
7:77672694 G A 0.144709 4.4021e-05
7:77677650 C A 0.182477 5.7243e-08
7:77679940 C T 0.083450 -1.0217e-05
7:77682064 T C 0.169465 1.5062e-04
7:77689400 T G 0.881524 -1.3768e-05
7:77691342 C G 0.052985 -3.8529e-05
7:77696237 T C 0.629093 -3.1303e-05
7:77696278 C T 0.109229 -7.8122e-06
7:77698163 T C 0.100338 9.9000e-05
7:77702785 T C 0.166498 7.6923e-05
7:77703527 A G 0.047632 9.3711e-05
7:77710348 T C 0.160470 -2.3508e-05
7:77711681 C T 0.169714 -2.1087e-05
7:77712339 G T 0.095210 3.7872e-05
7:77713503 T C 0.392170 -4.8242e-05
7:77719877 G A 0.024490 1.8634e-06
7:77720342 T C 0.337819 2.8824e-05
7:77729487 T C 0.536327 -1.3466e-05
7:77740168 A G 0.310875 -2.1714e-05
7:77749931 T C 1.399941 3.3894e-05
7:77751791 C T 1.044831 -8.4026e-07
7:77753693 C T 0.076280 -1.6831e-05
7:77753860 G A 0.358923 4.1424e-05
7:77754783 A G 0.054507 2.8446e-05
7:77755795 A G 1.756920 2.5367e-05
7:77759415 C T 0.059850 -1.0825e-05
7:77761936 C T 0.074131 -1.7294e-05
7:77763592 A G 0.033588 -5.2120e-06
7:77766520 T C 1.750724 1.6642e-05
7:77770699 A C 0.172626 2.0131e-06
7:77771983 T C 0.333041 1.9826e-05
7:77776003 T C 0.070769 9.5561e-06
7:77776110 G A 0.435444 -6.5414e-05
7:77782505 A C 0.427144 2.1247e-05
7:77788922 G A 0.223241 1.4374e-05
7:77792267 A G 0.384952 -8.0800e-05
7:77794119 T C 0.180163 4.5614e-06
7:77802577 A G 1.621443 9.9255e-06
7:77803399 T C 0.125672 3.3057e-05
7:77818252 T C 0.671646 -5.1558e-05
7:77821225 T C 0.323083 3.9035e-06
7:77821544 C T 0.017268 -1.2877e-06
7:77822001 T C 0.134439 -2.4325e-06
7:77824938 C T 1.915213 -2.8548e-05
7:77825202 T C 0.046639 6.6776e-06
7:77825224 T C 1.513149 -8.3057e-06
7:77829768 A G 0.711871 3.6121e-05
7:77830751 C A 1.040816 -2.2394e-05
7:77837097 T C 0.271056 1.5947e-05
7:77837900 A G 0.476886 -1.3716e-05
7:77843004 G A 0.262672 -1.5841e-05
7:77844997 G A 0.051411 2.9541e-06
7:77846572 C T 1.367856 -4.6355e-06
7:77851621 C T 0.029300 -3.0505e-05
7:77856708 C T 0.466373 1.4381e-05
7:77861353 T C 0.806016 -2.2704e-05
7:77862780 C T 0.025087 -9.3541e-06
7:77871409 G A 0.161921 -1.1275e-05
7:77885552 A G 0.031413 -1.1838e-05
7:77887146 T C 0.031877 1.2587e-05
7:77888562 T C 0.030137 -6.4662e-06
7:77905130 T G 0.441192 1.6575e-05
7:77906121 A G 0.038495 -9.4285e-06
7:77924592 A G 1.829487 1.9041e-05
7:77932089 T C 0.529446 -1.4196e-05
7:77934358 A G 0.505511 5.1400e-05
7:77935553 C G 1.262250 7.5315e-06
7:77938818 T C 0.042339 2.8690e-06
7:77944783 A G 0.076020 -1.4335e-05
7:77946412 A G 0.124581 4.7321e-06
7:77946826 T C 0.263081 -1.9715e-05
7:77954675 G A 0.619946 7.0185e-06
7:77960786 G C 1.034263 2.8615e-05
7:77961360 T C 1.637948 7.3528e-06
7:77962267 G A 0.062362 8.2893e-09
7:77963846 G T 1.140158 3.5771e-05
7:77964788 T C 1.792592 1.9167e-05
7:77968061 G C 0.069104 -8.2532e-06
7:77976904 G A 0.591101 -3.0483e-05
7:77979388 A G 0.332262 4.5111e-05
7:77982118 G A 0.041495 -2.2294e-05
7:77986141 G A 0.416293 1.3342e-05
7:77987881 T G 0.039044 2.5466e-05
7:77988443 T C 0.049411 -2.9129e-05
7:77990397 C G 0.527775 -4.7919e-06
7:77992996 G A 0.287652 8.7126e-06
7:78008079 A C 1.590675 2.5100e-05
7:78008250 T C 0.089608 1.0528e-05
7:78012004 A G 0.749039 4.6737e-05
7:78016814 G A 1.224877 3.3076e-05
7:78020423 A G 0.359540 1.0259e-05
7:78024012 T C 1.757280 1.6110e-05
7:78028398 G A 0.450946 1.7753e-05
7:78031887 G A 0.700650 1.8193e-05
7:78038652 T C 1.295321 1.1347e-05
7:78039375 A G 0.105239 5.4221e-06
7:78040277 A G 1.597401 -1.0490e-04
7:78045567 T G 1.038090 -1.4655e-05
7:78047073 C T 0.550070 2.8903e-05
7:78050158 A C 1.728607 -3.0678e-05
7:78052060 T C 0.051566 -1.6120e-06
7:78057840 T C 0.595116 -5.7826e-05
7:78058402 A G 0.274448 1.1160e-06
7:78060486 A G 0.184201 -5.4713e-05
7:78065082 C T 0.038736 -3.7137e-06
7:78065460 A G 0.268362 1.1224e-05
7:78065926 T C 0.220431 3.4140e-06
7:78066365 T C 0.191351 5.6239e-05
7:78066783 C A 0.096995 -2.7725e-07
7:78066797 G T 0.834421 1.5123e-04
7:78073122 G A 1.219713 2.4375e-05
7:78073861 C T 1.640444 3.7216e-05
7:78078086 G C 0.143164 1.3083e-05
7:78079123 C G 0.028242 4.8204e-05
7:78080244 G A 0.275668 -1.4918e-05
7:78081149 A G 0.150233 -3.9215e-06
7:78082607 G A 1.589225 4.6874e-05
7:78083716 A G 0.172701 -3.3030e-05
7:78085089 T G 0.348212 -8.7227e-05
7:78089567 T C 0.344798 -6.7300e-06
7:78090196 A G 0.028554 -3.9769e-06
7:78090357 G A 0.311379 -1.2542e-05
7:78091663 A G 0.261123 -2.5432e-05
7:78092652 G A 1.164664 5.1573e-05
7:78093073 C T 1.282543 -8.8727e-07
7:78094806 C G 0.035649 -2.9305e-05
7:78096994 G A 0.313806 -4.2422e-05
7:78098421 G A 0.035055 -1.2955e-05
7:78099714 C T 0.028732 -3.6468e-05
7:78099855 G C 0.134825 -1.6866e-05
7:78100198 T C 0.149496 -2.7543e-06
7:78103473 G A 0.339075 -1.3140e-05
7:78103655 G T 0.028706 1.7869e-05
7:78105797 C T 0.475757 -2.9112e-05
7:78106464 C T 0.031754 -1.1661e-05
7:78109304 T C 0.551041 -1.9377e-05
7:78116186 A C 1.148354 -5.4843e-05
7:78117090 C T 0.277073 9.9313e-06
7:78118982 A G 0.614711 -6.8213e-05
7:78122206 A G 0.170039 -2.9211e-05
7:78124274 T C 0.022231 -4.1715e-05
7:78130518 G A 0.075858 -9.3057e-07
7:78136079 A G 0.259702 3.3673e-05
7:78136725 G A 1.160032 7.7091e-05
7:78138542 A G 1.133520 3.6045e-05
7:78138977 G T 0.419465 5.3794e-05
7:78141574 A G 0.064261 4.9608e-05
7:78151369 C T 0.129051 -1.9846e-05
7:78152457 C T 0.062664 6.5632e-07
7:78160485 A G 0.054150 -3.6538e-06
7:78161137 T C 0.033796 -1.7850e-06
7:78168022 C T 0.909409 -2.4356e-05
7:78169858 A G 0.185106 6.8626e-06
7:78170588 G A 1.423567 -2.8149e-05
7:78173595 C T 0.642553 1.7086e-05
7:78174897 C T 0.109008 -6.1571e-06
7:78174942 T C 0.213634 5.0283e-07
7:78175596 T C 1.917692 -3.2027e-05
7:78175977 A G 0.201319 1.6112e-06
7:78176624 C T 1.032238 7.7055e-05
7:78191370 C T 0.201455 2.1034e-05
7:78192343 G A 0.833165 2.0444e-05
7:78193157 A G 0.091990 1.2687e-05
7:78197143 C T 0.310554 -1.2011e-05
7:78198632 A G 0.034847 -5.6294e-06
7:78201493 G A 0.081415 1.6478e-05
7:78206401 A C 0.028365 2.4997e-05
7:78208429 G T 0.447940 2.5476e-06
7:78212127 A G 1.532776 1.5899e-05
7:78212129 A G 0.045029 -8.9026e-06
7:78213455 A G 0.135766 2.4424e-05
7:78215445 A G 0.067919 -3.5051e-06
7:78216099 C A 0.076673 1.8821e-05
7:78217633 A G 0.078299 -2.7301e-06
7:78221342 G T 1.908701 -4.9399e-06
7:78225027 C T 0.634971 -1.6863e-05
7:78227552 T C 1.521166 2.3137e-05
7:78227661 C T 0.135851 2.0781e-05
7:78230996 A G 0.506709 -8.4457e-07
7:78233434 A C 0.429478 7.3890e-06
7:78233505 C T 1.090711 1.3729e-05
7:78233619 G A 0.270403 -4.3209e-05
7:78233710 T C 0.098011 -2.5699e-05
7:78233755 T C 0.370845 -2.0005e-05
7:78234444 A G 0.073586 1.2150e-05
7:78236116 A G 1.342136 -4.3853e-05
7:78237178 C A 0.036665 2.0513e-05
7:78239829 A G 0.039495 2.9669e-05
7:78240560 T C 0.131027 1.9323e-05
7:78243492 T A 0.144585 -2.7227e-05
7:78249193 A G 1.327510 -3.0595e-05
7:78260373 C T 0.525921 1.2522e-05
7:78261158 C T 1.299018 5.5254e-06
7:78279069 G A 0.642537 6.6796e-07
7:78283912 G T 0.041014 -1.7122e-05
7:78290361 T G 1.024613 2.3944e-05
7:78295430 T C 0.102130 4.9741e-05
7:78303699 G A 0.216701 1.5850e-06
7:78306501 G A 0.118950 -4.4388e-06
7:78306896 G C 0.046156 4.0902e-05
7:78307944 C T 0.179832 1.0742e-06
7:78309286 C T 0.062021 1.8022e-05
7:78310108 G T 0.346635 -8.3202e-06
7:78315540 T C 1.490474 -3.5415e-06
7:78315782 T C 0.039855 4.0424e-05
7:78332992 T C 0.045412 2.1352e-05
7:78336572 C T 0.116168 6.3943e-06
7:78338629 T G 1.301515 -3.9235e-05
7:78344109 A G 0.157429 -1.6951e-05
7:78346008 C A 0.825274 -1.6139e-05
7:78363420 C A 0.062563 -1.9380e-05
7:78364154 A G 0.121894 -4.1473e-05
7:78377037 A C 0.060366 -1.6630e-05
7:78380708 C G 0.183500 -2.4874e-06
7:78388156 T C 0.139973 -1.2829e-05
7:78394560 A G 0.958882 6.3103e-06
7:78397259 T C 0.668442 1.0463e-05
7:78398926 T C 0.021312 -1.8933e-06
7:78401200 T G 1.784215 -2.8414e-05
7:78403563 C T 0.070282 7.5046e-06
7:78407722 C T 0.094233 -1.1647e-05
7:78416056 G A 1.281322 -4.0280e-05
7:78416116 G T 0.094921 -3.7766e-06
7:78422208 G A 0.745433 -1.7593e-05
7:78423321 G A 1.812008 -5.3537e-05
7:78427186 T C 0.052229 1.1246e-05
7:78429302 C T 0.124500 -2.7758e-05
7:78433060 C A 0.042946 -2.0793e-05
7:78433268 C T 0.036889 -4.6687e-05
7:78434965 A G 1.053679 -9.1710e-06
7:78435005 T C 0.131982 -1.8497e-05
7:78441787 C T 0.128927 7.8219e-06
7:78447878 C T 1.919163 -5.5302e-05
7:78456148 T C 1.003009 3.3764e-06
7:78456168 A G 0.859586 -9.1394e-06
7:78459184 G A 0.098540 4.0083e-06
7:78476581 C A 0.037346 -4.0653e-06
7:78478887 C G 0.059636 -1.4366e-05
7:78482272 T C 0.121287 3.3547e-05
7:78491873 G A 1.395822 5.0203e-07
7:78497118 T C 0.058529 -4.4898e-06
7:78508307 G T 1.418520 -1.4938e-05
7:78516581 T C 0.962086 1.4387e-05
7:78528186 G A 0.074505 -1.9622e-06
7:78528822 G T 0.200790 1.1028e-05
7:78529998 T C 0.749714 -3.3869e-05
7:78530709 G A 0.027622 -2.4057e-05
7:78534820 C T 0.825676 -5.7527e-05
7:78537778 A G 1.766158 -2.7813e-05
7:78538151 A G 0.052070 -7.6248e-06
7:78545424 G A 0.628012 -4.5144e-07
7:78545941 A G 0.047772 4.3311e-05
7:78546582 A G 0.025850 1.3612e-05
7:78547202 A G 0.866963 -2.3061e-05
7:78559214 G A 0.714406 -2.0537e-05
7:78568169 T G 0.086943 -1.9892e-05
7:78572369 A G 0.179199 -2.6435e-05
7:78580205 A C 1.838640 1.0161e-05
7:78584093 T G 0.087147 2.9153e-05
7:78586112 A G 0.067221 1.1429e-05
7:78588768 G T 0.033426 1.8701e-05
7:78592210 C T 0.037921 2.4125e-05
7:78594867 G T 0.045714 -2.0161e-05
7:78599132 T C 0.087527 -2.2367e-05
7:78608521 A C 0.059853 2.5357e-05
7:78621612 G A 0.129064 5.2028e-05
7:78627106 C T 0.166553 -6.6075e-06
7:78627840 T C 0.024772 3.2924e-05
7:78629056 G A 0.040414 4.1947e-05
7:78634644 C T 0.122488 3.0934e-05
7:78638995 A C 0.033507 1.2876e-05
7:78641410 C T 1.421156 2.2722e-06
7:78657099 C T 1.253207 1.3015e-05
7:78658711 A G 0.044533 2.8716e-06
7:78659325 T C 0.164907 -9.8865e-07
7:78664922 A G 0.119044 4.0919e-05
7:78667335 A G 0.031650 -7.9764e-07
7:78671643 T C 0.102029 9.0096e-06
7:78673492 T C 0.022507 2.5954e-05
7:78678354 T C 0.787622 -8.9539e-06
7:78686968 C G 0.281157 -2.0057e-05
7:78687119 A G 0.396893 -6.8411e-06
7:78687386 A C 0.071142 1.5719e-05
7:78688292 G A 0.200225 2.2887e-06
7:78691005 A G 1.521007 -2.3466e-05
7:78691754 C T 0.055199 9.3368e-06
7:78692723 G A 1.892200 -1.2440e-05
7:78693445 C T 0.121345 2.5480e-06
7:78702387 A G 0.093804 -1.0972e-05
7:78702645 A G 0.034487 2.0889e-05
7:78703012 C T 0.126785 -2.8780e-05
7:78703221 T G 0.055471 -1.2709e-05
7:78706241 T C 0.028813 -1.1051e-05
7:78708536 A G 1.737218 -1.7660e-05
7:78720836 G A 0.079237 -1.1738e-05
7:78721972 G C 0.028346 -2.2371e-05
7:78725528 G A 0.062907 3.3271e-06
7:78731694 G A 0.033770 -3.1412e-05
7:78734684 C T 1.731401 1.9135e-07
7:78737784 C T 0.110663 1.0713e-07
7:78743548 C T 0.186778 -2.2519e-05
7:78746027 A G 0.159312 -1.0184e-05
7:78748649 C G 0.044870 -3.3805e-05
7:78749299 C A 0.090805 -5.0725e-06
7:78750133 T G 1.665018 3.8598e-05
7:78751244 T C 0.059512 -5.6376e-06
7:78768974 A G 0.027268 4.5510e-06
7:78771290 A G 0.044387 -3.5267e-05
7:78771474 C G 0.088764 -2.9848e-05
7:78788525 C T 0.046094 -1.1716e-05
7:78789940 C T 0.060356 -8.5794e-06
7:78794390 C T 0.195895 -1.5998e-05
7:78799064 G A 0.088296 -1.7206e-05
7:78801122 C A 1.747598 3.5687e-05
7:78807315 G A 0.089218 3.3214e-05
7:78808131 C T 0.049142 -2.5998e-05
7:78828875 T C 0.061466 -4.7529e-05
7:78841264 T C 0.040118 -4.3540e-05
7:78844411 A G 0.023805 -1.3949e-06
7:78849766 G A 0.107271 1.7205e-05
7:78858362 G A 1.815027 2.5535e-05
7:78858392 T C 0.373448 4.5511e-05
7:78900016 T C 1.428725 3.8330e-06
7:78903698 A G 0.132300 -2.5904e-05
7:78912471 T C 0.176180 -2.3102e-05
7:78915614 T C 0.206960 -1.0186e-05
7:78915629 A C 1.715565 7.2526e-07
7:78918634 C T 1.391096 1.5838e-05
7:78932141 C T 0.574716 -5.2988e-06
7:78933207 G A 0.103402 1.7653e-05
7:78933810 C T 0.054962 1.6934e-05
7:78947524 A C 0.037372 -1.5994e-05
7:78947912 A G 0.405702 3.4596e-05
7:78947982 C T 1.723189 1.7791e-06
7:78952139 G T 0.101617 -1.8938e-05
7:78963773 C A 1.722349 -5.4576e-06
7:78965822 T G 0.064050 3.2914e-05
7:78972773 G A 0.023247 -1.4618e-05
7:78973769 C G 0.058672 -2.6582e-05
7:78976021 T C 0.032413 2.3613e-06
7:78976538 A G 0.500610 3.0958e-05
7:78990055 C A 0.263840 1.2538e-05
7:79009634 C A 0.772159 8.4477e-06
7:79023504 A G 0.270449 2.3568e-05
7:79030763 T G 0.242496 -3.1869e-05
7:79033194 C T 0.035009 -1.0626e-05
7:79034850 G A 0.036392 4.6587e-05
7:79042483 G A 1.959086 -1.3817e-05
7:79047845 A G 0.059519 -2.4645e-05
7:79057761 C T 0.696022 -3.1661e-05
7:79060488 C A 0.077676 -1.2457e-05
7:79064050 T C 1.564238 -7.9924e-05
7:79067272 T C 0.194412 1.9857e-05
7:79068250 T A 0.034857 3.6045e-05
7:79080350 A C 0.631849 2.4865e-05
7:79081165 T C 0.064125 9.2240e-06
7:79085343 A G 1.318500 -5.5483e-06
7:79085492 A C 0.162622 -4.4010e-05
7:79086317 A G 1.705792 -3.1663e-05
7:79095276 G A 0.122517 4.6249e-06
7:79101750 C G 0.094583 -2.0921e-05
7:79108124 C T 0.860111 -1.2945e-05
7:79113860 A G 0.095307 2.3504e-06
7:79121905 C T 0.449927 2.3496e-05
7:79132084 A G 0.028200 -1.0442e-04
7:79133595 G C 0.049905 2.4258e-06
7:79135320 G A 0.045101 1.2484e-05
7:79140124 G T 0.389171 3.8888e-05
7:79141511 A C 0.033094 -6.8789e-07
7:79145733 C T 0.217847 3.4728e-05
7:79150373 G A 0.046730 -6.4659e-05
7:79158314 G A 0.041732 -3.4694e-05
7:79161460 C T 0.731788 -2.1181e-05
7:79162482 C T 0.077747 2.2356e-05
7:79162518 G C 0.550921 3.4807e-05
7:79163347 C T 0.047678 1.0979e-05
7:79170530 C A 0.103675 -4.7140e-05
7:79174185 A G 1.007670 9.8991e-07
7:79183073 T C 0.499250 1.7491e-05
7:79230955 C T 0.080535 4.6133e-05
7:79234746 A G 0.075943 -4.9530e-05
7:79242570 T C 0.117064 -1.4447e-05
7:79252030 T C 0.063466 7.9867e-06
7:79252232 T G 0.069831 -1.9429e-05
7:79252800 T G 0.327361 3.3343e-06
7:79258637 G A 0.157961 -9.2528e-06
7:79260820 C T 1.952776 -1.8044e-05
7:79263116 T C 0.068909 -1.7427e-05
7:79263495 T C 0.032802 -7.8168e-06
7:79267703 G T 0.047009 -3.4667e-05
7:79280410 G T 0.125357 8.8938e-06
7:79294580 G A 0.911071 2.9489e-05
7:79295138 T C 0.174395 3.0711e-08
7:79296268 C A 1.099238 2.7932e-05
7:79297722 A G 0.074777 -1.0408e-05
7:79305774 G A 0.246712 -7.7588e-06
7:79308846 A G 0.041560 3.2412e-05
7:79314722 C T 0.126470 2.0225e-05
7:79315054 G A 1.807071 4.2945e-05
7:79334324 A G 1.069269 4.7067e-05
7:79334839 C G 0.047723 1.0727e-05
7:79336164 T C 0.092029 2.3617e-05
7:79343021 G T 1.103217 5.1659e-05
7:79346925 T G 1.795782 3.0273e-05
7:79349757 C T 0.040927 -1.8966e-05
7:79354459 C T 1.832399 5.0389e-05
7:79366631 G A 0.222063 -9.6020e-05
7:79367667 C T 1.065108 3.6455e-05
7:79367702 A G 0.063466 6.4913e-06
7:79370620 C T 1.823950 5.0271e-05
7:79391077 C T 0.077368 1.2429e-05
7:79396272 C T 0.066117 -1.9290e-06
7:79414100 T C 0.084174 3.2683e-06
7:79416066 C T 0.154044 2.2621e-05
7:79429063 G A 1.387191 -2.0896e-06
7:79430341 T C 0.026986 -1.5738e-05
7:79432052 G A 0.038210 3.7779e-05
7:79448275 A G 0.546815 -6.6211e-06
7:79452842 C T 0.025253 1.7816e-06
7:79489135 G C 0.027859 -3.5977e-05
7:79490488 G A 0.223147 -3.5621e-05
7:79497424 G A 0.145692 2.9725e-05
7:79504458 G A 0.032585 7.5179e-06
7:79506975 T C 0.364490 1.3793e-05
7:79509411 G A 0.589504 -8.9151e-06
7:79513745 A G 0.223871 -3.6563e-05
7:79519261 T C 1.907559 6.3141e-05
7:79529112 G A 0.029806 3.8310e-05
7:79557517 T C 0.038940 2.9671e-06
7:79557599 G A 0.867619 2.9817e-05
7:79577451 G C 1.385315 1.4216e-06
7:79584385 T C 0.085761 1.5573e-05
7:79589127 A G 0.027255 2.4638e-05
7:79594869 C T 0.021932 8.7286e-06
7:79600671 A G 0.327611 1.5792e-05
7:79601966 A C 0.037593 -1.1866e-05
7:79617753 T C 0.061239 1.8937e-05
7:79634512 G A 0.263548 -2.4434e-05
7:79635376 G A 0.047347 2.0368e-05
7:79639667 C G 0.024467 2.0333e-05
7:79646327 C T 0.146088 -4.3224e-05
7:79657069 G A 0.158633 2.2259e-05
7:79657863 C T 0.040553 -6.9779e-08
7:79660258 A G 0.615039 1.7976e-05
7:79663989 T C 0.273221 1.5764e-05
7:79667514 T C 0.112367 1.3371e-05
7:79670955 C T 0.081749 -2.3951e-05
7:79675507 T C 0.038242 -1.7926e-05
7:79676787 G A 0.992772 2.1103e-05
7:79677799 G A 0.031705 -4.2892e-07
7:79678693 A G 0.312057 -1.3250e-05
7:79724174 T G 0.038236 -2.8029e-05
7:79726151 T G 0.688722 2.1728e-05
7:79726693 A G 0.043124 2.7471e-05
7:79730942 A C 0.234631 -2.5757e-06
7:79740682 T C 1.750990 4.5327e-05
7:79753171 T C 0.220969 -9.7484e-06
7:79753738 G A 0.623702 2.7351e-05
7:79758759 T C 0.595713 2.0386e-05
7:79759832 G T 0.796039 1.0165e-05
7:79760082 T C 1.335391 1.1624e-05
7:79761913 G A 0.311372 -2.2751e-05
7:79763302 G A 0.956697 8.6250e-06
7:79766351 A G 1.682000 -1.2057e-05
7:79771551 G A 1.936288 -7.8892e-05
7:79772498 T A 1.766307 -1.1522e-05
7:79774075 A G 0.033081 -8.2916e-06
7:79775311 C T 0.682708 3.3916e-05
7:79786849 G A 0.070457 7.4421e-06
7:79791391 A G 0.058993 3.6132e-05
7:79792606 A G 0.307961 -2.8916e-05
7:79794505 T C 0.755830 -1.8493e-05
7:79803412 A G 0.033043 1.0426e-05
7:79806662 A G 0.180254 -1.9743e-05
7:79825499 G A 0.305260 3.7980e-05
7:79830579 G T 0.311732 -1.8168e-05
7:79841515 A G 0.205841 1.0367e-05
7:79845962 G C 0.214192 -2.1846e-05
7:79848967 A C 0.669296 4.9790e-07
7:79856294 T C 1.853558 2.3531e-05
7:79857839 G A 0.028618 -1.1277e-06
7:79864278 G A 0.210320 7.5680e-05
7:79865157 T C 0.255063 1.7013e-05
7:79878283 T G 0.194341 -9.3545e-06
7:79879185 T G 0.030037 3.7767e-06
7:79879478 T C 1.603282 9.5843e-06
7:79882738 A G 0.022046 -2.3110e-06
7:79883808 C A 0.041121 -6.8934e-06
7:79890064 G A 0.538437 -1.3705e-05
7:79896219 C T 0.363247 -3.1444e-05
7:79896774 A G 0.054867 2.8655e-06
7:79899322 G A 0.029433 2.4387e-05
7:79899946 C T 0.287820 -1.4881e-05
7:79901055 G C 0.663943 -3.9277e-06
7:79903870 A G 1.279693 -5.0371e-06
7:79908592 T C 0.045539 -2.7958e-05
7:79919532 G A 0.041037 1.4364e-05
7:79927478 A G 0.025600 -1.3429e-06
7:79941707 C T 0.029443 2.1793e-06
7:79947528 G A 0.784195 1.2134e-06
7:79955724 C T 1.205902 1.2457e-05
7:79961517 T G 0.030602 1.6186e-05
7:79978403 G A 0.271549 8.1046e-07
7:79991800 T C 0.262451 -3.9319e-05
7:79998512 C T 0.207012 3.5471e-05
7:80006591 C A 0.044185 -9.1896e-06
7:80009441 C T 0.160444 -8.2616e-06
7:80026004 G A 0.453413 4.5514e-05
7:80028629 T G 0.088205 7.5293e-06
7:80034584 C A 0.163846 1.7339e-07
7:80044116 G A 0.913953 7.1024e-06
7:80046920 A T 0.093168 -2.8501e-05
7:80056940 T G 0.056974 -9.0027e-06
7:80057069 A G 0.028229 5.0120e-05
7:80057390 C T 0.089137 -4.6338e-05
7:80058028 T C 0.193880 1.6561e-05
7:80062550 C T 1.572470 2.2320e-05
7:80067650 T C 0.056354 7.4787e-05
7:80067787 C T 0.025963 1.6568e-05
7:80069067 G A 0.172594 -9.8267e-06
7:80071426 G A 1.472381 7.9937e-06
7:80074216 C A 1.467522 2.4604e-06
7:80074876 A G 0.020777 -1.9155e-05
7:80079575 T C 0.069652 6.3380e-06
7:80080177 T C 1.507946 2.8025e-07
7:80081164 T C 0.252954 -1.9249e-05
7:80085508 C T 0.758121 5.0043e-05
7:80087652 G A 0.175180 -2.5442e-05
7:80098487 T C 1.381307 -2.8697e-05
7:80098568 C T 0.038388 -6.3889e-06
7:80102320 A G 0.022185 4.7421e-05
7:80104105 T C 0.128596 1.5547e-05
7:80104891 T C 0.155469 3.5071e-05
7:80106812 G A 0.078689 -2.7148e-06
7:80116135 G T 0.185470 4.7458e-06
7:80122641 A G 0.024720 -2.2671e-05
7:80135079 T C 0.093204 -7.8077e-06
7:80138303 A G 0.227409 4.4759e-05
7:80138614 C T 0.054614 1.4650e-05
7:80141152 T C 0.037106 2.9397e-05
7:80142883 C T 0.027749 -1.6254e-05
7:80150052 A C 0.541345 1.6237e-05
7:80150131 G T 1.271319 -1.0363e-05
7:80154111 G A 0.047912 6.1326e-06
7:80156314 A G 1.186132 -6.7847e-05
7:80173578 C T 0.044130 1.3065e-05
7:80178906 G A 0.115921 -2.0002e-05
7:80181720 T G 0.941166 2.7138e-05
7:80193104 G A 0.779485 4.8819e-05
7:80204967 T C 0.059009 -1.5171e-05
7:80212994 C T 0.034211 -1.0666e-05
7:80220953 A C 0.065936 2.5658e-05
7:80225613 G A 0.045156 -2.3557e-05
7:80227174 A G 0.102429 1.4217e-05
7:80231504 C G 0.861591 1.6692e-05
7:80236014 G T 0.819091 2.6583e-05
7:80237950 A G 0.083736 -1.9159e-05
7:80242545 G A 0.055231 1.8741e-05
7:80258287 A C 0.045198 1.6902e-05
7:80258810 G A 1.110137 -1.0725e-05
7:80258898 A C 0.119524 -9.1743e-06
7:80262137 G C 0.095125 -4.2297e-05
7:80262872 T C 0.028398 -2.8319e-05
7:80273359 A G 0.138710 -2.2781e-05
7:80286344 G A 0.139496 -1.5703e-05
7:80288241 G A 0.058931 1.1529e-05
7:80292449 A G 0.057305 2.4569e-05
7:80293106 A G 0.051846 3.5321e-05
7:80293916 T C 0.095768 -1.3411e-05
7:80296792 C G 0.091562 -5.6722e-06
7:80298173 T C 0.865136 3.4604e-06
7:80301500 A G 0.154608 9.0913e-06
7:80303959 T G 0.033474 -5.5307e-06
7:80305893 T C 0.043319 -3.3759e-06
7:80310488 G A 0.871913 7.9491e-06
7:80329655 A G 0.061671 4.1687e-06
7:80330299 A C 0.273678 1.0969e-06
7:80330511 A G 0.036318 -5.6832e-05
7:80331968 C T 0.094850 -2.7324e-05
7:80332520 C T 0.042621 -6.9185e-05
7:80333345 G T 0.043598 2.7794e-05
7:80333822 G A 0.110030 2.3758e-05
7:80336600 G A 0.205026 -3.1815e-06
7:80338013 T G 0.040839 2.9635e-06
7:80338095 C T 0.035733 -6.6871e-05
7:80342389 C T 0.231009 -3.7182e-05
7:80353406 A G 0.238753 2.2631e-05
7:80365788 C T 0.143534 2.5459e-05
7:80366616 G C 1.064251 9.6326e-07
7:80370904 C T 0.247481 1.9555e-05
7:80384610 T C 0.093765 1.4239e-06
7:80385293 T C 0.081808 1.1208e-05
7:80385541 G T 0.178254 2.4598e-05
7:80385604 C T 1.200355 -6.1393e-05
7:80386987 T A 0.249753 6.9884e-05
7:80389412 C A 0.080935 8.3306e-06
7:80389464 C T 0.038836 2.3588e-05
7:80390598 C T 0.049509 -3.6408e-05
7:80392679 G A 0.034351 3.3095e-05
7:80395172 T C 0.029170 -1.2280e-05
7:80399511 C T 0.391314 2.5944e-05
7:80400170 A C 0.306464 2.0952e-05
7:80402554 A G 0.058500 -2.2356e-05
7:80403185 T C 0.351461 -4.6315e-06
7:80407801 T C 0.752480 -1.9994e-05
7:80422674 A G 0.053624 -1.8626e-05
7:80425858 C T 0.215886 6.2597e-05
7:80436061 A G 0.114169 9.7849e-06
7:80440951 C T 0.041024 -2.6296e-05
7:80442955 C T 0.034613 5.6896e-05
7:80451218 G A 0.070814 -2.1758e-05
7:80451815 C T 0.295393 1.5475e-05
7:80458880 C T 1.803699 2.5365e-05
7:80461728 A C 1.323632 7.8777e-06
7:80468187 T C 1.175070 2.7818e-07
7:80468801 G A 0.450414 3.3472e-05
7:80475542 C T 0.409584 1.0914e-05
7:80478497 G T 0.202991 2.7652e-05
7:80478587 C A 0.044919 2.0980e-05
7:80484034 T C 0.098095 -2.7103e-05
7:80490104 C T 0.102760 -4.8748e-05
7:80490379 A G 0.077299 2.5875e-05
7:80494216 C A 0.025593 -9.1078e-06
7:80502552 G A 0.053141 -1.4653e-05
7:80508289 G C 0.059538 1.0201e-05
7:80509256 T C 0.099251 -3.5359e-05
7:80513700 T C 0.046798 3.2987e-05
7:80520262 G A 0.020267 -2.4661e-05
7:80532112 C T 0.100997 -3.3954e-05
7:80532504 C T 1.434314 4.3137e-06
7:80547047 C T 1.354016 5.1530e-05
7:80547467 A G 0.133056 2.0739e-05
7:80549933 G T 1.205159 -1.3997e-05
7:80550308 A G 1.708801 2.0577e-05
7:80551571 C T 0.053144 3.8605e-05
7:80552374 A G 0.036606 -2.7535e-05
7:80556829 C T 1.056244 -1.8113e-05
7:80557095 T C 1.623234 5.2716e-06
7:80563799 G C 0.128314 -1.0999e-07
7:80565972 C A 0.115620 2.6309e-05
7:80566789 A G 0.113685 8.0537e-06
7:80573740 T C 0.023165 -4.2614e-06
7:80576901 G A 0.067023 -2.5689e-05
7:80580745 G A 0.253499 -3.6076e-06
7:80584102 T C 1.754810 2.0532e-05
7:80585609 C G 0.056773 4.8499e-05
7:80589027 G A 0.284435 -1.6955e-05
7:80589665 G T 0.091331 -2.0116e-05
7:80591510 G A 0.097135 1.0348e-05
7:80599142 C T 0.983596 1.9651e-05
7:80599357 G A 1.483485 2.3868e-05
7:80600178 A G 0.037645 -2.9127e-05
7:80601282 T C 0.225186 2.0925e-05
7:80604838 C A 0.067010 -1.7542e-05
7:80605815 G A 0.982609 2.0246e-05
7:80606481 T C 0.053718 2.4521e-05
7:80610089 T C 0.072859 -2.4740e-05
7:80615857 C T 1.494917 8.0073e-06
7:80617948 C T 1.655066 1.3578e-05
7:80619575 G A 0.583074 1.5432e-05
7:80620397 G A 1.510293 3.3158e-05
7:80621583 A G 0.644413 2.4095e-05
7:80621787 A G 0.075832 -2.4801e-05
7:80624136 C A 0.094817 -9.1039e-05
7:80624286 G A 1.547327 7.5911e-05
7:80624882 A G 0.645614 2.4057e-05
7:80625090 G T 0.029686 1.1701e-05
7:80626503 T G 0.022607 -4.1780e-06
7:80626674 G A 0.041719 -3.9433e-05
7:80628552 T C 0.041095 -4.2151e-06
7:80629517 A G 0.135630 1.2756e-05
7:80640318 C T 0.036785 2.0517e-05
7:80649845 A G 0.354934 1.1260e-05
7:80650941 T C 1.662927 2.6220e-05
7:80654259 A G 0.210953 -6.4258e-06
7:80664956 G A 0.131514 3.0461e-07
7:80680452 T C 0.080707 -1.0907e-05
7:80692538 A G 0.062128 9.7367e-06
7:80694930 G A 0.283413 1.8732e-05
7:80695783 G A 0.052751 1.1304e-05
7:80701790 A G 1.092616 -1.3396e-05
7:80702989 G A 0.072616 -3.2158e-05
7:80703957 G A 0.341422 -3.5334e-06
7:80710170 T C 0.105097 1.5681e-05
7:80715067 A G 0.734670 -8.0683e-06
7:80728606 G A 1.621968 1.5428e-05
7:80736679 T C 0.023850 -4.3984e-05
7:80747460 A C 0.088121 -3.0862e-05
7:80748068 C A 1.367577 -1.1695e-05
7:80752626 A C 0.076076 -1.0146e-05
7:80757067 A C 0.125730 2.5769e-05
7:80757422 G T 0.367096 -2.4489e-05
7:80759390 A G 0.430400 -1.6371e-05
7:80765807 A G 0.828929 2.0948e-04
7:80767679 T C 0.083048 -2.9777e-05
7:80769640 C T 0.235845 4.7409e-05
7:80769927 T C 0.107025 3.2725e-05
7:80772399 A G 0.078705 1.6520e-05
7:80776886 C T 0.021101 1.8818e-05
7:80784753 G A 0.031988 -3.1002e-05
7:80796081 A G 0.178118 1.8244e-04
7:80798636 G A 1.708242 1.0673e-05
7:80801058 T C 0.084005 2.4366e-05
7:80802077 G C 0.150434 3.5190e-06
7:80805984 G A 0.641210 8.2868e-05
7:80810274 T G 0.020832 -7.3001e-06
7:80812151 A G 0.104675 1.8500e-05
7:80813049 A C 0.113718 2.1348e-05
7:80824925 T G 0.185957 -3.7055e-05
7:80826781 C T 0.080944 4.0697e-06
7:80829539 T C 0.029073 -4.4816e-05
7:80831072 C T 0.042020 6.1804e-06
7:80832313 G A 0.022825 1.3443e-05
7:80832856 T C 0.672509 2.5177e-05
7:80836661 C T 0.035431 -1.0961e-05
7:80838012 G A 0.184636 9.9425e-06
7:80841451 G A 0.246628 -3.6465e-06
7:80866153 G T 1.112478 3.5904e-05
7:80869330 T C 0.025713 1.7093e-05
7:80874054 T G 0.293504 -1.2703e-05
7:80874658 T C 1.205892 2.0090e-05
7:80882789 C T 0.032072 -4.2838e-05
7:80883730 A G 0.027641 7.6813e-05
7:80884801 T C 0.022003 -1.1435e-05
7:80887906 C T 0.047964 -9.7816e-06
7:80896389 A C 1.741587 1.5293e-05
7:80897859 C A 1.211479 2.1853e-05
7:80897957 C T 0.035071 -2.6175e-05
7:80902581 T C 0.022033 4.4597e-05
7:80905279 T C 0.059662 4.7622e-05
7:80922616 A T 0.053540 1.4698e-05
7:80923689 T C 0.032104 -2.4343e-05
7:80926743 T C 0.186628 -2.5532e-06
7:80928105 A T 0.042384 -3.0908e-05
7:80928827 A G 0.030585 -1.5555e-06
7:80932568 T C 0.187222 -2.2845e-06
7:80936740 T C 1.392813 8.2242e-06
7:80936861 T C 0.053978 -1.8959e-05
7:80942682 C T 0.045847 -9.8756e-06
7:80952234 C T 0.163567 2.1951e-06
7:80953663 A G 1.797590 2.7056e-05
7:80955593 G A 0.116941 1.0804e-05
7:80957136 G T 0.166358 -1.7486e-05
7:80965422 T C 1.232651 3.3986e-05
7:80966443 A G 0.823807 -5.4392e-05
7:80969310 C T 0.028765 -1.3941e-05
7:80970635 G A 0.197333 1.2472e-05
7:80971396 T C 0.490019 4.7410e-05
7:80971439 T G 0.056124 1.1273e-05
7:80971638 G A 0.327098 -1.8017e-05
7:80975825 T C 0.056033 1.8826e-05
7:80980302 T C 0.115107 2.1037e-06
7:80987682 A G 0.677362 4.2948e-05
7:80992769 G A 0.042481 -1.9308e-05
7:80999391 A C 0.390862 -1.1329e-07
7:81022116 A G 0.021465 -1.4411e-05
7:81022167 G A 1.226951 -1.2093e-05
7:81022183 G T 0.063089 -1.6356e-05
7:81025827 G A 1.842886 4.3783e-06
7:81031722 C T 0.387672 7.6655e-05
7:81043148 T C 0.486033 -5.0828e-05
7:81058321 T G 0.245949 6.3845e-05
7:81064679 T C 0.767297 -1.6406e-05
7:81068505 G T 0.910775 -2.2267e-05
7:81069226 T G 0.138412 1.2862e-05
7:81084719 C T 1.847881 -2.0206e-05
7:81087389 C T 0.535503 -1.1614e-05
7:81092376 C T 0.720035 1.8097e-05
7:81099914 T C 0.103032 -4.0182e-05
7:81100209 G C 0.092821 -3.3219e-05
7:81105389 T C 0.110082 -3.6875e-05
7:81114188 C T 0.112299 -4.3774e-05
7:81114271 T C 0.035818 -1.3130e-05
7:81117748 A C 0.074547 -4.3120e-05
7:81122597 C T 0.041131 -2.4233e-05
7:81122819 T C 1.756693 5.4631e-06
7:81129093 C T 0.097790 4.9468e-05
7:81151903 A G 0.032604 4.3110e-06
7:81160961 T C 0.027070 -2.5196e-05
7:81174262 C T 0.036639 -3.3785e-05
7:81176714 A G 0.021114 -1.7076e-05
7:81186001 C T 0.061122 -1.0956e-05
7:81192121 A G 0.777528 4.3927e-06
7:81197345 G A 0.112750 -8.1259e-08
7:81199548 C A 0.103779 -2.3996e-05
7:81223857 T C 0.067422 3.0012e-06
7:81224089 G T 0.218145 8.9462e-06
7:81226405 C T 1.889746 1.6785e-05
7:81232322 T C 0.022159 -8.1640e-06
7:81240188 T C 0.118908 1.9081e-05
7:81242237 G A 0.162330 -5.6540e-05
7:81243831 G T 0.024006 4.1990e-07
7:81244255 C T 0.100676 4.0902e-05
7:81246013 C T 0.105713 1.1713e-05
7:81258846 A G 0.213725 1.9573e-05
7:81259397 T C 0.071817 -3.4108e-05
7:81262176 T G 0.063397 2.8708e-05
7:81271040 T C 0.036428 2.6571e-05
7:81273121 T G 0.332428 2.0824e-05
7:81276331 A G 0.140603 -5.3222e-05
7:81279534 G A 0.038729 -3.4912e-05
7:81279976 G T 0.471073 5.3101e-07
7:81286309 A G 0.021754 2.4674e-05
7:81288864 A G 1.898292 5.8463e-05
7:81297342 G A 0.024331 1.8562e-06
7:81306540 C T 0.203893 8.8866e-06
7:81308396 A G 0.261260 7.4984e-06
7:81309224 T C 1.721635 6.1949e-05
7:81311371 C T 0.058840 -5.8556e-06
7:81321529 T G 0.107421 3.3811e-06
7:81321662 G A 0.133845 -4.0182e-05
7:81327065 C T 1.577858 4.8639e-05
7:81330627 T C 0.099128 1.7494e-05
7:81333547 A G 0.058516 -5.9291e-06
7:81346292 G A 0.133358 -7.6634e-05
7:81358200 C T 0.041433 -2.2012e-05
7:81359051 T C 0.130765 1.9996e-05
7:81369419 G A 0.387010 -7.9713e-05
7:81370578 A G 0.279050 4.8517e-05
7:81371619 C T 1.511747 4.7150e-05
7:81374817 A G 0.046198 -2.5167e-06
7:81375448 A G 0.062550 1.2800e-05
7:81384766 C T 0.027304 -1.3177e-05
7:81390481 C A 0.083567 3.9196e-05
7:81398356 T C 0.491178 -8.3261e-05
7:81403083 T C 0.030066 2.3377e-05
7:81407735 C T 0.063722 -2.5026e-05
7:81411028 C T 0.800453 3.2380e-04
7:81417088 G A 0.030235 1.8165e-05
7:81422404 G A 0.051764 4.7231e-06
7:81427920 T C 0.061382 2.8185e-05
7:81431779 T C 0.794367 -2.9789e-05
7:81434933 C T 0.370115 1.2694e-04
7:81450810 G A 0.042287 6.4716e-06
7:81451159 C T 0.036032 -5.9248e-06
7:81453160 T C 0.102130 -1.6541e-05
7:81460246 A G 0.020316 -8.4505e-06
7:81461668 G C 0.075949 -2.3892e-05
7:81469911 T G 0.051758 -9.0693e-06
7:81480501 C T 0.198473 2.7948e-05
7:81482415 C T 0.078153 -3.7963e-05
7:81498301 C T 0.144501 2.7063e-05
7:81499616 T C 0.033828 1.7299e-05
7:81500042 T G 0.108326 -6.7108e-06
7:81502995 A G 0.098878 -2.9010e-05
7:81507903 C T 0.030894 4.3270e-05
7:81518218 G T 0.886789 5.5950e-05
7:81535350 T C 0.650444 -5.0067e-05
7:81535972 A G 0.887324 -6.3007e-05
7:81544350 G T 0.280673 3.0645e-05
7:81549859 A G 1.246491 1.1195e-05
7:81553136 G A 0.471498 -3.3441e-05
7:81562516 G A 0.513882 4.8637e-05
7:81562915 G A 1.012688 6.8771e-06
7:81566501 T C 0.080023 2.2129e-05
7:81566965 C T 0.040813 -1.5700e-06
7:81575366 G A 0.378259 -2.7764e-05
7:81577672 C T 0.458165 1.2290e-05
7:81582845 A G 0.815092 1.2859e-06
7:81593769 G A 0.161516 -4.9792e-05
7:81598988 A G 0.186846 3.2003e-05
7:81600442 T C 1.319451 -3.1786e-05
7:81600547 A G 1.507306 -1.3910e-05
7:81604071 T C 0.040982 1.5364e-05
7:81604189 A G 0.038177 1.7565e-05
7:81616697 C T 0.038223 1.9961e-05
7:81654930 C T 0.040213 1.1473e-06
7:81657878 T C 0.328039 2.3655e-05
7:81667468 T C 0.076553 9.3099e-06
7:81669934 A G 0.458995 9.8463e-06
7:81671447 G A 0.062469 -3.3068e-05
7:81673286 T G 0.095788 -3.1926e-05
7:81675161 T C 1.671237 1.7332e-05
7:81676092 G A 0.172188 1.8860e-05
7:81686008 A G 0.170873 1.5612e-05
7:81694329 C T 0.075495 2.0703e-05
7:81694567 A C 0.066682 -4.6647e-05
7:81706169 A G 0.878963 -1.9049e-05
7:81708565 C A 1.321282 -4.3461e-05
7:81708621 C T 0.050093 -3.0665e-05
7:81711631 A G 0.026947 3.8575e-05
7:81711651 C T 0.132540 -2.9539e-05
7:81713692 C T 0.298295 3.9076e-05
7:81716795 A T 0.024175 2.1417e-05
7:81722831 T C 1.601396 9.6028e-06
7:81723042 A C 0.138996 5.3732e-05
7:81725373 A G 0.841967 -7.5054e-05
7:81726926 G A 0.386075 6.8771e-06
7:81727019 A G 0.040586 -2.7648e-05
7:81730460 T C 0.127593 -3.1208e-05
7:81731446 T C 0.833823 -5.8507e-05
7:81731931 A G 1.958509 -1.0633e-05
7:81738250 A T 0.089786 1.0462e-04
7:81739258 G A 0.180312 4.6556e-05
7:81756313 A C 0.884127 -9.3494e-06
7:81756457 C T 0.061788 -1.5379e-05
7:81757768 T C 0.027249 3.5234e-05
7:81757804 G A 0.396478 -5.5279e-05
7:81760794 T C 0.031488 5.0238e-05
7:81761283 G C 0.106122 -2.8688e-05
7:81768172 A G 0.029553 -2.7750e-05
7:81771456 C T 0.142725 1.4056e-05
7:81782779 G A 1.911480 -2.5911e-05
7:81782943 A G 1.312369 -4.3863e-05
7:81786220 T C 0.052060 1.9329e-06
7:81791817 A G 0.051232 -6.2682e-07
7:81795368 G A 1.965552 -2.1245e-05
7:81795574 T C 0.698236 3.9610e-05
7:81796048 T G 0.864948 -9.2656e-05
7:81798702 T C 0.056740 2.1326e-05
7:81800759 A G 0.055289 1.9127e-05
7:81802915 A G 0.080688 -2.6879e-05
7:81809639 T C 0.136899 -2.7688e-06
7:81812437 C A 0.155754 -9.2205e-06
7:81813267 G C 1.733450 -2.6055e-05
7:81815841 A G 0.710729 -1.3486e-05
7:81821589 A G 1.378278 -1.6035e-05
7:81825511 C G 0.095713 2.5091e-05
7:81826163 C T 0.047107 2.3032e-07
7:81831262 G T 0.078565 8.7520e-06
7:81836753 C T 0.126834 2.5931e-05
7:81843115 T C 0.053306 3.4673e-05
7:81845883 G A 0.230035 2.8823e-05
7:81847080 C T 0.072265 -1.3072e-05
7:81847651 A G 0.764450 -8.2158e-06
7:81853126 C T 0.031598 -4.5680e-06
7:81856313 C T 0.120268 5.9942e-06
7:81885189 C G 1.471966 3.0180e-05
7:81900449 T C 0.029914 -4.4259e-06
7:81910629 C A 0.667507 2.9377e-05
7:81910991 A G 0.147718 9.9365e-07
7:81922643 C T 0.027658 8.2687e-06
7:81923441 C T 0.435840 -7.8650e-05
7:81926039 G A 0.038187 3.2842e-05
7:81932667 G A 0.046954 1.1448e-05
7:81937992 T C 0.411363 -6.6268e-05
7:81942847 C T 0.409902 -6.5569e-05
7:81944585 G A 0.120985 3.1368e-05
7:81954849 C G 0.098144 -4.9351e-06
7:81972795 C T 0.156244 -6.7308e-06
7:81985187 C T 1.657296 -1.9575e-05
7:81987289 C T 0.084375 -2.6834e-05
7:81990422 T C 0.176041 -3.0413e-06
7:81997036 T G 0.123776 1.1250e-05
7:82005593 C A 1.356814 -2.1608e-05
7:82011839 A G 0.413366 -2.6928e-06
7:82013521 C T 0.271202 -1.5852e-05
7:82014682 G T 0.264992 4.3552e-05
7:82020414 T C 0.024808 3.6932e-05
7:82021397 A G 0.301823 3.3208e-05
7:82023812 T C 1.826190 2.5737e-05
7:82024573 T C 0.375432 -1.1080e-05
7:82025867 G A 0.100523 2.9321e-05
7:82026165 A C 0.168157 -5.7359e-06
7:82026468 T C 0.079636 1.3156e-05
7:82027234 T G 0.292696 -1.4593e-05
7:82033613 T C 0.042072 -8.2135e-06
7:82034153 T C 0.444444 1.0425e-05
7:82034634 C T 0.271760 2.3240e-05
7:82049337 T C 0.060811 -6.1933e-05
7:82057985 C T 0.038301 4.0277e-05
7:82066457 C T 1.197375 -6.8378e-06
7:82089219 G A 0.375045 1.6244e-05
7:82089960 C A 0.020144 2.3949e-05
7:82091865 G A 0.025957 1.9981e-05
7:82096203 A G 0.108372 1.0530e-05
7:82103053 T G 0.183042 2.6439e-05
7:82103659 A C 0.043303 -8.8087e-06
7:82107052 G A 1.001532 2.4843e-05
7:82115240 T C 0.810509 4.5451e-07
7:82122796 C A 0.495800 -1.6891e-05
7:82124323 T C 1.137386 2.2698e-05
7:82125674 T C 0.022244 -4.1380e-05
7:82138216 T C 0.472865 -5.7712e-05
7:82143888 G A 0.810726 -1.2452e-06
7:82147302 C T 1.255089 -1.5125e-05
7:82149580 C T 1.834859 1.8118e-05
7:82150331 G A 0.288083 7.3986e-05
7:82156842 T C 0.384143 -3.8758e-05
7:82157241 C T 0.097764 -5.0620e-05
7:82158933 C T 0.047477 2.7337e-05
7:82170071 G A 0.101033 -5.7713e-06
7:82193993 G T 0.274779 2.1162e-05
7:82194982 G A 0.283899 -2.1213e-05
7:82197454 G C 0.597092 4.6480e-05
7:82197581 T C 1.828289 1.3860e-05
7:82199980 A G 0.054562 2.6151e-05
7:82201371 T G 0.053900 -7.5029e-06
7:82202253 C T 0.185626 2.0165e-05
7:82202833 T C 0.782056 3.1462e-05
7:82217495 G A 0.785587 -1.6283e-05
7:82222189 C T 1.838806 2.4615e-05
7:82222288 C T 0.107060 4.8593e-05
7:82224180 T C 1.818179 -2.5240e-06
7:82226314 T C 0.039794 5.9572e-06
7:82227551 T C 0.273367 -2.9379e-05
7:82229179 A G 0.171967 2.0015e-05
7:82229729 C A 0.033516 3.0788e-06
7:82230417 C G 1.299619 9.0455e-06
7:82233183 T G 0.023665 2.2421e-05
7:82239295 G A 0.037691 1.1769e-05
7:82245990 T C 0.090464 -2.7099e-06
7:82247899 G A 1.958872 -4.0215e-06
7:82278747 C T 0.086904 -3.2469e-05
7:82279129 T C 0.030202 -9.6585e-06
7:82286510 A G 1.977640 -1.2236e-05
7:82291676 A G 0.159425 -2.7928e-06
7:82297110 G A 0.042640 -1.3920e-05
7:82300582 T C 0.979759 4.9596e-06
7:82305018 G T 0.058259 1.4019e-05
7:82316076 G A 0.262870 1.1784e-05
7:82328200 C T 0.687859 7.9505e-06
7:82330156 A G 0.051683 9.8798e-06
7:82330813 C A 0.180831 2.6895e-05
7:82337859 T G 0.427131 -3.0418e-06
7:82344817 A G 0.076053 -7.2319e-06
7:82347290 T C 0.189420 -1.1356e-05
7:82348011 C A 0.084132 -1.7686e-05
7:82348731 G A 0.124503 9.8749e-06
7:82352715 C T 0.156543 -1.4316e-05
7:82354474 A G 0.061849 -4.6110e-06
7:82357284 C T 0.218282 -1.8140e-05
7:82364168 A G 0.106934 -2.1926e-06
7:82370408 G T 0.084998 -1.9688e-05
7:82376124 G A 0.276781 8.1178e-07
7:82376952 G T 0.856499 9.7160e-06
7:82378880 G A 0.070762 -2.3268e-05
7:82384766 T C 0.049496 -1.9136e-06
7:82390466 A C 0.063372 5.4279e-07
7:82395524 C T 0.046990 1.4723e-05
7:82395731 A G 1.065871 2.1023e-05
7:82405531 C T 0.103496 8.9380e-06
7:82416917 A G 0.041663 -1.4589e-05
7:82424094 G A 0.040664 -9.9392e-06
7:82425722 C T 0.045068 7.7805e-06
7:82426607 G A 0.706467 -1.1858e-05
7:82428605 A G 0.027580 -1.5810e-05
7:82429731 T C 0.096443 1.8890e-05
7:82431682 A C 0.221570 -2.2306e-05
7:82449574 A T 0.050651 4.8243e-07
7:82450035 C A 1.002691 2.0693e-05
7:82453708 C A 0.879495 2.5024e-05
7:82474373 G T 0.064624 2.3748e-05
7:82478626 A C 0.050106 4.9587e-06
7:82496242 C T 0.076494 2.7169e-08
7:82502354 C T 0.033344 1.3638e-05
7:82504145 G A 0.045123 2.4467e-05
7:82516932 C T 0.459628 1.6105e-05
7:82517481 G A 0.034860 -1.5382e-05
7:82524238 C A 0.073193 3.1724e-05
7:82524491 C G 0.145751 1.9017e-05
7:82535131 T C 0.188641 9.0335e-06
7:82552605 C T 0.443980 -9.3917e-06
7:82555357 G A 0.044792 6.5408e-06
7:82556842 G A 0.040855 -9.4680e-06
7:82561324 C T 0.136506 -1.5206e-05
7:82568079 C T 1.065280 2.0733e-05
7:82575996 T G 0.035191 -3.0425e-05
7:82582846 T C 0.737507 3.5796e-05
7:82583609 C A 0.306883 1.6804e-05
7:82619682 G A 1.565283 -1.9954e-05
7:82624779 C T 0.050765 -1.2819e-05
7:82631626 C T 0.118609 -6.4843e-05
7:82636045 T C 1.079510 1.8614e-05
7:82642748 T C 0.660954 -3.0005e-05
7:82642883 T C 0.024733 3.3809e-05
7:82643613 A G 0.081610 1.9712e-05
7:82653032 A G 0.065137 1.2826e-05
7:82669344 T C 0.128736 1.5827e-05
7:82688041 A G 0.063537 1.3234e-06
7:82695951 T C 0.061992 3.7667e-05
7:82699525 C A 0.073008 -2.0767e-05
7:82707375 C T 0.022263 -3.1159e-06
7:82711995 C T 0.391229 6.5800e-06
7:82714451 A G 0.978438 1.4919e-05
7:82715845 T C 0.271260 -1.1865e-05
7:82719710 C T 0.048201 1.4039e-05
7:82721150 G T 0.115324 -3.1753e-05
7:82721832 A G 0.814125 2.7990e-05
7:82728482 C T 0.827601 2.2372e-05
7:82732963 G A 0.069844 -1.6254e-05
7:82734584 A C 0.078799 -1.3901e-05
7:82734690 T G 0.121576 3.8451e-06
7:82738956 A G 0.912635 4.6862e-05
7:82739669 C T 0.087261 -2.0084e-06
7:82744365 C T 0.052358 6.3253e-06
7:82747147 C T 0.197726 1.7056e-05
7:82752714 A G 0.084083 2.5990e-05
7:82758076 T C 1.941108 4.3920e-06
7:82760550 T C 0.042657 5.3729e-06
7:82760803 C T 0.463799 9.7809e-06
7:82764425 G C 1.384316 -4.7360e-06
7:82766601 T C 1.272769 -2.1324e-05
7:82771300 T C 0.095401 4.1922e-06
7:82771484 T C 0.180611 2.9936e-05
7:82779355 G T 0.044013 -3.4208e-05
7:82779559 G C 0.044500 -2.6430e-07
7:82782043 T C 1.333226 -2.4445e-05
7:82783846 C T 0.530939 2.0533e-05
7:82785097 C T 0.492262 -4.0397e-05
7:82785099 G T 0.128720 -1.8481e-05
7:82785304 A G 0.030670 9.4683e-06
7:82789419 T C 1.369255 -7.8826e-06
7:82792491 T G 0.073713 1.1874e-05
7:82793163 C A 0.045422 -4.7708e-06
7:82798862 T C 0.098134 -4.6725e-05
7:82803269 G A 0.479434 -4.8998e-05
7:82806132 T C 0.036912 -6.4318e-06
7:82821213 G A 0.557759 -5.0196e-06
7:82842997 T C 0.272036 -6.7266e-05
7:82843073 C A 1.842214 -5.4430e-05
7:82847679 G A 0.037775 1.7265e-06
7:82855039 G T 0.048561 -4.3588e-07
7:82868485 A G 0.042858 6.7032e-06
7:82870227 C T 0.030004 8.4683e-06
7:82882859 A C 0.066319 1.4651e-05
7:82887067 A G 0.477825 -4.5181e-05
7:82888826 T C 0.038151 8.8180e-06
7:82900741 G T 0.110348 -2.5122e-05
7:82914448 T C 0.065309 3.4957e-05
7:82915975 A G 0.023883 2.2107e-05
7:82919330 A G 0.572203 1.7178e-05
7:82925374 G C 0.144709 2.2718e-05
7:82926427 G T 0.308613 8.9863e-05
7:82930244 T G 0.052530 1.5943e-05
7:82930702 C T 0.047960 1.2959e-05
7:82932149 T C 0.163956 6.9419e-05
7:82932791 G C 0.080565 4.1495e-07
7:82932878 G T 0.163866 4.0086e-06
7:82935859 C T 1.949563 1.8808e-05
7:82948338 T C 0.796892 5.5648e-05
7:82955516 C T 0.030913 8.5635e-06
7:82955799 A G 0.063680 -1.2156e-05
7:82959503 T C 0.031585 -2.9140e-05
7:82960173 C T 0.052394 -1.1474e-06
7:82964148 C T 0.148013 1.1261e-05
7:82965322 C T 0.474790 2.7939e-05
7:82965793 A C 0.316809 2.7029e-05
7:82967869 C T 0.057480 -5.0644e-06
7:82978643 A G 0.918884 -1.1699e-05
7:82979218 T C 0.042332 1.8183e-06
7:82986490 A G 0.098462 2.3882e-05
7:82992311 C T 0.060518 -3.1768e-05
7:82992793 T G 0.083012 2.3840e-05
7:82997589 G A 1.751078 -1.7867e-05
7:82999141 G A 1.504457 -1.0047e-05
7:82999689 C T 0.050898 2.5334e-05
7:82999692 C T 0.248020 -5.4954e-06
7:83008476 C T 0.051894 -1.1224e-05
7:83022451 A G 0.234388 3.9076e-05
7:83029259 T C 0.146257 -1.0520e-06
7:83031171 T C 1.398906 -3.2098e-05
7:83036085 C T 1.213014 4.9490e-06
7:83037731 G C 0.236975 3.6426e-05
7:83038365 T G 0.498101 -5.3053e-05
7:83041467 C T 1.708376 -6.7529e-05
7:83053531 G T 0.072272 -3.0019e-05
7:83067174 G A 1.474014 2.7419e-05
7:83068426 G A 1.200498 1.7641e-06
7:83077502 T C 0.104483 -1.3567e-05
7:83079642 C T 0.044783 9.9993e-07
7:83085832 T C 1.475105 2.8638e-05
7:83087132 G A 0.275113 3.2663e-05
7:83095326 C T 0.021851 3.2737e-05
7:83097120 G A 0.275882 2.9137e-05
7:83099064 A G 1.585755 -1.4293e-05
7:83102545 C A 0.041206 3.9064e-05
7:83102586 T C 0.048207 -1.6576e-05
7:83108180 C T 0.057091 -1.6315e-05
7:83109037 C T 1.067929 1.8522e-05
7:83113357 A C 0.054364 1.4928e-05
7:83118875 G T 1.088738 7.8815e-06
7:83132441 C T 0.043098 5.4343e-05
7:83134047 T C 0.111566 -3.0662e-05
7:83144567 C T 0.063518 -1.4952e-05
7:83147569 G A 0.129431 -2.9506e-05
7:83151233 A G 0.059561 -1.2385e-05
7:83155848 A G 0.413476 -1.5681e-05
7:83157767 T G 0.261104 6.2349e-06
7:83159029 T G 1.734102 -1.4474e-05
7:83164753 G A 1.291891 -1.6151e-05
7:83166902 T C 0.459525 -3.2525e-06
7:83167261 G T 0.157682 -1.4621e-05
7:83169038 C T 0.385705 -3.1873e-05
7:83176122 G A 0.476267 -1.2543e-06
7:83184550 T C 0.219009 -8.0838e-06
7:83184953 C A 0.645445 7.3600e-06
7:83185175 G A 0.044504 -2.0201e-05
7:83191870 G T 0.868145 -7.9260e-08
7:83197847 T C 0.159601 1.6602e-05
7:83200803 C A 0.474621 -1.0142e-06
7:83228780 T C 0.061781 3.6362e-06
7:83229565 C A 0.388736 4.0839e-06
7:83245503 C G 0.094265 1.4161e-06
7:83267983 C A 1.276411 1.3234e-06
7:83270015 G A 0.177190 6.1409e-06
7:83271602 G C 0.215695 -1.9279e-05
7:83275107 G A 0.984878 -3.9534e-06
7:83276868 G T 0.062190 -1.8953e-05
7:83278609 A C 0.026447 -1.7419e-05
7:83288380 A G 0.127405 2.9046e-05
7:83290005 G A 0.098102 -1.8744e-06
7:83299333 T C 0.223112 -1.4350e-05
7:83306889 T C 1.192153 1.0303e-05
7:83311410 C T 0.044406 2.1859e-05
7:83311437 A C 0.183769 -3.8935e-05
7:83311931 T C 0.626873 3.6424e-05
7:83328049 A G 0.294302 7.7041e-05
7:83328088 A G 1.247088 1.9618e-05
7:83328607 T C 0.344135 -2.2833e-05
7:83336854 A G 0.295980 6.3235e-05
7:83337802 T C 0.083541 1.2507e-05
7:83337957 A G 0.295295 6.8309e-05
7:83340089 C T 0.181016 2.0811e-06
7:83347858 C T 0.241661 -3.2367e-05
7:83357077 T C 0.083220 6.6284e-05
7:83360006 T C 0.114795 1.6230e-05
7:83366234 C T 0.071937 -3.2535e-06
7:83379230 T G 0.031342 -3.3439e-05
7:83380703 G T 0.039765 2.2735e-05
7:83385765 A G 1.546100 2.6561e-05
7:83388975 A G 0.040401 1.7110e-05
7:83392733 A C 0.065952 1.9632e-06
7:83393158 C T 0.108813 -3.0103e-05
7:83399220 T C 0.991080 -2.0195e-05
7:83404277 C A 0.044065 4.1136e-06
7:83408442 T C 0.028777 4.0099e-05
7:83417178 C T 1.541748 1.1543e-05
7:83417354 A G 0.172292 1.4929e-06
7:83422921 A G 0.084109 3.8572e-06
7:83423137 A T 1.267080 -7.5401e-05
7:83426786 G A 0.487916 -1.5550e-05
7:83429160 C G 0.386455 3.9020e-06
7:83432409 G T 0.938070 -3.2308e-05
7:83447703 C T 1.192481 -2.6279e-05
7:83470772 C T 0.084116 4.2959e-05
7:83482162 A G 0.052342 -4.2042e-06
7:83490241 G A 0.311713 1.2402e-06
7:83494601 T C 0.259634 7.7640e-06
7:83498629 A G 1.237685 2.4491e-05
7:83504414 C A 0.074193 -4.2145e-05
7:83506643 A G 1.702861 6.7554e-06
7:83515004 C T 0.024801 -8.2132e-07
7:83515095 G A 0.224274 1.1699e-05
7:83526743 C T 0.862442 5.0881e-06
7:83527465 T G 0.032851 3.4296e-05
7:83533047 C T 0.094625 -3.5976e-05
7:83533954 G A 0.582223 7.2101e-06
7:83542454 G C 0.068555 5.4963e-06
7:83544312 C A 1.739503 5.0000e-06
7:83545827 G A 0.038067 -1.6959e-05
7:83549478 C T 0.959174 4.0903e-05
7:83557579 G A 0.070269 -7.1671e-06
7:83561306 C T 0.417608 -2.0980e-05
7:83565421 T C 0.222800 -5.2144e-06
7:83565753 G A 0.061645 -1.1819e-05
7:83566026 A G 1.353827 -4.1405e-05
7:83572301 T G 0.666566 -1.0158e-05
7:83573004 C T 0.110371 -1.4038e-05
7:83575334 G A 1.595142 -1.1371e-05
7:83583060 T C 0.138876 6.9330e-06
7:83585196 C A 0.032608 -1.6672e-05
7:83586533 G A 0.422071 -9.2234e-06
7:83602886 G A 1.578536 -1.7535e-05
7:83603855 T C 0.358667 -1.1250e-05
7:83604060 C T 0.882238 1.7608e-05
7:83616059 A G 1.512461 -6.1743e-06
7:83630431 G A 0.421071 2.4660e-05
7:83630714 C A 0.036334 -8.8471e-06
7:83633000 A G 0.431604 9.8426e-05
7:83634712 T C 0.038164 3.8583e-07
7:83642068 A C 0.025110 -2.6396e-05
7:83646368 T C 0.129486 -1.5339e-06
7:83650759 G A 0.320772 3.9828e-05
7:83652875 C T 1.471132 -5.7238e-06
7:83656800 C T 1.023545 -1.2712e-05
7:83663147 C T 0.121319 -3.1998e-05
7:83673518 T C 0.064595 2.1769e-05
7:83674280 C T 0.045477 1.0245e-05
7:83678573 T C 0.483982 6.8701e-06
7:83690195 C T 0.257225 2.4452e-05
7:83703301 G A 0.252899 2.4038e-05
7:83720921 T C 0.097995 -6.0213e-07
7:83729104 A G 1.047431 3.9451e-07
7:83729841 C A 1.039557 8.5519e-07
7:83734258 C A 0.034182 -1.1886e-05
7:83742266 C T 1.153596 -1.3198e-05
7:83743695 A G 0.355431 5.8441e-08
7:83747231 C G 0.138756 6.5908e-06
7:83764113 C T 0.024428 -1.1816e-06
7:83767155 C T 0.061421 5.2307e-05
7:83776833 G A 0.074531 6.3535e-05
7:83777061 C A 0.089922 -4.0676e-05
7:83779127 A G 0.133225 -2.1242e-05
7:83787131 T C 1.459833 -3.4894e-06
7:83789477 C A 0.039336 1.8383e-05
7:83792154 T C 0.311904 5.5751e-06
7:83801357 A G 0.675998 -3.3206e-05
7:83805737 T C 0.581275 -1.6927e-05
7:83806734 A C 0.105353 8.1588e-06
7:83807471 C T 0.022455 3.1122e-05
7:83807609 A G 0.623504 5.4409e-05
7:83810107 A C 0.147221 9.0952e-06
7:83813418 G A 0.122160 2.6850e-05
7:83815433 A G 0.048087 8.4034e-07
7:83831284 G T 1.335281 4.6484e-05
7:83846373 C T 0.069759 1.9225e-06
7:83849591 A C 0.033783 9.7865e-06
7:83858356 G A 0.053150 1.7208e-05
7:83859300 A C 0.075793 1.6698e-05
7:83866836 G A 0.588338 -2.3272e-05
7:83869838 T C 0.095041 -7.7569e-06
7:83879302 A G 0.161756 2.4386e-07
7:83883437 C T 0.037259 -2.6315e-05
7:83883935 C T 0.045899 -3.5077e-06
7:83887000 A G 0.077306 -5.5055e-06
7:83894965 T C 0.034130 -2.3607e-05
7:83904502 C A 0.064728 1.4664e-05
7:83906788 T G 1.412314 1.4358e-05
7:83911271 A G 1.412272 1.2393e-05
7:83923905 C T 0.048989 -9.8877e-06
7:83936357 T C 1.401083 1.4215e-05
7:83937055 T C 0.950384 4.3263e-05
7:83940875 G A 0.276642 -6.9451e-06
7:83946379 A C 0.092600 -6.5698e-06
7:83952740 A G 1.401736 1.1719e-05
7:83953603 G A 0.035376 -1.0114e-05
7:83954737 C A 0.290066 -2.3008e-05
7:83959751 A C 0.617278 -6.3125e-05
7:83960962 G A 0.048149 -1.3600e-07
7:83967782 C A 0.095564 7.9498e-05
7:83968797 C T 0.037551 2.2062e-06
7:83992421 C T 0.480629 1.4974e-05
7:83992971 A G 0.409029 -8.2182e-06
7:83999215 C G 0.053803 -1.0053e-05
7:84001415 C T 0.052368 -9.5919e-06
7:84010609 C T 0.241506 -8.1229e-07
7:84014877 C A 0.053874 1.5286e-05
7:84015560 C T 0.078426 3.2937e-05
7:84015638 A G 0.720706 1.1271e-05
7:84019825 T C 0.040816 -2.4076e-07
7:84022098 T C 0.173765 -1.3958e-05
7:84028856 A G 0.032588 -2.3693e-05
7:84030743 A G 0.473056 1.8942e-05
7:84047257 G A 0.051443 1.9815e-05
7:84047943 G A 0.120553 -2.0721e-05
7:84056696 G A 0.166076 1.1371e-05
7:84066461 A G 0.095515 1.1056e-05
7:84088720 C G 0.051794 1.5853e-05
7:84096885 T G 0.288693 -9.4550e-07
7:84098046 G A 0.051385 -2.1175e-05
7:84105753 G A 0.716013 1.4188e-05
7:84108275 C T 0.093639 1.6221e-05
7:84115029 G T 0.106479 1.2041e-05
7:84136354 C T 0.276022 7.8783e-06
7:84141077 A G 0.128233 1.0572e-05
7:84143279 C G 0.032958 -8.2534e-06
7:84143862 C T 0.143813 2.0560e-05
7:84164857 T C 0.143232 -3.6717e-06
7:84166904 C T 0.432672 7.5378e-06
7:84168792 T C 0.038255 4.0347e-06
7:84178548 T C 0.051719 2.8117e-05
7:84179118 A C 0.051687 -1.2789e-05
7:84200673 A G 0.854967 3.2064e-05
7:84234800 G T 0.132673 -4.6235e-05
7:84265000 A C 0.032926 -9.2434e-06
7:84266320 G C 0.121433 -1.5472e-05
7:84272504 T C 0.274068 -3.4598e-05
7:84299574 C T 0.087527 1.8509e-05
7:84316461 C G 0.049470 1.2125e-05
7:84321637 G A 0.043906 -1.0798e-05
7:84326785 C G 0.073404 4.9613e-06
7:84327815 C T 0.056088 -1.1527e-05
7:84349842 A C 0.087511 6.0439e-06
7:84359284 G A 0.466740 9.2081e-06
7:84387714 G A 0.034078 4.6661e-05
7:84412603 T C 0.059184 -1.2461e-06
7:84413732 G A 0.033507 3.3459e-07
7:84442169 T C 0.098631 1.5453e-05
7:84449942 T C 0.056724 6.2842e-06
7:84454530 A C 0.461336 1.2405e-05
7:84467407 A G 0.564378 3.0308e-05
7:84469418 A G 0.402778 2.0564e-06
7:84476756 G A 0.044536 -3.9388e-07
7:84490873 C T 0.462326 1.1655e-05
7:84522476 G A 0.038664 -1.1344e-05
7:84546158 T C 0.142261 9.0072e-06
7:84555331 C T 0.048233 -2.1582e-05
7:84560926 G T 0.687807 2.5885e-05
7:84575458 G A 0.023253 8.9070e-06
7:84577004 C T 0.183503 -3.8216e-05
7:84588216 T G 0.019861 1.9893e-05
7:84599829 G A 0.037168 -1.3645e-05
7:84603151 G A 0.090364 5.6178e-07
7:84614896 T G 0.120595 7.3883e-06
7:84614944 G A 0.062437 -1.3216e-06
7:84628989 G T 0.669364 2.4169e-05
7:84632996 C T 0.101224 1.4365e-05
7:84643942 T G 0.222277 -2.1342e-05
7:84648077 A G 0.027671 1.1561e-05
7:84653992 C T 0.068062 4.6288e-05
7:84654579 G A 0.033458 2.0202e-05
7:84658047 G T 0.404615 1.6839e-05
7:84691357 T C 1.743417 3.6873e-05
7:84692409 T C 0.283477 3.8239e-06
7:84709070 A G 0.102562 -1.5363e-05
7:84709356 T C 0.593756 3.3548e-05
7:84716385 A G 0.058944 -2.5177e-05
7:84723626 C T 0.548558 1.7085e-05
7:84724076 T C 0.033549 2.5838e-05
7:84730535 A T 0.034792 -2.5151e-05
7:84735283 G A 0.032384 -1.0510e-06
7:84735437 C T 0.100484 7.8379e-06
7:84748888 A C 0.506904 6.4199e-06
7:84752425 T C 0.999435 -5.0537e-05
7:84776088 C T 0.089835 1.1724e-05
7:84778068 A G 1.943669 2.3582e-05
7:84782216 G C 0.254470 -2.2063e-06
7:84803874 C T 0.026944 3.8142e-05
7:84814246 A C 0.337556 4.2813e-05
7:84815052 A G 0.089864 -7.6177e-06
7:84817304 C T 0.238786 1.6973e-05
7:84817581 C T 1.879788 1.8178e-05
7:84823902 G A 0.479022 -3.9458e-05
7:84827457 T C 0.031679 5.0399e-05
7:84832897 T C 1.212137 -9.2788e-06
7:84836888 T G 0.107145 -2.8650e-05
7:84846257 A G 0.093220 3.3219e-05
7:84850865 T C 0.032085 5.2502e-05
7:84872365 T C 0.751233 -5.3590e-05
7:84873886 T C 0.957532 1.0930e-05
7:84875188 T C 0.358151 2.9017e-06
7:84886750 G A 0.123773 -1.9133e-05
7:84892944 G T 0.053718 1.0647e-05
7:84907481 A T 0.080681 -1.0588e-05
7:84910838 G C 0.179400 -2.8929e-05
7:84913449 C T 1.019644 2.4605e-05
7:84918209 A G 0.082126 4.7631e-06
7:84933833 A G 0.032276 -2.3789e-05
7:84945531 C A 0.434808 6.5303e-06
7:84965544 G C 0.063248 7.0485e-07
7:84967753 A G 0.066095 2.1505e-06
7:84968103 A G 0.054124 1.4448e-05
7:84973147 C T 0.109573 -1.0405e-05
7:84977966 C T 0.025947 -7.5240e-06
7:84982463 A G 0.063372 9.8215e-06
7:84987372 G A 0.318136 -7.7765e-06
7:84987757 T C 0.240454 -1.6945e-05
7:85001315 T G 0.032429 1.9056e-05
7:85001357 C A 0.209031 3.7401e-05
7:85002832 C T 0.748659 -3.2277e-05
7:85004375 G A 1.410169 1.3109e-05
7:85014294 A G 1.475296 -5.3654e-06
7:85015987 G T 0.177946 3.7617e-05
7:85017968 C T 1.344918 -2.6733e-05
7:85026606 C A 0.033396 -5.7314e-05
7:85033062 T C 0.499890 -1.5727e-05
7:85045001 G A 0.110618 1.1623e-05
7:85054440 C T 0.053602 -3.6536e-05
7:85070736 C A 0.830970 -2.7795e-05
7:85076160 G T 0.137214 -3.8380e-06
7:85084908 G A 0.056487 5.9695e-06
7:85089261 C T 0.082399 4.2083e-06
7:85090511 A G 0.132654 -1.6639e-05
7:85093473 C T 0.038025 -1.1743e-05
7:85096413 C T 0.416254 2.2755e-05
7:85104564 T G 0.108015 2.8790e-05
7:85112913 A C 0.696853 -1.6003e-05
7:85121064 C T 0.857645 1.0426e-05
7:85122526 G A 0.040368 1.8061e-05
7:85139317 C T 1.490431 -2.8142e-06
7:85145515 T G 0.161733 -1.8874e-05
7:85148662 A G 0.108946 1.9710e-05
7:85149260 C T 0.053296 1.6679e-05
7:85157662 G A 0.863549 2.2067e-05
7:85158212 C A 0.132900 -5.9865e-06
7:85158259 G T 0.240039 -3.2640e-05
7:85159254 G A 0.049051 2.1813e-06
7:85159548 A C 0.032721 -2.9455e-05
7:85183016 C T 0.866129 2.0823e-05
7:85192980 A G 0.024074 -3.7026e-05
7:85198558 A G 0.078640 1.3964e-05
7:85221534 T G 1.601594 1.1735e-05
7:85222659 C T 0.048788 9.7869e-06
7:85236293 G A 0.210378 -1.4681e-05
7:85236944 T G 1.221752 1.4244e-05
7:85237015 A C 0.046143 1.0762e-06
7:85249258 C T 0.053615 -3.7969e-05
7:85251191 A G 0.083632 -1.7697e-05
7:85266678 C T 0.318299 1.4445e-05
7:85267174 C T 0.103795 3.6676e-05
7:85270740 C T 1.915287 -1.5369e-05
7:85272105 A G 0.022675 -1.2237e-05
7:85291746 C T 1.742580 8.7305e-06
7:85317238 G T 0.155358 -6.3623e-06
7:85340664 A G 0.043471 -2.6857e-05
7:85341327 C T 1.227279 1.2912e-05
7:85356747 T C 0.650726 1.4393e-05
7:85357875 T C 0.562239 3.9075e-05
7:85365193 A C 0.118606 -2.0663e-05
7:85365197 T G 0.433334 -2.0448e-05
7:85365770 G A 0.021481 -9.1277e-06
7:85370529 C T 0.418108 5.2583e-06
7:85379887 C A 0.173788 1.6014e-05
7:85381392 T C 0.122877 8.1897e-06
7:85391661 T C 0.128914 -2.5201e-05
7:85397601 G T 0.036035 -7.7488e-06
7:85397829 A G 0.047139 -1.5020e-05
7:85403269 G A 0.175560 2.1600e-05
7:85410549 G A 0.521948 -2.9136e-05
7:85422297 T C 0.037408 7.2521e-06
7:85423704 C A 0.133595 -1.6215e-05
7:85457097 T C 0.047908 -1.5694e-05
7:85483640 G A 0.110322 -3.5270e-05
7:85514492 T C 1.468253 1.9273e-06
7:85516783 G T 0.109556 -1.7617e-05
7:85516991 A G 0.291436 -3.7566e-05
7:85532629 C T 0.237134 3.8494e-06
7:85533538 T C 0.823401 -3.2390e-05
7:85555136 C T 0.234034 1.8307e-05
7:85557497 C T 0.062028 -1.6046e-05
7:85566476 C T 0.032046 -2.1662e-05
7:85566769 A C 0.292180 3.9968e-08
7:85571719 A G 0.747631 -3.1282e-05
7:85572878 C T 1.416767 -9.3495e-06
7:85579895 T C 0.202439 -3.3910e-05
7:85585611 A C 1.213679 1.0150e-05
7:85590238 G T 1.011747 3.0749e-05
7:85593562 A G 0.245943 5.9271e-05
7:85601163 A G 0.764979 -3.9990e-06
7:85612546 T G 0.951761 3.0200e-05
7:85612913 T G 0.033526 5.8612e-06
7:85616869 C T 1.019692 2.7671e-05
7:85627902 A G 0.053391 -3.4570e-05
7:85634656 G T 1.787103 -7.9120e-07
7:85638481 C T 0.223144 -1.9149e-05
7:85676013 C A 0.223637 3.2793e-06
7:85704889 C G 0.026600 3.0467e-05
7:85711326 T C 1.009634 -8.3338e-05
7:85712077 T C 0.507047 -7.0817e-05
7:85714284 C T 0.080633 -1.4944e-05
7:85717414 T C 0.030650 5.4750e-06
7:85728302 T C 0.045662 -2.7330e-06
7:85731546 A G 0.042650 -9.6838e-06
7:85731553 G A 0.029524 2.6026e-05
7:85740861 C T 0.224783 -3.1632e-05
7:85750240 G C 0.300768 -1.9046e-05
7:85758095 A G 0.028794 1.1306e-05
7:85761325 A G 0.081373 -3.3535e-05
7:85775065 G A 0.252610 -2.4340e-05
7:85810608 G A 1.268878 3.7617e-05
7:85832057 T C 0.221304 -1.1038e-05
7:85832721 G A 0.053589 -1.0115e-05
7:85841493 A G 0.180607 -2.1431e-05
7:85851878 C T 0.032919 2.1268e-05
7:85879503 C T 0.179910 -1.7973e-05
7:85881867 C T 0.076601 2.3160e-06
7:85881876 C T 0.070951 -2.3912e-06
7:85882113 G A 0.037311 2.9933e-05
7:85894206 C T 0.507420 4.6255e-05
7:85897738 A G 0.190666 1.0732e-05
7:85899268 C T 1.599618 2.2814e-05
7:85904465 C T 0.226533 -2.9440e-07
7:85910913 A G 0.068182 4.1632e-07
7:85914199 A G 0.027434 -1.1590e-05
7:85914288 T C 0.242518 -2.0773e-05
7:85928712 A G 1.522584 3.0178e-05
7:85934790 T C 0.350228 -2.3368e-05
7:85957918 A G 0.040060 -2.8335e-05
7:85967295 G A 0.071087 3.6492e-05
7:85967680 C G 0.436703 -1.3396e-05
7:85993769 T C 0.071824 -4.5554e-06
7:86027395 G C 0.070863 -2.5419e-05
7:86033041 C T 1.077186 2.8694e-05
7:86036277 A G 0.239675 5.3833e-05
7:86040061 A G 0.086540 1.4717e-05
7:86050044 A G 0.408406 -2.7939e-05
7:86057725 A G 0.155680 -2.7124e-06
7:86066506 G A 0.037421 -3.8012e-06
7:86081833 A G 0.054497 -2.5200e-05
7:86081848 C T 0.629557 -2.5979e-05
7:86091542 G T 0.075764 3.5228e-07
7:86094282 C T 0.206607 3.4879e-06
7:86100128 A G 0.031497 1.9415e-05
7:86103411 A G 0.685473 -1.8385e-05
7:86110693 T G 0.226851 -1.2890e-05
7:86111127 T G 1.329675 -1.2734e-05
7:86112596 C A 0.588312 -5.7698e-06
7:86115610 C T 0.031598 3.7188e-06
7:86129956 A G 1.754015 -3.4503e-05
7:86141176 C T 0.104496 -7.3020e-06
7:86146388 T C 0.021617 -4.7183e-06
7:86151369 G A 0.076514 -4.1523e-06
7:86152595 A C 0.033961 5.1388e-06
7:86172122 C A 0.031173 1.5018e-05
7:86173582 G A 0.036470 -3.0125e-05
7:86174789 C A 0.547678 8.3232e-06
7:86192385 T C 0.281491 -1.1413e-05
7:86208383 T A 0.027051 1.4733e-05
7:86211183 C T 0.631781 -1.9309e-05
7:86222651 G A 0.093103 -2.9645e-05
7:86223562 A G 0.082139 -3.5062e-05
7:86227662 C T 0.620826 -3.1721e-05
7:86228371 A G 0.042163 4.6975e-06
7:86241642 C T 0.621206 -1.8132e-06
7:86257939 A G 1.923694 6.2141e-06
7:86258737 T G 1.302323 -2.1479e-05
7:86261743 G A 0.120427 -2.1315e-05
7:86261977 G A 1.301002 -2.0292e-05
7:86269212 A G 0.192266 -1.0426e-05
7:86271384 C A 0.126545 1.1515e-05
7:86280099 A G 0.059119 1.6771e-05
7:86311188 G A 0.657637 1.1201e-05
7:86311410 G A 0.030131 9.1349e-06
7:86320768 A G 0.135611 2.7476e-05
7:86325374 G A 1.261760 -1.5438e-05
7:86326428 C G 0.119453 1.4238e-05
7:86341446 C T 0.321525 7.8272e-06
7:86346671 C T 0.919250 -2.6297e-05
7:86354886 T C 0.027973 -4.5853e-05
7:86362033 C T 0.043715 -2.2264e-05
7:86378966 A G 0.540501 -8.0324e-05
7:86386037 C T 0.042585 -2.7409e-05
7:86386679 G T 0.153333 2.8336e-06
7:86394223 C T 0.041177 -4.2140e-06
7:86399552 C T 0.023883 -3.6650e-05
7:86409200 A G 0.542780 -1.3108e-04
7:86433126 T G 0.042056 1.9566e-05
7:86433653 A C 0.342415 -6.3691e-05
7:86443168 C T 0.447090 1.0993e-04
7:86447403 C T 0.062054 -7.5709e-06
7:86450987 T C 0.111144 -5.3600e-06
7:86451972 A G 0.107972 8.5402e-05
7:86452286 G A 0.026895 -3.2649e-05
7:86468254 A G 0.026174 3.3770e-06
7:86470554 G T 0.516129 -1.5697e-04
7:86479928 T C 0.025788 -7.9265e-06
7:86483503 A G 0.184068 -1.5242e-05
7:86491394 A C 0.104736 -6.1740e-06
7:86496042 C T 0.125873 1.1080e-05
7:86496994 T C 0.061564 9.6429e-06
7:86535309 C G 0.020489 3.2131e-05
7:86542136 C A 0.051745 -1.9275e-05
7:86544667 T G 1.119894 -1.4537e-05
7:86563638 T C 0.209947 -2.4050e-05
7:86572477 C A 0.091636 2.1138e-06
7:86604252 G A 0.052193 -3.6434e-05
7:86606507 C T 0.054436 9.9050e-06
7:86618882 T G 0.322603 1.4934e-06
7:86623334 G C 0.110845 -1.1970e-05
7:86625044 T C 0.329935 4.0887e-05
7:86625854 G T 0.652047 -5.1712e-05
7:86626106 T C 0.072632 -2.8306e-05
7:86626292 T C 0.066965 -3.8524e-05
7:86631980 T G 0.141469 -2.3258e-05
7:86634828 A G 0.119794 -2.1313e-05
7:86640681 A C 0.097375 5.0863e-05
7:86657447 G C 0.395134 -2.4054e-05
7:86667432 T C 0.115941 -5.1331e-06
7:86668505 C T 0.037093 4.3297e-06
7:86680421 G A 1.154391 -2.2959e-05
7:86700336 T C 0.021815 -2.1320e-05
7:86701777 A G 0.054650 -1.3321e-05
7:86713880 C A 0.065929 -8.4068e-06
7:86713963 T C 0.418591 7.3738e-06
7:86714024 G T 0.231603 2.2354e-06
7:86723157 T C 0.155206 3.3470e-06
7:86729601 T C 0.231090 -1.5269e-05
7:86737704 G A 0.064030 1.1700e-06
7:86740663 T C 0.209271 -3.2747e-05
7:86752134 A C 1.664612 1.0015e-05
7:86761122 G T 0.035490 -2.4949e-05
7:86773748 A G 0.026885 1.3895e-05
7:86776955 T C 0.022276 1.8051e-05
7:86777591 T C 0.061603 6.3115e-05
7:86798361 T C 0.023701 -4.0466e-06
7:86800351 G A 1.735212 1.9625e-05
7:86800364 C G 0.030374 3.7390e-05
7:86820530 C T 0.088238 2.2013e-06
7:86827147 A G 0.116204 3.1451e-05
7:86828123 G A 0.035506 -1.7834e-05
7:86831249 A G 0.078598 -3.1043e-05
7:86831892 C T 0.074615 -4.6527e-06
7:86837154 A C 0.045188 -1.6277e-05
7:86841246 T C 0.030683 -1.2824e-05
7:86843656 C T 0.206736 4.1233e-05
7:86850543 G A 1.548064 2.5853e-05
7:86852656 G T 0.222839 -5.4010e-05
7:86876605 C T 0.158935 2.0417e-05
7:86878229 T C 0.144124 -1.0614e-05
7:86879171 A G 0.044727 -2.5914e-05
7:86880460 T C 1.093580 2.9427e-05
7:86896862 C T 0.205548 -8.6943e-06
7:86897142 C T 0.050726 1.2834e-05
7:86923179 C T 1.734852 1.9950e-05
7:86933276 A G 0.044013 3.1627e-06
7:86969438 T C 0.089942 -9.1438e-06
7:86969559 T C 1.440179 -1.2791e-05
7:86974654 T C 0.028216 1.8112e-05
7:86983715 G A 1.322992 -4.1771e-06
7:86997806 T C 0.076699 -4.9832e-05
7:87003066 T C 1.660821 2.8627e-05
7:87020787 T C 0.020475 1.0407e-05
7:87021023 C G 0.139596 -2.9622e-05
7:87029287 G A 1.782202 -1.5117e-05
7:87029687 A G 1.719859 -1.1432e-05
7:87030903 A G 1.633887 1.1433e-05
7:87045317 A G 0.174044 -2.5952e-05
7:87045837 A G 1.957603 2.4718e-05
7:87055681 T C 0.125042 -7.8476e-06
7:87056176 C T 0.139058 -4.8188e-05
7:87059164 A G 1.589741 1.2518e-05
7:87073775 T G 1.602201 2.4030e-07
7:87078458 C T 0.049622 3.2440e-05
7:87078547 T G 0.275451 4.5047e-06
7:87079406 A T 0.357982 -2.3103e-05
7:87082292 A G 1.128652 -2.3698e-05
7:87087135 C T 0.050469 1.4650e-05
7:87089058 G A 0.027846 1.0535e-05
7:87091592 T C 0.049434 1.2408e-05
7:87092185 A G 0.279326 6.8687e-06
7:87101407 G C 0.512892 6.2932e-05
7:87102251 T C 0.359816 -1.8730e-05
7:87102772 A G 0.067964 -6.7262e-06
7:87106365 A G 0.277651 7.3680e-06
7:87106702 G A 0.081071 -5.1183e-05
7:87113133 G A 0.059545 -1.1984e-05
7:87124268 C T 0.278888 1.0256e-05
7:87125565 T C 0.044948 -9.8899e-05
7:87125643 A C 0.138305 2.3571e-05
7:87129538 A G 0.079620 -4.4440e-05
7:87133366 C T 0.279401 8.9964e-06
7:87133470 A T 0.138830 -8.4998e-06
7:87138186 G A 1.924911 1.1881e-05
7:87138532 C A 0.029362 -1.9558e-05
7:87138645 G A 0.913590 -3.6661e-05
7:87158115 A G 0.023357 3.2906e-06
7:87165750 T C 0.264356 -1.8809e-05
7:87169356 T C 0.263746 -1.5979e-05
7:87169702 C A 0.123465 -1.0741e-05
7:87172053 G A 1.905624 7.9785e-06
7:87179143 G A 0.975796 8.1935e-06
7:87179443 A G 0.120936 -7.3845e-06
7:87179809 T C 0.071463 2.4553e-06
7:87180198 T C 1.125610 1.0723e-05
7:87183354 C T 0.631320 3.4584e-05
7:87186748 G A 0.077452 -2.1491e-05
7:87198367 A G 0.041280 -3.0443e-05
7:87210259 G A 1.306484 3.8317e-06
7:87215114 C A 1.839270 -1.8513e-05
7:87220886 G A 0.995242 -2.4946e-05
7:87224251 T C 0.048064 -2.2937e-05
7:87229440 C T 0.218327 -1.5857e-05
7:87229501 C T 1.820976 -2.2618e-05
7:87230193 G A 0.080691 -1.5617e-05
7:87244960 T C 0.967097 -1.3699e-05
7:87259385 A G 1.954838 1.8938e-06
7:87275641 G A 1.501526 -9.4545e-06
7:87284098 A G 0.109829 -8.4775e-06
7:87289252 T C 0.048470 5.4204e-05
7:87353076 T C 0.034052 -6.9537e-06
7:87363218 A G 0.072745 5.4977e-06
7:87375209 A G 0.062135 -2.0182e-06
7:87378436 C T 0.047457 -1.8008e-05
7:87395755 T C 0.021581 1.4778e-06
7:87397345 C T 0.128122 -2.8597e-05
7:87398020 T C 0.180293 2.5288e-05
7:87413909 C T 0.231687 2.2659e-05
7:87424125 G A 0.073226 -1.9800e-05
7:87430669 A G 1.039255 1.9514e-05
7:87446929 T C 0.050281 -1.3825e-06
7:87461550 A G 0.043312 9.6558e-06
7:87485762 T C 0.043663 2.4662e-05
7:87497188 A G 0.026697 1.8870e-05
7:87503207 C T 0.053384 1.0620e-06
7:87504411 G C 0.115191 -1.0994e-05
7:87510419 A G 0.131060 -1.6506e-05
7:87555794 G A 0.292225 -1.2631e-06
7:87564497 G C 1.014113 5.3495e-06
7:87565073 C T 0.099796 2.6317e-05
7:87570710 A G 1.960284 -2.7965e-06
7:87573871 G A 0.907367 -6.8315e-05
7:87576971 C T 0.085375 -2.0771e-06
7:87592898 C T 0.113721 2.5370e-05
7:87594561 A C 0.119797 3.0940e-06
7:87599239 C G 0.111987 1.8760e-05
7:87604962 A G 0.052741 1.6600e-05
7:87610215 G C 0.777995 -4.0115e-05
7:87631526 C T 0.095732 2.5255e-06
7:87633251 C T 0.948839 1.9813e-05
7:87634867 C T 0.155770 4.2595e-06
7:87639296 A G 0.034786 5.1512e-06
7:87642323 A C 0.042550 2.5155e-06
7:87667071 T C 0.087858 -3.7052e-05
7:87672954 A T 0.024834 3.7095e-05
7:87688375 G C 1.003561 3.3550e-05
7:87695952 T C 0.037879 2.7395e-05
7:87697668 T C 0.055676 -3.3167e-06
7:87699849 A C 0.854301 3.0794e-05
7:87700610 G T 0.221408 -2.3734e-05
7:87704999 A G 0.038976 -8.4050e-06
7:87705821 T C 0.081396 -3.3055e-05
7:87713579 G C 0.097793 5.3803e-07
7:87717927 G A 0.953702 3.2355e-05
7:87717970 T C 0.066234 1.3602e-05
7:87724265 A G 0.063384 2.7530e-05
7:87731245 C T 0.039138 -2.1557e-05
7:87735981 A G 0.988958 3.7527e-05
7:87738297 C T 1.501117 2.8772e-05
7:87745615 G A 0.113490 4.0623e-06
7:87749316 G A 0.055822 1.4418e-05
7:87754915 A G 0.075949 -2.5694e-06
7:87763113 G A 0.194694 1.9285e-05
7:87774727 C T 0.164709 1.1446e-05
7:87775157 T C 0.077390 -4.7441e-06
7:87775172 T G 0.087053 5.1826e-06
7:87782424 A G 0.087657 1.6179e-05
7:87795968 C T 0.039210 -2.8917e-05
7:87796087 C T 0.072979 2.1801e-05
7:87799078 C T 0.039868 -1.9622e-05
7:87800082 T C 0.057954 -8.1313e-06
7:87815561 G A 0.059506 -2.2320e-05
7:87820419 C T 0.133439 1.4648e-06
7:87826957 T G 0.629622 4.0499e-05
7:87828387 C T 0.029660 -2.4419e-05
7:87831306 G A 0.104947 4.1389e-05
7:87835469 A G 0.645653 -1.1515e-04
7:87842227 T G 0.039534 -1.1910e-04
7:87850979 T C 1.635731 -3.8475e-05
7:87856985 A G 0.071736 1.5567e-05
7:87873501 T G 0.070077 3.2072e-05
7:87909464 C T 0.144238 3.2450e-05
7:87911987 A C 0.020572 1.0458e-05
7:87913221 T C 0.398987 3.9861e-06
7:87913361 T C 1.482070 -2.3107e-05
7:87913821 G T 0.037661 -9.1080e-06
7:87934507 C T 1.978607 -2.0035e-05
7:87949346 T C 0.020131 1.8725e-06
7:87952094 C T 1.169146 3.4945e-05
7:87964494 T C 0.029505 -2.9259e-05
7:87966232 C T 0.037957 4.0805e-06
7:87970303 T C 1.566747 1.3652e-05
7:87972352 A G 0.040313 1.7299e-05
7:87977616 T C 0.075342 -2.3840e-05
7:87978252 A G 0.032672 -3.7811e-05
7:87983130 T C 0.064826 9.0245e-06
7:87986355 G A 0.793293 2.0052e-05
7:87996168 T C 0.034295 -3.6638e-05
7:88004110 G A 0.211939 3.9464e-06
7:88021530 A G 0.583385 3.5035e-05
7:88030263 T G 0.282254 -7.0665e-06
7:88033646 C T 0.054780 1.4052e-05
7:88041674 A G 0.045172 2.4017e-06
7:88044791 G C 0.688732 -2.4685e-05
7:88045823 A C 0.197596 4.7658e-05
7:88049009 C A 0.116123 4.7244e-06
7:88050398 A G 1.262425 -1.2004e-05
7:88055441 A G 1.156209 -1.3672e-05
7:88055619 A G 0.072612 -6.0776e-06
7:88059947 C A 0.121790 2.5172e-06
7:88060090 T C 1.628191 3.1512e-05
7:88061967 G A 0.968798 -2.9571e-05
7:88066857 G A 0.520118 1.4061e-05
7:88073088 C T 0.160308 5.0505e-05
7:88077416 C T 0.054371 6.1075e-06
7:88080423 C G 0.141041 -8.7064e-06
7:88080568 C T 0.092441 -2.0768e-05
7:88086351 T G 0.024168 5.0811e-06
7:88088932 A C 1.955727 3.8623e-05
7:88092577 G T 0.041735 -4.7251e-05
7:88100172 T G 0.057909 -2.8855e-05
7:88109223 C T 0.705600 -9.5944e-06
7:88117619 G T 0.354223 -2.5625e-05
7:88124262 C T 0.354217 1.0708e-05
7:88136789 G A 0.098595 5.3713e-05
7:88137850 T G 0.096651 1.5974e-05
7:88142843 A G 0.033523 5.7266e-05
7:88143659 G A 0.034604 1.1014e-05
7:88147117 A G 0.060447 -8.5523e-05
7:88150940 A G 0.152800 2.2699e-05
7:88152720 T C 0.655193 2.7774e-05
7:88158272 T C 0.083762 5.2936e-06
7:88174503 G T 0.040264 2.7081e-05
7:88179419 T C 0.621011 1.2845e-05
7:88186898 T C 0.111877 -7.5294e-06
7:88190053 G A 0.598469 3.2568e-06
7:88194763 A C 0.045649 3.9368e-05
7:88199258 T C 1.764473 3.1745e-05
7:88207951 T C 1.767407 2.5942e-05
7:88208218 C T 0.149276 2.4682e-05
7:88220464 A G 1.434454 2.7909e-05
7:88230089 T C 0.067760 -2.6109e-05
7:88231767 A G 0.038125 -5.0624e-06
7:88239933 A G 0.082778 -1.6178e-05
7:88245256 A G 0.025502 -9.2912e-06
7:88246681 T C 0.155809 -2.4166e-06
7:88248135 G A 0.318782 -3.9781e-05
7:88248288 G A 0.023175 1.9487e-05
7:88271057 G A 1.230119 7.0158e-05
7:88271780 C T 0.048363 -2.1864e-05
7:88276397 A G 0.043783 3.6125e-05
7:88277946 T C 0.030728 3.8941e-05
7:88294309 G A 0.078491 -1.2917e-05
7:88294926 T G 0.044740 -1.3197e-05
7:88295001 C T 1.270488 1.8807e-05
7:88340440 C T 0.031095 2.4311e-05
7:88343045 C T 0.061080 -4.1711e-06
7:88353951 G T 0.063449 -1.1854e-05
7:88368906 G A 0.266242 3.7040e-06
7:88372507 T C 0.020527 -1.1522e-05
7:88385421 G A 0.483826 3.4562e-05
7:88394188 G T 0.044010 4.6507e-05
7:88400478 C T 0.060142 1.7230e-05
7:88418113 T G 0.136464 2.0857e-05
7:88423881 C T 0.145085 3.0084e-05
7:88424115 G C 0.300447 1.7801e-05
7:88428253 A G 0.047879 2.3929e-06
7:88429210 A G 1.702854 1.0889e-05
7:88433125 C T 0.100929 -4.1094e-05
7:88439373 T C 0.206052 2.4390e-05
7:88439448 C T 0.042494 -1.3835e-05
7:88447187 A G 0.694740 -4.1626e-06
7:88448121 C T 0.311258 1.1263e-05
7:88474678 T C 0.046883 -1.3316e-05
7:88480995 A G 0.054033 1.4020e-06
7:88500418 T C 0.314348 1.3796e-05
7:88505961 C T 0.044938 -1.8463e-05
7:88518146 T C 0.305484 -6.2222e-06
7:88522615 G A 0.060596 3.9780e-06
7:88531403 A G 0.042835 2.2710e-05
7:88543217 G T 0.616931 2.0623e-06
7:88546720 A G 0.108547 -7.7697e-06
7:88546798 A G 0.046938 -1.2855e-05
7:88554375 G T 0.762133 6.9125e-06
7:88558483 C T 0.133796 1.4058e-05
7:88558769 A G 0.805611 3.2823e-05
7:88558861 G A 0.302664 2.9359e-05
7:88560878 C G 0.074531 4.8480e-05
7:88566318 A G 0.057156 -1.0556e-05
7:88571232 T C 0.079584 -3.4329e-05
7:88571428 G A 0.219587 -2.1398e-05
7:88573567 G T 0.054286 3.1898e-05
7:88577723 G A 0.206840 9.4062e-06
7:88582272 A G 1.535272 -3.6659e-05
7:88582371 G A 0.111361 -9.7166e-06
7:88588037 T C 0.903125 -1.6239e-05
7:88588360 G C 0.268751 2.1795e-05
7:88596385 G A 0.237315 1.4145e-05
7:88596917 G A 0.050450 1.1934e-05
7:88598670 C T 1.263074 -1.0586e-05
7:88603347 G A 0.146250 1.2333e-05
7:88614162 G A 1.959538 2.8723e-05
7:88615862 G A 0.407244 -1.8621e-05
7:88621457 G A 0.091110 -6.0667e-06
7:88628302 G A 0.053579 -8.8545e-06
7:88632423 G A 0.161214 7.5319e-05
7:88639197 A G 1.191705 -9.0606e-06
7:88651892 C G 0.038434 -1.7390e-05
7:88658036 G A 0.206337 -2.9059e-05
7:88660993 G A 0.048415 2.0224e-05
7:88684018 T G 1.522276 -1.0887e-05
7:88685494 T G 1.048204 -3.4382e-05
7:88695535 A G 0.051193 1.5522e-05
7:88700594 A G 0.200225 5.3447e-05
7:88710690 T C 0.020747 2.7324e-06
7:88720344 G A 0.028463 2.2223e-05
7:88722433 C A 1.527658 -1.5797e-05
7:88736883 G C 0.245618 2.0363e-05
7:88737192 G A 1.092389 -1.5309e-05
7:88737228 A G 0.395715 8.0460e-06
7:88750340 T C 0.023750 2.9354e-05
7:88752793 A G 0.042043 2.8527e-05
7:88754257 T C 0.441066 2.0109e-05
7:88756061 A C 0.662827 -4.7430e-06
7:88759354 T C 0.573872 2.3476e-05
7:88761229 C T 0.273198 -7.3016e-06
7:88781219 G T 0.312885 -8.4980e-06
7:88784820 G C 0.071801 3.3029e-05
7:88787804 T C 0.457963 2.2846e-05
7:88788607 T C 0.498289 -2.2098e-05
7:88791297 A G 0.957769 2.1565e-06
7:88794652 A G 0.021296 3.6007e-06
7:88798081 T C 0.243177 -2.4597e-05
7:88816653 A G 0.395484 4.5921e-05
7:88817802 A C 0.543702 -7.8230e-06
7:88826658 A G 1.465253 4.7464e-05
7:88831424 C T 0.041254 2.5561e-05
7:88850732 A G 0.139541 -2.3859e-05
7:88854200 C T 0.548399 5.2267e-06
7:88863665 T C 0.022111 1.4454e-05
7:88868972 A G 0.043578 -1.5693e-07
7:88883449 A G 0.032939 -8.1257e-06
7:88893989 C T 0.231794 4.8234e-05
7:88895231 A T 0.049100 -6.8172e-05
7:88897992 T C 0.034847 -1.3340e-05
7:88918394 G C 0.541920 5.5409e-06
7:88918617 G C 0.101094 1.0445e-05
7:88932469 C A 0.026178 1.3473e-05
7:88932869 G A 0.020173 2.0852e-05
7:88937688 T C 0.547558 1.4854e-06
7:88939988 A G 0.041459 -5.9194e-06
7:88941165 G A 0.088228 2.2461e-05
7:88945216 A G 0.252701 -2.4804e-05
7:88946289 A G 0.078818 -2.8514e-05
7:88951484 A G 0.165021 9.1469e-05
7:88953461 G T 0.030744 8.8539e-06
7:88955550 C T 0.123078 1.3294e-05
7:88964061 C A 0.021848 -1.1479e-05
7:88964196 A T 0.442815 -1.3447e-05
7:88964226 A C 0.097443 -2.9862e-05
7:88965021 A G 0.215117 -2.2553e-05
7:88965141 G A 0.097810 -2.6218e-05
7:88965150 G A 0.022075 -1.1183e-05
7:88969181 A G 0.346696 6.1053e-06
7:88972131 A C 0.158783 1.0160e-05
7:88973174 G A 0.434590 -2.0482e-05
7:88974700 T C 0.029248 2.6729e-05
7:88980485 T C 0.094531 4.4091e-05
7:88988717 A G 0.110838 1.4400e-05
7:88992684 A G 0.097949 -2.3750e-05
7:88994638 A C 1.965036 1.7863e-05
7:88998989 T C 1.964822 1.6897e-05
7:88999120 C T 0.356541 1.0159e-05
7:89009545 A G 0.037548 -7.7362e-06
7:89031107 C T 1.529284 -1.9441e-05
7:89034943 A G 1.577494 -1.9168e-05
7:89038148 A G 0.126853 -5.9794e-06
7:89045670 G T 0.386987 1.3403e-04
7:89049596 G A 1.727565 -1.8802e-05
7:89052480 G T 1.522296 -1.2160e-05
7:89056144 T C 0.885857 3.6607e-05
7:89056401 T G 0.152197 3.0460e-05
7:89058330 G A 0.045928 6.7340e-06
7:89061536 G C 0.032565 1.4730e-06
7:89064965 C A 0.133267 -3.1181e-05
7:89073146 C T 0.039612 -1.2316e-05
7:89084216 A C 0.031202 -2.7808e-05
7:89086552 A G 0.529083 4.9942e-05
7:89096541 A G 0.974004 -1.2817e-05
7:89097103 A C 0.136023 2.1003e-05
7:89098756 C T 0.916170 -1.9317e-05
7:89098933 T C 0.062833 1.5685e-05
7:89099124 G A 0.134367 -5.9627e-06
7:89104338 T G 0.061135 6.7756e-05
7:89107727 T G 1.505976 2.5521e-05
7:89115220 C T 0.931708 -1.7482e-05
7:89116491 T C 0.749227 3.2806e-05
7:89121634 G A 0.160444 -3.4516e-05
7:89121684 C T 0.026090 2.3963e-05
7:89121745 C G 0.023649 7.4598e-06
7:89126192 C T 0.118960 -2.1041e-05
7:89137422 C A 1.380372 4.0957e-06
7:89162309 A G 0.276726 -6.5357e-05
7:89178275 T C 0.044108 5.0054e-05
7:89183713 T A 0.045240 2.0507e-05
7:89188788 A G 0.279972 -7.9100e-05
7:89190522 C T 0.201754 8.7134e-06
7:89198032 A G 1.028872 1.5616e-05
7:89202067 T C 0.031994 4.8737e-06
7:89202570 T C 0.278878 -6.2484e-05
7:89213230 A G 0.752428 4.1050e-05
7:89226825 C T 0.043079 1.6175e-05
7:89228812 C T 0.113659 -1.9176e-05
7:89236226 A G 0.035587 3.9238e-05
7:89255011 G A 0.290774 -4.7934e-05
7:89272421 G C 1.616249 5.2259e-06
7:89274705 C A 0.069811 -7.2636e-06
7:89287056 T C 0.084417 5.8277e-05
7:89291086 C T 0.182328 -1.6054e-05
7:89291580 A G 0.395861 -1.8975e-05
7:89310700 C G 0.046347 -1.2990e-05
7:89310910 C T 0.061093 -4.3507e-05
7:89316348 T C 0.049697 -2.1630e-05
7:89332304 G A 1.521669 -4.6350e-05
7:89338128 T C 0.822979 -2.2697e-05
7:89341720 G A 1.045750 -2.8741e-05
7:89345351 G A 1.121761 -1.6582e-05
7:89345461 C T 0.097359 2.0425e-05
7:89345537 A G 0.381459 -4.5991e-05
7:89359063 T C 0.461501 1.9476e-05
7:89361825 C T 0.931750 5.1604e-05
7:89367904 A C 0.036493 -6.3328e-07
7:89369365 G A 0.175232 1.2916e-05
7:89371858 G A 0.091094 -1.6783e-05
7:89373999 G A 1.969697 2.1048e-05
7:89379803 C T 0.079841 -1.6387e-05
7:89401565 A G 1.696174 4.5201e-04
7:89408150 G C 0.039495 -6.7012e-06
7:89408947 C G 0.179702 -4.4338e-06
7:89416383 G A 0.118904 -2.7956e-05
7:89438577 T C 0.215146 2.3777e-05
7:89445928 A G 0.058542 1.6662e-05
7:89459858 A G 0.967097 6.4288e-05
7:89488842 C T 0.054783 9.0242e-06
7:89497406 G A 0.082587 -7.5292e-05
7:89498463 A G 1.308327 9.1315e-05
7:89509690 C T 0.318617 2.5490e-05
7:89518210 T G 0.034338 -1.3095e-05
7:89534287 A G 1.365334 6.2973e-05
7:89537755 C T 0.758407 3.2449e-05
7:89539112 G A 0.105804 2.3487e-05
7:89543372 G T 0.093613 1.1110e-06
7:89548432 T C 0.062774 1.6691e-05
7:89555562 T C 0.149704 1.6578e-05
7:89561487 T C 0.080425 -1.8695e-05
7:89563586 A G 0.039706 5.0327e-06
7:89564164 A C 0.039294 -6.9635e-06
7:89570624 T C 0.055439 1.4454e-05
7:89572262 A G 0.055724 -4.9180e-06
7:89577509 T C 0.062615 2.4134e-05
7:89577617 A C 0.081532 3.6119e-05
7:89580442 C T 0.404936 -9.1060e-06
7:89583269 T C 1.235378 5.9003e-06
7:89602672 C T 1.408250 1.5363e-05
7:89608002 C T 0.122543 3.8113e-06
7:89609099 T C 0.049181 7.6045e-06
7:89621860 A G 0.066338 1.4372e-06
7:89623053 A C 0.097076 -1.2601e-05
7:89623271 G A 0.031166 -1.3204e-05
7:89626611 A G 0.471008 -3.8581e-06
7:89629174 G A 0.268547 1.3318e-05
7:89636556 G A 0.388253 -1.0887e-05
7:89643435 G A 0.074099 -1.9204e-05
7:89648301 T C 0.426391 1.5447e-05
7:89658010 G A 0.230613 -1.5873e-05
7:89661805 A G 0.086722 -2.3955e-05
7:89662039 A C 0.043757 3.1038e-05
7:89665199 C T 0.056218 1.0237e-05
7:89667246 G A 0.363873 8.8562e-06
7:89670458 A C 0.275665 -3.1320e-06
7:89687313 A G 0.074625 1.6772e-05
7:89690199 C T 0.034480 -2.7616e-06
7:89690275 A G 0.512295 7.2965e-06
7:89690803 G A 0.387970 -8.1769e-06
7:89698924 C T 0.033682 -8.0557e-06
7:89700169 A G 0.066377 -2.5933e-05
7:89706978 C T 0.143501 -1.7891e-05
7:89714496 C T 0.093347 -2.7568e-06
7:89717258 C G 0.038668 -2.0912e-06
7:89722747 C T 0.520595 1.1741e-05
7:89727944 T C 0.054705 7.7955e-06
7:89728252 A G 0.079688 5.5622e-05
7:89730971 C T 0.295571 5.7059e-06
7:89733885 G A 1.884900 2.3021e-06
7:89734282 A G 1.684642 -3.9707e-05
7:89749610 G A 1.883722 -6.0473e-06
7:89757134 G A 0.021202 2.8745e-05
7:89795852 A G 1.065072 -1.8806e-05
7:89801861 T C 0.028654 -1.5053e-05
7:89808000 T C 0.085015 -1.1575e-05
7:89816334 G A 0.536337 3.8344e-06
7:89818334 G A 0.030472 9.4052e-06
7:89820804 C T 0.295110 6.3900e-06
7:89824361 T C 1.884770 -3.7024e-06
7:89824808 G A 1.533442 -2.8131e-06
7:89849699 G C 0.026255 -3.4503e-05
7:89853425 G A 1.516307 -1.5724e-05
7:89856433 A G 0.069220 -3.5023e-05
7:89856644 T C 0.484238 -1.0299e-05
7:89861832 A G 1.093898 -3.1537e-05
7:89861890 T G 1.686641 -9.2810e-07
7:89871543 A G 0.045445 -6.1751e-06
7:89874566 A C 0.038541 -4.3797e-06
7:89897703 C A 0.061564 3.1755e-05
7:89902533 G A 1.111351 -4.3224e-05
7:89904684 C G 0.030115 3.3530e-06
7:89912301 A G 1.526723 -1.6596e-05
7:89932032 C T 0.030644 8.2733e-06
7:89938588 G C 1.677930 3.2837e-07
7:89938680 T C 1.172129 -2.7847e-05
7:89943260 A G 0.129801 -1.5702e-05
7:89943494 A G 1.680965 3.9186e-06
7:89973195 A G 0.155199 -2.3033e-05
7:89975300 A G 0.055929 -4.7318e-06
7:89975587 A G 0.021728 4.8751e-05
7:89977270 T G 0.043802 1.1232e-06
7:89978418 A C 0.092272 2.5968e-06
7:89980432 C A 0.027839 -2.3349e-05
7:89984409 G A 1.164800 -1.9121e-05
7:89985775 C T 0.079838 -9.1064e-06
7:90001496 C G 0.308710 -5.3864e-06
7:90003067 G A 0.054780 -2.2997e-05
7:90014408 A G 0.417741 -1.2162e-06
7:90025405 T G 0.038142 6.9190e-06
7:90031196 A C 0.101043 1.4055e-05
7:90032932 A G 0.407601 2.2163e-05
7:90044323 C T 0.081178 1.8137e-06
7:90051919 T C 0.108790 8.9112e-06
7:90076713 G A 0.106551 5.1423e-06
7:90083298 T C 1.898438 -1.9347e-05
7:90084655 G A 0.247079 -3.1065e-05
7:90084742 G A 0.412359 -2.1098e-05
7:90101288 A C 0.025908 -4.2310e-06
7:90101720 A C 0.075894 -2.5370e-05
7:90110480 C T 0.066406 1.5898e-05
7:90111371 G A 0.064342 -1.6474e-05
7:90115276 A C 1.046159 -6.6175e-06
7:90115537 T G 0.274701 -2.2196e-05
7:90128559 A G 0.058704 -1.1497e-05
7:90147229 T A 0.037989 -5.2290e-06
7:90153338 G A 0.344155 6.2022e-07
7:90157816 A G 0.021364 -2.7794e-06
7:90187804 T C 0.369041 1.7133e-05
7:90190511 C A 0.108235 3.5161e-05
7:90197700 A T 1.640337 2.2190e-05
7:90201413 C G 0.044328 -1.0819e-05
7:90205036 C A 0.045568 1.7072e-05
7:90234807 G T 0.090484 -1.0383e-05
7:90236229 G A 0.428030 -1.6924e-05
7:90249524 C A 0.030150 -7.2716e-06
7:90251607 G A 0.379096 8.3237e-06
7:90252716 A G 0.098462 -2.4947e-05
7:90253613 T C 0.049463 -1.7428e-05
7:90261036 G C 0.110939 -1.8124e-05
7:90269775 T C 0.079867 -5.0993e-06
7:90272877 T C 0.787275 -1.0828e-05
7:90273679 A G 0.434538 -1.0767e-05
7:90273703 A G 1.827903 -1.4506e-05
7:90277442 A C 0.076147 -9.6009e-06
7:90285474 C T 1.385315 -2.1405e-05
7:90288187 A G 0.444061 -8.0730e-06
7:90288761 C T 0.076514 -1.1930e-05
7:90298329 T C 0.068062 -2.4315e-05
7:90299420 G A 0.029284 -1.3093e-06
7:90301467 A G 0.245936 2.3538e-05
7:90310537 T C 0.436207 -5.6676e-05
7:90324063 G T 0.536025 -1.3746e-05
7:90338324 G A 0.054702 -4.3307e-06
7:90351304 G A 0.029173 1.4343e-05
7:90358168 A C 0.043114 1.0004e-05
7:90391752 T G 0.043819 -7.0786e-06
7:90394663 A G 0.439744 -4.3244e-05
7:90399892 G A 1.199219 -4.2643e-06
7:90403083 A G 0.058555 -3.7362e-05
7:90404572 A G 0.208229 9.7203e-06
7:90407909 T G 0.718720 2.3196e-05
7:90417941 A G 0.379479 -4.6009e-06
7:90427420 A G 1.787187 -3.2598e-06
7:90449998 T C 0.480181 -3.6380e-05
7:90452455 A G 0.027067 4.6147e-05
7:90453238 G T 1.925421 5.2960e-06
7:90479108 T C 0.108226 -3.9866e-05
7:90479966 A G 0.024694 3.4670e-05
7:90484242 T C 0.062612 -3.8370e-05
7:90487214 T C 0.159789 -7.4074e-06
7:90494005 G A 0.028774 2.3400e-05
7:90505900 T C 0.111627 2.8292e-05
7:90521498 G A 0.043997 -3.2599e-06
7:90523079 T G 0.038281 -3.6753e-05
7:90539427 G A 0.091487 4.2554e-05
7:90551226 A T 0.238526 -4.4093e-06
7:90568304 T C 0.175051 -5.1438e-06
7:90571808 A C 1.588345 8.8158e-06
7:90582626 A G 0.098193 3.7969e-05
7:90588435 C G 0.090860 3.6768e-05
7:90593685 T G 1.471307 -3.1501e-05
7:90594055 A G 0.091857 1.3353e-05
7:90595982 T G 0.040105 -6.8868e-07
7:90606411 A G 0.084989 -5.5451e-06
7:90606899 G A 0.055575 4.6541e-05
7:90610105 A G 0.645660 -8.3492e-06
7:90623011 G A 0.022909 5.1320e-05
7:90626515 T C 0.031215 1.1220e-05
7:90629203 C T 0.072489 -2.4322e-05
7:90633261 C A 1.901658 -3.9468e-05
7:90636346 G A 0.031332 5.6008e-06
7:90649061 C A 0.152145 -3.2432e-05
7:90652156 A G 0.383501 1.0924e-05
7:90654715 G A 0.123806 9.2778e-05
7:90655743 C A 0.026191 -1.1043e-05
7:90656052 T C 0.195340 -7.4164e-06
7:90657328 G A 0.384390 -3.5787e-05
7:90660684 A C 0.650957 1.2065e-05
7:90661443 T G 0.580779 -2.0599e-06
7:90666824 A G 0.032267 2.6309e-07
7:90670558 G A 0.155287 -3.4540e-06
7:90670896 C A 0.030835 8.0047e-07
7:90671497 A G 0.088390 -7.9648e-05
7:90679137 G A 0.126879 1.4889e-05
7:90681443 C G 0.925521 3.3917e-05
7:90684619 G A 0.065095 1.8659e-05
7:90692485 G A 0.041323 -1.7431e-05
7:90693787 G A 0.049473 9.0786e-06
7:90693817 C T 0.330026 1.1125e-05
7:90694044 A G 0.106272 -1.8811e-05
7:90713726 T C 0.103094 5.7851e-05
7:90714665 T C 1.239013 -2.5368e-06
7:90718286 T C 0.842831 -8.5479e-06
7:90722484 A G 0.085816 4.8218e-06
7:90731821 G A 0.049080 -1.9035e-05
7:90733878 G C 0.154294 -2.4581e-05
7:90736456 C T 1.096313 -1.4951e-05
7:90738831 T C 0.040758 -4.7527e-06
7:90740437 T C 0.064485 1.5995e-05
7:90741050 G C 1.330016 -1.1426e-05
7:90743707 T C 0.035850 -1.1617e-05
7:90744151 C T 0.107752 -3.8864e-05
7:90744270 C G 1.934087 -4.8573e-05
7:90746617 T C 1.087813 1.9551e-06
7:90747257 G A 0.126126 -1.3996e-05
7:90747371 C T 0.087582 -3.4269e-05
7:90748171 C G 1.707054 -2.7757e-05
7:90755288 C T 0.026827 3.3335e-05
7:90755625 A G 0.036295 2.1662e-05
7:90756548 A G 1.633040 -9.0779e-06
7:90756721 A G 0.099780 -6.5538e-07
7:90758236 G A 1.492856 -1.8203e-06
7:90759723 C A 0.108725 -8.6855e-06
7:90764290 G A 0.021530 6.7544e-06
7:90764892 G A 0.394725 3.1940e-05
7:90765598 T C 0.841055 -2.9404e-06
7:90767222 A G 0.044835 1.1198e-05
7:90771789 A C 1.890100 1.2877e-05
7:90772255 C G 0.184051 -1.8533e-05
7:90773360 T C 0.738945 1.2735e-05
7:90773939 G A 0.157111 -6.0089e-06
7:90779095 A G 0.028797 1.0716e-05
7:90786565 A G 0.060032 -9.9949e-06
7:90789353 A G 1.026181 -5.4425e-06
7:90791959 A C 1.886711 1.0759e-05
7:90793245 G A 0.674476 9.4611e-06
7:90811124 C T 0.057636 9.8598e-06
7:90819050 G C 0.062372 -7.2676e-06
7:90820961 A G 0.096563 4.6150e-05
7:90821138 G A 0.223900 -9.3105e-07
7:90827630 A G 0.110134 -2.0307e-05
7:90830611 G T 1.197684 -1.3705e-05
7:90831533 T C 0.468233 -4.6769e-05
7:90831537 T C 0.133653 -3.0837e-05
7:90833184 G A 0.384367 3.0618e-05
7:90833383 C T 0.110903 4.4731e-05
7:90833675 C G 0.039443 -1.9282e-06
7:90835404 T C 0.059924 2.5217e-05
7:90835803 A C 0.076306 -1.2375e-05
7:90836775 A G 0.076975 2.0142e-05
7:90837855 A C 0.044906 3.6089e-05
7:90840353 A G 0.149740 1.4605e-05
7:90848724 A C 1.736062 5.6017e-05
7:90860351 T C 0.366869 2.1803e-05
7:90867295 C A 0.082584 5.8724e-06
7:90868509 G C 0.899782 1.0740e-05
7:90877611 G A 0.395757 5.9771e-06
7:90880142 T C 0.306847 1.6586e-05
7:90892588 T C 0.078974 -4.0346e-05
7:90899543 C T 0.085479 -2.2784e-05
7:90902839 G A 0.093035 8.9674e-06
7:90905531 T C 0.302686 1.1089e-05
7:90913400 T C 0.114019 1.8053e-05
7:90916171 G T 0.535130 4.1828e-05
7:90922363 G C 0.099488 4.3351e-05
7:90922544 T C 0.587764 -1.9703e-06
7:90922691 A C 0.045516 8.4957e-06
7:90933528 A G 0.035143 -3.3142e-05
7:90940897 T C 0.603451 -7.8002e-06
7:90948746 T C 0.046649 3.2209e-06
7:90950223 T C 0.156517 1.6975e-05
7:90952035 G A 0.777914 8.1774e-07
7:90955960 T G 1.546487 3.4250e-05
7:90973079 G C 0.049541 -3.3988e-06
7:90979906 G A 1.549210 2.6158e-05
7:90981869 G A 0.182782 6.3634e-06
7:90987058 A G 0.202056 3.5170e-05
7:90992321 T C 1.484157 7.5326e-05
7:90996488 T C 0.039917 2.9360e-08
7:91007723 G A 0.035120 -8.5133e-06
7:91013489 G A 1.126649 1.1311e-06
7:91015499 G A 0.128382 -2.1432e-05
7:91017337 G A 0.197125 -3.0390e-06
7:91027924 C T 0.051544 4.6770e-06
7:91029468 G A 1.818451 5.2842e-05
7:91039086 C T 0.065355 -2.5630e-05
7:91047120 G A 1.355759 -8.8082e-06
7:91048548 A G 0.357635 -2.8742e-06
7:91053605 T C 0.099770 -2.7602e-05
7:91075568 C A 0.143985 2.2805e-05
7:91097689 C T 1.363341 -3.5630e-05
7:91101333 T C 0.276301 -2.0382e-05
7:91114281 G A 1.379697 2.3496e-06
7:91116723 C T 1.412781 6.6341e-06
7:91134689 T C 0.356265 5.1271e-06
7:91142400 T C 0.732732 -3.1653e-05
7:91147764 A G 0.612695 -1.3704e-05
7:91151588 T C 0.075767 -1.5075e-05
7:91151632 C T 0.074969 5.5479e-05
7:91165735 G T 0.470067 -1.1206e-05
7:91168595 C T 0.503606 -1.5309e-06
7:91169081 T C 0.205675 1.7133e-06
7:91178624 T C 0.618758 -2.4038e-05
7:91181056 C T 0.405394 4.1329e-05
7:91181705 T C 1.024259 8.2754e-06
7:91182927 C A 0.247011 3.1009e-05
7:91183201 T C 0.244735 -2.1392e-06
7:91183349 T C 0.103811 1.4352e-05
7:91184277 A G 0.654556 -7.4155e-05
7:91185617 A G 1.682841 -5.4473e-07
7:91187760 C A 0.185275 -3.2992e-05
7:91189390 C T 0.020874 -1.3477e-06
7:91189487 T C 0.419708 1.7023e-05
7:91190424 A G 1.099413 -1.3973e-05
7:91190873 C T 0.050518 3.3768e-05
7:91194817 G A 0.090471 -4.2564e-05
7:91240297 T C 0.786730 5.0425e-05
7:91246567 A G 0.024331 1.8695e-05
7:91250504 C T 0.348082 3.0951e-05
7:91258859 A G 0.165339 4.0664e-06
7:91268012 G T 0.051923 3.7480e-05
7:91274029 G A 0.410675 -3.0718e-05
7:91282288 A G 0.214491 -2.2789e-05
7:91287769 G A 0.345502 -2.2305e-05
7:91292457 A G 0.023740 3.7070e-05
7:91302894 A G 0.184233 -3.9576e-06
7:91312958 C A 0.022776 2.6410e-06
7:91315126 T C 0.020932 -2.2823e-05
7:91316050 A G 0.171892 7.0497e-07
7:91320854 T C 1.468701 3.6500e-06
7:91321615 C T 1.451121 1.6496e-05
7:91328691 C A 0.133663 -9.4418e-06
7:91329311 A G 0.208411 -5.3583e-06
7:91339677 A G 0.048606 1.0605e-05
7:91355279 T C 0.212718 -7.1770e-07
7:91361712 C T 0.202822 1.1691e-06
7:91361756 A G 0.104379 1.5799e-05
7:91377244 G A 0.087868 -9.6525e-06
7:91396847 A G 0.023526 1.3757e-05
7:91400387 C G 0.176492 2.5068e-05
7:91406778 C T 0.084180 -7.6617e-06
7:91416690 A C 0.035337 -1.1684e-05
7:91443117 T C 0.064543 1.8973e-07
7:91457858 A G 0.171873 1.6530e-05
7:91464218 T G 0.935911 -1.7532e-06
7:91470573 G A 0.041969 2.4893e-05
7:91486751 A G 1.212345 1.5183e-05
7:91510993 T C 0.087326 -1.2500e-05
7:91519682 C T 0.062654 -6.3710e-07
7:91526894 A G 0.106067 6.2743e-06
7:91531024 C T 1.027781 5.3626e-06
7:91540982 C T 0.187050 1.1240e-05
7:91561709 T C 0.044529 1.9003e-05
7:91584356 G A 0.768449 -1.8633e-05
7:91606944 A G 1.813391 2.1352e-05
7:91627234 C T 1.850737 2.3215e-06
7:91655131 A G 0.025937 6.4258e-06
7:91662029 G A 0.159753 -2.6320e-05
7:91667577 T C 0.044776 1.1817e-05
7:91702274 A G 0.262617 -8.5035e-06
7:91708898 G A 0.281131 -1.4609e-05
7:91715662 T C 0.774087 -1.8873e-05
7:91718874 G A 0.041397 1.5349e-05
7:91726927 C A 0.775048 -2.0020e-05
7:91729127 G A 0.022536 1.8446e-05
7:91735996 G A 0.149074 -3.2797e-06
7:91738788 G C 0.174642 2.9246e-06
7:91742728 G C 0.772101 -1.7815e-05
7:91758970 A G 0.076816 1.8839e-06
7:91779971 G T 0.785685 -2.1920e-05
7:91793212 A G 0.070840 -1.4279e-05
7:91794308 A G 0.050547 -9.8890e-07
7:91824234 G C 0.042452 -2.8623e-06
7:91825168 C A 0.635075 4.4665e-05
7:91863363 G A 0.053141 -8.4135e-06
7:91917786 A G 0.066708 1.7338e-05
7:91925367 A G 0.174778 2.2630e-05
7:91934701 T C 0.044841 6.2633e-06
7:91946016 A G 1.861205 -2.6309e-05
7:91946678 A G 0.032069 -3.0849e-05
7:91983446 A G 0.027190 1.5619e-05
7:92027537 G C 0.171772 1.2171e-05
7:92028039 A C 1.099874 -1.4395e-06
7:92029156 A G 0.062060 -2.0063e-05
7:92045139 T C 1.170257 2.2398e-05
7:92045281 T G 0.036606 5.9279e-06
7:92045518 G A 0.023023 -9.9675e-06
7:92049537 A G 0.051401 -3.2688e-05
7:92051544 G A 0.036331 -5.1153e-05
7:92051773 T C 0.022906 -1.2750e-05
7:92056778 A G 0.152904 7.6185e-06
7:92056974 C T 0.059207 -2.5544e-05
7:92057299 G A 0.376610 1.7949e-07
7:92057320 C T 0.269442 5.6305e-07
7:92058506 T C 0.436255 -1.3428e-04
7:92059842 T C 0.253340 -4.7515e-05
7:92061105 A G 0.034523 -8.2401e-06
7:92062621 T G 0.073573 -1.3344e-05
7:92085763 T C 0.037600 2.0973e-06
7:92090541 C A 0.145958 8.3427e-06
7:92114873 T C 0.024029 2.5394e-05
7:92115316 G A 0.043608 -5.7477e-06
7:92116240 C G 0.157575 -2.5669e-05
7:92132493 C T 0.078964 -3.6146e-05
7:92136447 G A 0.038784 -7.4250e-06
7:92147374 T C 0.034321 -3.6990e-05
7:92158154 A G 0.032315 1.9217e-05
7:92158475 A G 0.034652 -7.9504e-06
7:92162042 C T 0.146455 6.1331e-07
7:92164318 T C 0.054046 -1.5464e-05
7:92169872 T C 0.270595 -5.0014e-05
7:92176640 A G 0.945717 3.8159e-05
7:92176734 A G 0.045169 5.3969e-06
7:92196737 T C 0.035737 1.7437e-06
7:92198825 G A 0.155300 -1.8311e-05
7:92199548 C T 0.089546 2.8059e-05
7:92203716 C T 0.353448 -1.0589e-04
7:92205762 C T 0.160519 -2.7210e-05
7:92228400 C T 1.604655 1.3536e-05
7:92236421 A G 0.152898 1.1152e-05
7:92246744 G C 0.491723 -5.8272e-06
7:92247112 T C 0.984926 3.0359e-06
7:92247539 G A 0.108784 -1.5320e-05
7:92250374 A T 1.033594 -1.0751e-05
7:92264410 C T 0.644296 -2.3960e-05
7:92301556 T C 0.138272 -5.5670e-06
7:92301890 C T 0.341370 1.9686e-05
7:92318188 G C 0.027878 -9.4311e-06
7:92326346 T C 0.035354 -5.4357e-06
7:92326468 T C 0.142076 -1.6707e-05
7:92345081 A T 1.808870 -3.3251e-05
7:92345357 A G 0.107067 7.9112e-07
7:92353017 T C 0.108612 2.2622e-05
7:92360397 C T 0.142849 -1.9361e-05
7:92374952 T G 0.020790 -2.4044e-05
7:92376884 T C 0.057688 3.5456e-06
7:92380248 T C 0.021065 3.0495e-05
7:92389303 C T 0.068789 -2.6593e-06
7:92389962 A G 0.057107 -2.7698e-05
7:92391481 G A 0.180994 -9.5680e-07
7:92408370 T C 0.188222 -6.3419e-05
7:92429310 T C 0.162025 9.8221e-06
7:92446269 T C 0.177793 -6.5107e-06
7:92461652 T C 0.041884 -2.7690e-05
7:92464056 T C 0.036110 -6.8120e-06
7:92471221 C T 0.319211 -7.0338e-06
7:92474495 C T 0.042540 2.8289e-05
7:92474811 T C 0.028196 -1.1633e-05
7:92484093 G A 0.294874 1.7692e-06
7:92486617 G A 0.033662 1.4088e-05
7:92497783 G C 0.063953 -5.3363e-05
7:92498414 G A 1.946334 -3.1228e-05
7:92500845 A G 0.078250 -4.5691e-06
7:92501332 T C 0.036006 -2.3246e-05
7:92512226 G A 0.051953 1.5183e-05
7:92529900 T G 0.084612 1.3823e-05
7:92534024 A G 0.054841 1.2849e-05
7:92543492 C T 0.380985 2.3424e-05
7:92545319 G A 1.923285 -1.2626e-05
7:92547875 T G 0.388298 6.3921e-06
7:92548453 C T 0.044254 -1.6202e-05
7:92556911 A G 0.321161 2.6309e-06
7:92561791 A C 0.241450 1.1609e-05
7:92563344 T C 0.160973 7.5064e-06
7:92565748 A G 0.068685 5.7343e-06
7:92567447 G T 0.172584 1.0096e-05
7:92576833 G A 0.243301 2.4814e-05
7:92577760 T C 0.155725 1.9295e-05
7:92590745 T G 0.160185 2.3615e-05
7:92595392 T C 0.087037 3.6356e-05
7:92595863 A G 0.217753 3.1307e-05
7:92597346 C T 0.326803 -2.6122e-06
7:92600667 T C 0.054760 -2.2123e-05
7:92604532 T C 0.685976 -7.9777e-08
7:92609879 A G 0.075913 -9.9717e-06
7:92610094 T G 0.060463 -1.4720e-05
7:92613009 A G 0.048392 -5.9373e-06
7:92615875 T C 0.129142 1.6558e-05
7:92616315 G A 0.084249 -4.7582e-06
7:92621221 A C 0.115084 1.4373e-05
7:92629201 T C 0.045708 1.7202e-05
7:92635659 T C 0.779216 -5.7698e-06
7:92635973 C A 0.299723 1.1404e-05
7:92637642 C T 0.436372 -1.2327e-05
7:92639612 C T 0.032436 1.3367e-06
7:92646881 A G 0.929949 1.4676e-05
7:92648340 T C 0.192650 2.2358e-06
7:92650743 G T 0.143969 4.4616e-05
7:92653680 A G 0.298791 -2.0999e-05
7:92653806 A G 0.061891 -1.4605e-05
7:92653884 A G 0.771682 2.0405e-05
7:92655863 C T 0.130524 -9.4904e-06
7:92656221 T C 0.175917 2.1103e-05
7:92657985 G A 1.059558 -1.7001e-05
7:92658364 T G 0.041913 1.8785e-05
7:92659226 G A 0.231077 -3.8995e-05
7:92676344 G A 0.081136 4.7812e-05
7:92676898 C A 0.466347 -7.2849e-06
7:92680785 T C 0.033971 -8.0440e-06
7:92681820 G A 0.331587 5.3778e-06
7:92683554 C A 0.103078 4.4315e-06
7:92686834 A G 0.028080 -1.5237e-05
7:92692473 C T 0.081772 -1.9968e-05
7:92704436 A G 0.381238 -6.4285e-06
7:92704795 A G 0.129203 -2.1210e-05
7:92707215 A G 0.173885 5.1153e-07
7:92715803 C G 0.064361 1.0238e-05
7:92722151 A G 0.122244 -6.5375e-05
7:92730678 G A 0.022234 -4.6206e-05
7:92733766 A C 0.184454 1.7118e-05
7:92733975 A G 0.088001 -7.4614e-06
7:92734051 T C 0.087933 -7.7354e-06
7:92734451 G A 0.583012 -1.7536e-05
7:92734983 G A 0.237799 1.5496e-05
7:92735188 A G 0.044461 -8.9741e-07
7:92737088 T C 0.237043 1.7084e-05
7:92746421 A G 1.918812 2.4444e-06
7:92759462 G A 0.176833 -6.9761e-06
7:92760738 G T 0.106940 1.3565e-05
7:92761875 G C 0.060661 -3.3762e-07
7:92764419 G A 0.021140 -1.1898e-05
7:92764489 T C 0.215834 1.4948e-06
7:92764982 T C 0.261795 -6.5121e-06
7:92769129 G A 1.655134 8.3863e-06
7:92774815 T C 0.023117 -2.6714e-05
7:92775741 G A 0.122244 8.3218e-06
7:92776185 A C 1.646916 1.1233e-06
7:92776555 G A 0.087884 -3.3005e-05
7:92780610 T C 0.054488 1.4275e-05
7:92808957 C G 0.053433 -2.3898e-05
7:92810213 T C 0.025356 -2.3830e-05
7:92816326 T A 0.020403 -2.2764e-05
7:92818647 T G 0.112643 2.2644e-05
7:92824422 T G 0.042855 -1.6457e-06
7:92827239 A C 1.265651 1.5894e-05
7:92830491 T G 1.077747 1.8378e-05
7:92837069 G A 1.843902 -5.7483e-05
7:92839113 T C 0.045214 2.7944e-05
7:92844396 T C 0.044439 9.8021e-06
7:92859533 A G 0.023451 -6.5058e-06
7:92859918 G T 0.047000 -3.3263e-05
7:92874304 C T 0.185979 5.6484e-05
7:92906637 T C 1.074060 -3.2977e-05
7:92915647 C T 0.089981 -2.2813e-05
7:92936538 T C 0.054686 -3.1698e-05
7:92938116 G A 0.120998 1.7277e-05
7:92940965 G A 0.027181 -2.6399e-05
7:92943760 C T 0.589111 -1.8286e-05
7:92957554 G A 0.023951 -2.9769e-05
7:92959431 T C 0.182928 -1.5889e-05
7:92963242 G A 0.752360 -1.6624e-05
7:92967663 G A 1.235199 -5.9811e-05
7:92985252 C T 0.590117 -4.4855e-06
7:92988398 G T 0.888561 -8.1313e-06
7:92988726 G A 0.178391 -6.2741e-05
7:92989084 A G 0.058373 1.4359e-05
7:92990605 C T 0.045964 5.9589e-07
7:92991949 G C 1.087884 -7.4415e-06
7:92992071 A G 1.348303 -6.7055e-05
7:92992989 C T 0.516028 2.8466e-05
7:93004981 C T 0.301456 3.7918e-04
7:93017391 G A 0.024318 8.4383e-06
7:93020108 C T 0.107972 -3.1377e-05
7:93023568 C T 0.610777 4.8042e-05
7:93024221 G A 0.069827 -6.6468e-05
7:93029233 A G 0.076627 2.2092e-05
7:93029551 G T 0.036662 -8.5598e-06
7:93050613 G A 0.066205 2.4505e-05
7:93055753 G A 0.507930 -5.2731e-05
7:93059879 T C 0.360676 -1.9176e-05
7:93062090 G A 0.441536 -7.0135e-06
7:93065753 A C 0.186742 7.8497e-06
7:93068897 A G 0.048343 -9.1187e-06
7:93069426 G A 0.598540 2.4805e-05
7:93070309 T G 0.207412 -8.1270e-05
7:93072324 A G 1.246034 -1.5428e-05
7:93079090 T C 0.124146 -7.9650e-06
7:93079738 C T 0.411610 -1.6115e-05
7:93081445 C T 0.258358 -1.9626e-05
7:93087152 C T 0.078260 -1.7483e-05
7:93087768 C T 0.036639 4.9535e-06
7:93106237 T C 0.953935 -2.8132e-05
7:93109340 C T 0.074940 1.0860e-05
7:93114124 C T 0.033374 -4.7601e-06
7:93116299 G A 0.992009 -3.3076e-05
7:93125323 G A 0.066705 -4.5161e-05
7:93128417 C A 0.070785 -6.8625e-06
7:93131392 G C 0.043939 -3.2413e-05
7:93139813 A G 0.675820 1.6276e-05
7:93141901 A G 0.208139 5.7010e-06
7:93142186 G A 0.045101 5.2944e-06
7:93147883 A G 1.632985 -1.5086e-05
7:93147901 A G 0.106177 3.1344e-05
7:93160775 T C 0.310840 4.7848e-05
7:93163467 G A 0.053384 3.2388e-05
7:93168579 C T 0.035659 -3.2666e-05
7:93179990 C A 0.970414 2.4685e-05
7:93184505 A G 0.201303 -2.8012e-05
7:93186318 T C 0.187917 4.1058e-05
7:93192142 A G 0.065150 -2.7727e-06
7:93192710 C T 0.785071 8.0736e-06
7:93194131 T C 0.422535 9.6088e-06
7:93195533 G C 0.074339 1.4763e-05
7:93197941 C T 0.199456 -2.5018e-05
7:93202612 C T 1.814011 1.1178e-05
7:93205690 C T 0.050203 2.3618e-05
7:93206088 G A 0.175658 3.3039e-05
7:93208879 A G 0.112254 6.2076e-05
7:93224072 C T 0.079500 1.2861e-05
7:93227150 C A 0.066750 -7.0155e-06
7:93231421 G A 0.122381 -1.2247e-05
7:93231523 T G 0.040660 3.3152e-05
7:93239079 C T 0.182318 -1.6015e-05
7:93248951 A G 0.880028 6.5708e-06
7:93249548 C T 0.033617 2.1119e-06
7:93250039 C A 0.065734 -3.5192e-05
7:93256111 G T 0.059769 -5.3672e-06
7:93256683 T C 0.174541 2.7928e-05
7:93262702 A C 0.033539 9.0872e-07
7:93264313 T C 0.039498 2.0187e-05
7:93297506 G T 1.021013 3.5553e-05
7:93306512 G A 0.226322 6.5464e-05
7:93314127 G T 0.877123 3.9166e-05
7:93321424 T C 0.989944 1.7846e-05
7:93321682 A C 0.020053 3.6236e-06
7:93322340 T C 0.037006 -3.1944e-06
7:93324743 G A 0.084297 -1.8746e-05
7:93326060 C T 0.592023 2.6141e-05
7:93334446 C T 0.482794 3.1288e-05
7:93340553 A C 0.522747 1.2067e-05
7:93340580 T C 0.945876 3.3926e-06
7:93342846 T C 0.063070 -9.3601e-06
7:93350296 T C 0.055935 -1.9904e-05
7:93351671 G A 0.536120 1.0186e-05
7:93352716 G A 0.727873 1.5916e-05
7:93353978 T C 1.825550 7.2454e-06
7:93357119 C T 0.076105 2.1164e-05
7:93360467 A G 0.056042 -2.6076e-05
7:93366262 T C 0.071019 1.2108e-05
7:93385802 A G 0.044955 2.8554e-05
7:93386294 T G 1.556091 4.1099e-05
7:93387032 A G 0.435343 4.1639e-05
7:93389997 G A 0.033354 9.3006e-06
7:93394122 A G 0.111056 4.2110e-06
7:93400734 T G 0.230846 1.0879e-05
7:93403063 A G 0.361971 -5.8992e-06
7:93403501 C T 0.179157 -5.8660e-05
7:93404813 C G 0.182331 5.7545e-05
7:93407675 C A 0.461436 -2.2637e-05
7:93408605 T C 1.003408 2.4817e-05
7:93414680 T G 1.363072 2.2196e-05
7:93428979 T C 0.111643 -2.7742e-05
7:93454125 G A 0.034136 -3.8996e-05
7:93455796 A G 0.180744 -7.9493e-06
7:93460205 C T 0.239688 -1.0757e-05
7:93461176 G A 1.829425 -3.0849e-06
7:93477437 G C 0.172094 -1.5851e-06
7:93484426 T C 0.589763 -1.0224e-05
7:93485238 T C 0.037846 -1.8278e-05
7:93489344 A G 0.109543 3.8441e-05
7:93493856 A G 0.060515 4.8741e-07
7:93493938 T C 0.024899 -1.8534e-05
7:93496891 C T 0.034325 3.6150e-06
7:93521261 C G 0.486559 -2.6258e-06
7:93523068 C G 0.041086 -2.4589e-05
7:93526346 T C 0.079026 -2.5999e-05
7:93528213 G A 0.059697 -2.3580e-05
7:93528958 A C 0.061148 1.9582e-05
7:93529615 G C 0.810671 4.3514e-06
7:93533816 G T 0.203893 -3.9433e-06
7:93533839 C T 1.581954 -1.5105e-05
7:93535185 A C 0.905657 -1.2706e-06
7:93535234 A G 0.043666 -6.6089e-06
7:93535408 G A 0.044364 -4.4907e-06
7:93538295 G A 1.597255 1.8412e-06
7:93541815 C T 0.034977 -1.3315e-05
7:93544356 C T 0.112328 -3.3439e-05
7:93550447 T C 1.311252 2.3286e-05
7:93553341 G A 1.234673 1.6740e-07
7:93553357 G A 0.038891 4.1780e-06
7:93553527 T C 0.136201 1.1379e-05
7:93555936 A G 0.044721 1.0897e-05
7:93560913 A C 0.961498 -1.8807e-05
7:93565308 G A 0.072119 1.0558e-05
7:93572185 T C 0.062031 -7.5410e-06
7:93574469 A G 1.849377 -8.5074e-06
7:93574500 A G 0.117583 -2.3721e-05
7:93574709 T C 0.596479 9.8335e-06
7:93575810 A C 0.397912 2.2261e-05
7:93576723 T C 0.094006 1.0058e-06
7:93578679 G A 1.839883 -2.4841e-05
7:93583607 T C 0.106512 8.7731e-06
7:93583867 G A 0.183230 2.6529e-05
7:93585293 C G 0.553494 -6.3198e-06
7:93585663 C T 0.119476 -3.1569e-05
7:93587786 T C 0.046334 -2.1452e-05
7:93592021 A C 0.045192 8.1816e-06
7:93598963 A C 0.083739 -8.1177e-06
7:93601225 A G 0.032685 -1.5268e-05
7:93601541 A G 0.112546 -9.9440e-07
7:93607010 C T 0.622475 -6.7211e-06
7:93609116 A T 0.150223 -1.3991e-05
7:93611910 A G 0.252434 -2.7845e-05
7:93612594 T C 0.042751 2.0861e-07
7:93614376 G C 0.021150 2.8500e-05
7:93629767 G A 0.047626 -2.4792e-05
7:93633010 A C 0.779303 -3.0168e-06
7:93635018 C T 0.744242 6.0017e-06
7:93653661 T C 0.034896 9.4120e-06
7:93654999 G A 0.024340 -1.2422e-05
7:93662801 G A 1.172064 1.2286e-05
7:93668913 C T 0.849549 -9.2062e-06
7:93677303 T C 0.053001 -1.4367e-05
7:93682230 C T 0.291930 -2.1398e-05
7:93682431 T C 0.037681 2.3071e-05
7:93683616 A G 1.476082 1.6615e-05
7:93688583 T C 0.646413 3.6737e-06
7:93688923 G A 0.054893 7.6547e-06
7:93691744 A G 0.788466 -4.8234e-06
7:93691807 A G 0.117496 -5.2639e-05
7:93694900 T C 0.342104 -1.9506e-05
7:93697251 T C 0.074498 -1.2562e-05
7:93699151 G A 0.045818 -2.3419e-06
7:93707220 G T 0.652129 1.4267e-05
7:93718221 T C 0.174898 -4.2520e-06
7:93723798 G C 0.992862 -2.5048e-05
7:93731849 C T 0.020686 -1.1868e-05
7:93737526 T C 0.201796 1.1150e-05
7:93739638 T G 0.044653 -6.3387e-07
7:93741234 C A 1.830363 -5.2276e-06
7:93750657 G A 0.041251 -2.1825e-06
7:93751148 A G 0.090607 1.0986e-05
7:93752759 T C 0.078617 -1.2582e-05
7:93760674 G T 0.065725 1.1160e-05
7:93764389 C T 0.059100 5.9543e-06
7:93768358 C G 0.106496 -9.6707e-06
7:93768956 T G 0.023350 5.2444e-06
7:93779420 G A 0.046191 6.8556e-06
7:93781222 C T 0.039482 7.2231e-06
7:93784775 T C 0.063518 4.1702e-05
7:93795068 C T 0.075946 4.2666e-06
7:93798957 A G 0.040498 -2.2331e-05
7:93803639 C T 0.326757 -1.8663e-05
7:93806506 A G 0.126620 1.3180e-05
7:93812586 C A 0.108310 8.1775e-06
7:93834663 A G 0.077802 -1.1525e-05
7:93835631 A G 0.078929 5.5157e-06
7:93840697 T C 0.024233 -2.0038e-06
7:93847704 T C 0.025671 -1.8950e-05
7:93861725 C T 0.469635 2.5743e-05
7:93867711 G A 0.045506 -1.4497e-05
7:93883048 G A 1.968003 1.3816e-05
7:93885667 G C 0.070548 1.4819e-05
7:93892225 G C 0.089994 1.2214e-06
7:93892580 T C 0.128395 -3.7918e-06
7:93897047 T C 0.092837 6.1412e-06
7:93913205 A G 0.039693 -2.5421e-05
7:93915961 A G 0.117343 -8.9336e-06
7:93923378 A G 0.424752 2.3118e-05
7:93924018 T C 0.023639 -2.9394e-05
7:93927711 C T 0.056111 -1.5494e-05
7:93927805 C T 0.025347 -4.5251e-06
7:93928720 C G 0.582129 2.3126e-05
7:93930713 T C 0.850130 4.8760e-05
7:93933869 A G 0.025194 -1.4455e-05
7:93935549 A G 0.059347 1.0542e-05
7:93935994 A C 0.056224 -2.4542e-05
7:93939277 T C 0.591454 4.5583e-05
7:93943820 G A 0.161373 -1.7903e-06
7:93944355 A G 0.038317 -8.7196e-06
7:93956047 C T 0.030196 1.0902e-05
7:93956536 T C 0.049635 -1.0595e-05
7:93959918 A C 0.731950 2.3777e-05
7:93960064 A G 0.035561 1.7639e-05
7:93963296 C T 0.173363 1.1923e-06
7:93964934 C T 0.065741 -7.9721e-06
7:93966269 T C 0.078082 -1.6485e-05
7:93966943 G A 0.020627 -1.4431e-05
7:93970453 G A 0.024276 1.4199e-05
7:93972820 G A 0.218798 -3.6685e-06
7:93975630 G C 0.117395 -1.5848e-05
7:93984077 T G 0.093282 3.2592e-06
7:93997824 T C 0.037639 1.8178e-05
7:94002286 T C 0.194334 2.3747e-06
7:94006668 C A 0.220995 -1.1247e-05
7:94008366 G A 0.082295 -2.0931e-05
7:94008398 C A 0.095697 -1.4405e-05
7:94008535 G A 0.222063 -1.0637e-05
7:94009634 C T 0.628950 -1.9184e-05
7:94010623 T C 0.311307 -6.0617e-06
7:94013702 C T 0.019879 -5.8721e-06
7:94016769 C A 0.038405 6.8042e-08
7:94028924 G A 0.728532 -2.7301e-04
7:94034848 G A 0.406760 3.3072e-05
7:94039187 G A 0.412298 -1.0816e-04
7:94043239 G C 1.516862 -3.2669e-05
7:94043274 G A 0.623075 -5.9381e-05
7:94045154 C T 0.395773 5.0241e-05
7:94046541 T G 1.017226 -9.8986e-06
7:94051795 A C 0.252571 2.4282e-06
7:94054000 C T 1.541108 -4.8471e-05
7:94056216 A G 0.254048 -1.5605e-04
7:94061077 A G 0.044838 1.7120e-05
7:94067429 C T 0.024353 3.2440e-05
7:94080342 G T 1.794539 3.2432e-05
7:94081166 A G 0.024542 2.6503e-05
7:94085859 C T 0.088939 3.1930e-05
7:94089179 T C 0.133819 1.0128e-04
7:94090226 A G 0.220138 -1.7236e-04
7:94093100 T C 0.022195 1.3348e-05
7:94098600 T C 0.024142 3.7384e-05
7:94103352 C T 0.599300 3.1078e-05
7:94104967 A G 0.085534 2.7781e-05
7:94105117 C T 0.042124 1.5734e-05
7:94113327 A G 0.032108 -1.7729e-05
7:94114923 G A 0.211076 -1.3541e-05
7:94141226 G A 1.166073 -4.4255e-05
7:94145318 A G 1.645734 2.9386e-05
7:94146791 G A 0.141103 -2.4864e-05
7:94178761 T C 1.450592 8.6843e-06
7:94182823 A C 0.034377 -3.2963e-06
7:94196529 T A 1.961875 -1.1001e-05
7:94254767 C T 0.033185 -1.9142e-06
7:94260714 T C 0.026291 1.3658e-05
7:94262072 A G 1.410717 -2.5876e-05
7:94264912 T C 0.026814 -5.7284e-06
7:94289893 T C 0.035357 3.1955e-05
7:94290058 T A 0.135364 -7.0279e-05
7:94294682 A C 0.247202 -3.3141e-05
7:94294982 T C 0.071872 8.7141e-06
7:94295183 A T 0.302362 9.1435e-06
7:94314873 A G 1.425343 7.8430e-05
7:94316153 C A 0.070714 1.6096e-05
7:94316261 G T 0.053420 5.1134e-05
7:94326425 A G 0.157588 2.2624e-05
7:94332223 G T 0.171506 -9.7273e-05
7:94333346 C T 0.029135 -6.5602e-06
7:94337152 G A 0.172146 -8.1444e-06
7:94368896 G A 0.831714 1.6287e-05
7:94371679 G A 0.029962 -1.5040e-05
7:94373747 T C 0.097660 -4.2714e-08
7:94375808 T C 0.953185 -1.9128e-05
7:94375861 G A 1.769777 9.6791e-06
7:94397027 A C 0.028177 1.6223e-05
7:94407605 T C 0.041154 -2.8334e-05
7:94410184 G T 0.459333 1.2892e-05
7:94430452 T C 0.028651 1.6180e-06
7:94430542 A G 0.048402 2.0662e-05
7:94443110 C T 0.020127 5.3259e-06
7:94444750 G A 0.880177 -2.1362e-05
7:94453131 C A 0.099046 5.2135e-05
7:94457581 A G 0.172422 -2.5133e-06
7:94463740 G A 0.040070 -5.4840e-06
7:94481182 T C 1.078078 -3.2636e-05
7:94484052 C T 0.053030 -5.6175e-06
7:94529872 T C 0.173710 5.9657e-06
7:94531268 G A 0.052453 -6.3214e-06
7:94532245 A G 0.090393 -3.8386e-05
7:94536054 C A 0.048457 1.1911e-05
7:94539275 C A 0.029112 1.8591e-05
7:94540416 G A 0.079042 -4.3481e-05
7:94540527 A G 0.165696 -1.9298e-05
7:94552174 G A 0.032523 2.2522e-05
7:94554975 C A 0.126292 -4.5304e-05
7:94555425 T C 0.055078 -1.4019e-05
7:94561983 A C 0.166277 -2.6477e-05
7:94600834 A G 0.390067 -1.7677e-05
7:94607015 C T 0.044127 6.0209e-06
7:94618043 C T 0.911597 -8.8619e-07
7:94623204 G A 0.072749 3.2613e-05
7:94632949 G A 1.129807 1.1477e-06
7:94665993 T C 0.132550 5.8086e-07
7:94669145 G A 0.095336 3.3042e-05
7:94682008 G C 0.037898 5.5633e-06
7:94683775 T G 0.035253 -3.8305e-05
7:94684779 G A 0.055387 -4.3791e-05
7:94689445 G A 0.070152 1.0333e-05
7:94695042 T C 0.176183 2.6817e-05
7:94722785 A C 0.342065 3.2141e-05
7:94726779 T C 0.042121 5.9793e-06
7:94731554 C G 0.967509 1.9742e-05
7:94733521 A G 0.598946 1.9568e-05
7:94738411 G A 0.123919 -5.7448e-06
7:94739551 T C 0.239286 3.2833e-05
7:94749766 A G 0.188469 -3.1130e-05
7:94805063 T C 0.020994 -1.3036e-05
7:94811709 G A 0.027044 2.2309e-05
7:94820252 C A 0.090234 7.6825e-05
7:94822150 G T 0.038538 -4.3947e-05
7:94851296 A G 0.035542 -7.2381e-06
7:94867817 T C 0.911282 -2.9728e-05
7:94873213 T G 1.094022 -6.3212e-05
7:94897801 C T 0.866126 4.3532e-05
7:94899869 A G 0.081029 -9.6510e-07
7:94900322 G A 0.035415 -2.2124e-05
7:94900678 A G 1.717052 4.8446e-05
7:94903039 C T 0.983128 1.9438e-05
7:94903420 A G 0.115844 2.6460e-05
7:94903477 A G 0.025710 -2.0126e-05
7:94909495 A G 0.817030 1.7002e-05
7:94913407 C T 0.023682 -2.7013e-05
7:94914857 T C 0.709106 -1.6051e-05
7:94923856 A G 1.242463 -2.1196e-05
7:94925820 G A 1.467840 1.1418e-05
7:94930391 C A 1.284539 -1.1258e-05
7:94934823 C G 0.052203 2.0319e-05
7:94937446 C T 0.576468 8.4172e-06
7:94946084 T A 0.723469 -2.6430e-05
7:94951569 C T 0.236579 2.3289e-05
7:94961588 A C 0.027307 -1.6065e-05
7:94967643 A G 0.047892 1.0859e-05
7:94972361 T C 0.191007 2.7943e-05
7:94974185 G A 0.069182 -1.4696e-05
7:94977004 T C 0.157062 -2.2153e-05
7:94979963 T C 0.034084 -2.1820e-05
7:94996913 G T 0.925729 4.2192e-05
7:95026160 C G 0.399152 7.1481e-05
7:95026408 A G 0.531186 3.0849e-06
7:95041016 C G 0.479639 1.0371e-05
7:95047830 T C 0.851023 -1.3948e-05
7:95060313 G A 0.678790 -1.7963e-05
7:95062726 G C 0.063988 -1.5633e-05
7:95063702 G T 0.265233 -1.0328e-05
7:95067959 C A 0.058626 -5.9265e-06
7:95071253 T C 0.638931 2.9487e-05
7:95076247 G A 0.657419 2.3532e-05
7:95079060 T C 1.319233 2.5959e-05
7:95080037 A T 0.634397 3.8102e-05
7:95082010 C T 1.062739 -1.5561e-05
7:95085431 C A 0.178219 3.2070e-05
7:95085642 C T 1.809707 -2.1527e-05
7:95088489 T C 0.605519 6.9880e-06
7:95098256 A G 0.026655 -2.8331e-05
7:95101638 T C 0.097414 2.3299e-05
7:95110894 G T 0.470505 -2.2947e-06
7:95113420 T G 0.084265 3.2868e-05
7:95121019 C T 1.236614 1.4493e-06
7:95124013 C G 0.034821 -1.5797e-05
7:95124329 A G 0.156410 -5.2537e-06
7:95124519 A G 0.181539 -2.2699e-05
7:95126521 C T 0.042371 2.9577e-06
7:95128676 T G 0.555166 1.9735e-05
7:95134718 A G 0.062226 4.7715e-05
7:95142065 G A 0.266528 -2.4927e-06
7:95142470 T C 0.030504 1.0681e-05
7:95146389 A G 0.020884 -9.4628e-06
7:95147376 A G 0.159844 3.5498e-05
7:95161325 A G 0.033380 5.7677e-06
7:95161653 T C 0.390638 3.5178e-07
7:95161829 T C 1.315978 -1.6456e-05
7:95166566 A C 0.254742 1.2637e-05
7:95167434 C T 0.056172 2.1427e-06
7:95167543 A G 1.010750 -1.3353e-05
7:95179902 A G 0.023574 1.8833e-05
7:95180888 T C 0.777554 -7.1682e-06
7:95208658 T C 0.023062 2.9815e-05
7:95211149 T C 0.499000 1.8445e-05
7:95216697 T C 0.083366 2.3939e-05
7:95221269 T C 0.828526 -1.1270e-05
7:95225106 G T 0.611686 -2.4730e-05
7:95229323 G A 0.045438 -8.4264e-05
7:95230909 C A 0.463903 -2.0865e-05
7:95251215 C G 0.119576 1.0651e-05
7:95252372 A G 0.759423 -5.6654e-05
7:95268916 A G 0.138006 3.2999e-06
7:95276802 C T 0.028930 5.7095e-06
7:95281362 C T 0.049074 2.4042e-05
7:95291352 T G 0.133679 9.7821e-06
7:95297853 A G 0.190089 -3.3572e-05
7:95299593 C T 0.028631 1.0856e-05
7:95305638 T G 1.819967 3.9686e-05
7:95310076 T C 1.412100 7.0081e-06
7:95320949 T C 1.372624 2.0745e-05
7:95321530 G C 0.084440 2.7142e-05
7:95323974 A C 0.403375 -1.3025e-05
7:95325107 G T 1.951845 -3.7731e-05
7:95348490 C T 0.095054 -3.7438e-06
7:95350860 T C 0.050164 -5.8755e-05
7:95354475 T C 0.182094 -2.2198e-05
7:95355175 G A 0.599192 -3.1598e-05
7:95378771 A G 1.261653 -4.0776e-05
7:95379077 C T 0.063998 -6.8479e-06
7:95395682 G T 0.026557 1.1331e-05
7:95401044 A G 0.291728 -1.2439e-05
7:95401525 T C 0.147659 2.1029e-05
7:95401698 C T 1.411973 -1.1881e-05
7:95407233 T C 0.095460 1.9867e-05
7:95417186 C T 0.956555 -2.5397e-05
7:95424457 T C 1.258478 -3.7359e-06
7:95435685 G A 0.041530 -1.9212e-05
7:95441451 C T 0.198174 1.0810e-05
7:95448504 A G 0.935006 9.5545e-06
7:95450532 C T 0.204922 3.9404e-06
7:95452660 T C 0.694561 1.0944e-05
7:95489182 G A 1.675729 2.9379e-06
7:95491046 C T 0.099303 -4.1869e-06
7:95496865 C A 1.267790 -5.8185e-06
7:95513393 T C 0.029943 -4.2539e-05
7:95526299 C A 0.108972 -2.7198e-06
7:95526900 A G 1.957473 8.3653e-06
7:95532941 C A 0.252025 3.1176e-06
7:95546119 G A 0.091279 8.5027e-06
7:95546753 C A 0.272941 -2.2456e-05
7:95550281 G A 1.843600 8.4998e-08
7:95553445 T C 1.152268 -1.6567e-05
7:95558393 G A 0.023516 1.3876e-06
7:95559094 G A 0.632920 -3.7976e-06
7:95559291 C T 1.518861 -1.1517e-05
7:95559709 C G 0.085284 5.0298e-06
7:95561176 C T 0.025704 -1.8153e-06
7:95576363 G A 1.934564 -1.9226e-05
7:95577088 A G 0.044565 3.1213e-05
7:95577825 G A 0.491587 3.6015e-05
7:95582068 G A 0.050933 -4.8534e-05
7:95583806 T C 0.022802 2.4489e-05
7:95590357 T C 0.113062 -1.7259e-05
7:95593314 A C 0.024409 -2.7637e-05
7:95594663 C G 0.047584 -2.7531e-05
7:95595519 T G 0.031738 -1.5069e-05
7:95597431 T C 0.946295 1.6235e-05
7:95600368 G T 0.128557 -4.2033e-05
7:95604331 A C 0.079967 1.5202e-05
7:95612737 C T 0.196337 -9.2895e-06
7:95614396 A G 0.337634 4.7617e-05
7:95616957 T G 1.215481 7.3546e-06
7:95623885 G T 0.287882 -1.5246e-05
7:95627771 A G 1.257936 -3.8667e-05
7:95628799 T C 0.030112 -3.3175e-05
7:95631196 G T 0.282468 -2.8270e-06
7:95637097 G A 0.584041 7.1583e-06
7:95644062 G A 0.274224 7.7788e-06
7:95644758 A G 0.022503 -1.1235e-06
7:95645510 C T 0.325702 -3.6793e-06
7:95655412 A G 0.135088 5.7444e-06
7:95663709 T C 0.188102 4.2236e-05
7:95665963 A G 0.429468 -6.8924e-06
7:95666462 A G 1.117655 -1.7067e-05
7:95686813 C T 0.137470 -5.5253e-06
7:95692557 A G 0.326689 -1.4492e-05
7:95696930 C T 0.058454 -1.6670e-05
7:95703904 T C 0.074099 -1.1600e-05
7:95709602 T C 1.033477 -8.8167e-05
7:95710662 T C 0.679751 3.0463e-05
7:95716625 C A 1.706224 -2.9812e-05
7:95717140 A G 0.112939 3.0074e-05
7:95727967 C T 0.746202 -2.1633e-06
7:95738346 C T 0.390466 2.1334e-05
7:95752916 G A 1.926170 -3.7054e-05
7:95753106 T C 0.096813 8.2009e-05
7:95754924 C T 0.267518 -4.6908e-05
7:95761622 A G 0.044630 3.7077e-06
7:95768414 A G 0.789249 -1.4484e-05
7:95772874 A G 0.037340 1.4224e-05
7:95789633 G A 0.046509 -3.4164e-05
7:95809936 T C 0.084544 3.1586e-05
7:95813831 T C 0.712566 -2.2604e-05
7:95814193 C A 0.030712 4.3158e-06
7:95825835 A G 0.155358 -6.0662e-06
7:95826453 C A 0.278706 -2.2109e-05
7:95838331 C A 0.137156 2.0194e-05
7:95841440 A G 0.074790 2.6665e-05
7:95842072 T C 0.035951 4.6675e-06
7:95852221 C T 0.031361 1.0492e-05
7:95853837 A G 0.332418 -1.9009e-05
7:95863737 G A 0.216380 -3.3743e-06
7:95870899 A G 0.155576 -7.5018e-06
7:95874976 C T 0.037298 1.2446e-05
7:95876687 C T 0.067542 -3.5072e-06
7:95880898 C T 0.094726 1.1071e-05
7:95915850 C T 0.121089 -1.8390e-05
7:95931975 G T 1.355911 1.1860e-05
7:95936254 A G 0.057325 8.1223e-06
7:95937098 G A 0.381404 -1.1134e-05
7:95956865 T C 0.151690 1.3877e-05
7:95964625 A C 0.029881 -9.9926e-06
7:95974025 C G 1.645653 1.3867e-05
7:95987951 T C 0.031621 1.9977e-05
7:95988621 G C 1.402443 6.1204e-05
7:96005370 C G 0.032127 1.8416e-05
7:96007371 T C 1.617694 -1.9928e-05
7:96011048 T C 1.340503 8.1967e-06
7:96016272 G T 0.169341 2.3111e-05
7:96020434 T C 0.080831 -8.1169e-06
7:96020631 C G 0.053459 6.9014e-06
7:96020947 G A 0.099147 -1.1916e-05
7:96027768 T C 1.411175 1.9907e-06
7:96032885 G A 0.199378 -4.0272e-05
7:96034558 T C 0.062187 1.7555e-05
7:96044406 A G 1.881498 7.7296e-06
7:96048082 G C 0.027749 -8.0555e-06
7:96048973 C T 0.860553 -2.8143e-05
7:96056265 G A 0.716536 3.5682e-05
7:96059724 T C 1.627425 1.2000e-05
7:96065364 A G 1.600715 1.4539e-05
7:96075198 T C 0.074609 2.8053e-06
7:96075716 A T 0.122653 2.1418e-05
7:96080962 A G 0.469642 5.0585e-05
7:96088764 G A 0.029878 3.4497e-05
7:96094668 C T 0.355726 -5.6733e-06
7:96103328 G A 0.031316 5.0458e-06
7:96103809 G A 0.767712 4.5831e-05
7:96104663 A G 0.112783 -1.8906e-06
7:96109466 A G 0.034052 -4.1424e-06
7:96111486 T G 0.098482 5.3879e-05
7:96117443 A G 0.077338 -1.5798e-05
7:96123993 C T 0.806789 -9.0391e-06
7:96129119 G A 0.271387 -3.8329e-05
7:96130748 C T 0.343399 -4.8466e-05
7:96132999 A C 0.046435 -9.3466e-05
7:96133531 C T 1.327692 -4.1083e-05
7:96136458 A G 0.225387 -3.1386e-06
7:96155331 T C 0.264454 3.8994e-05
7:96155495 G A 0.080483 2.5373e-05
7:96155852 T C 0.047590 1.9733e-05
7:96158144 T C 0.056763 1.6962e-05
7:96158339 A G 1.905845 -8.0508e-06
7:96168217 C T 0.534269 -3.8384e-05
7:96176457 T C 0.112445 -2.4154e-06
7:96215832 T C 1.379083 3.8214e-05
7:96217380 A G 0.020329 -2.8688e-05
7:96223464 A G 0.045925 -8.6225e-05
7:96225178 A G 0.033124 1.0815e-05
7:96231714 A C 1.405150 1.9087e-05
7:96234579 A G 0.034253 2.4851e-06
7:96271293 A G 0.477876 -3.0666e-05
7:96275178 A G 0.051278 -7.6312e-06
7:96276767 G A 0.334570 5.5076e-06
7:96287360 T C 0.045266 8.1330e-06
7:96300536 G C 0.134273 -1.4393e-05
7:96309021 G A 1.903255 -4.0987e-08
7:96310595 C T 0.218418 3.5219e-06
7:96322959 T C 0.117836 5.4528e-05
7:96331830 G C 0.098550 -2.7859e-06
7:96334616 C T 0.862718 5.4879e-05
7:96339061 T C 0.059363 1.7566e-05
7:96345981 A G 0.043634 -1.1829e-05
7:96346726 T C 0.100199 -7.0647e-06
7:96350842 G A 0.117463 8.7593e-07
7:96355530 G A 0.161201 1.5011e-05
7:96365273 T C 0.200482 1.2507e-05
7:96365423 T C 0.147276 -5.6820e-05
7:96368463 T C 0.155887 -8.5993e-06
7:96375057 C T 1.493067 4.1456e-05
7:96375984 A G 1.864029 -1.4011e-05
7:96377152 A G 0.088491 1.0255e-05
7:96394890 A G 1.921620 2.1212e-05
7:96397985 G A 0.189141 -1.1714e-05
7:96398079 G A 1.966039 3.0255e-05
7:96399494 T C 1.597326 1.0757e-05
7:96405380 T G 0.115908 -7.6638e-06
7:96413735 A G 0.575806 -1.4332e-05
7:96414506 A G 1.172779 3.8621e-05
7:96420684 A C 1.164070 4.3193e-05
7:96423501 A G 0.040495 -8.7873e-06
7:96425441 T C 1.531462 -1.6666e-06
7:96433908 T C 0.213728 -3.8729e-05
7:96438694 T C 0.114931 -8.5336e-06
7:96440249 A C 0.192646 -1.4214e-05
7:96446634 A G 0.043614 -1.6671e-05
7:96453085 C G 1.580967 6.0661e-05
7:96455967 T C 0.053322 4.5217e-05
7:96459676 A G 0.210787 -3.5173e-05
7:96460220 C T 1.165891 1.1123e-05
7:96461802 C G 0.118067 -6.6464e-05
7:96468009 A G 1.627321 3.2510e-05
7:96475637 C A 0.462225 1.4764e-05
7:96485332 T C 0.250354 1.7113e-05
7:96501259 A G 0.042027 4.2823e-05
7:96505432 G A 0.023075 1.5954e-05
7:96517028 G T 0.753512 -1.6767e-05
7:96536747 T C 1.891008 6.5954e-06
7:96543180 C T 0.094243 -3.1505e-05
7:96553584 G A 1.054247 -1.3378e-05
7:96556338 A G 0.128428 2.0359e-07
7:96558194 C T 1.900856 2.9666e-06
7:96560984 G A 0.118947 3.3497e-05
7:96564179 G C 0.042631 -1.5902e-05
7:96564854 C T 0.137853 -5.8865e-07
7:96564928 T C 0.800859 7.5853e-06
7:96567465 G A 0.058749 -4.6533e-06
7:96571034 C G 0.468730 -7.3257e-06
7:96571373 G A 0.596112 1.5703e-05
7:96572376 C T 0.881122 -1.2898e-05
7:96573844 T C 0.556299 -6.5664e-06
7:96580822 T C 0.052592 -1.6371e-05
7:96581811 T C 0.262490 -8.0027e-06
7:96583332 G T 0.286727 1.9591e-06
7:96585637 C T 0.028904 -1.3084e-05
7:96585747 C T 1.182350 -4.0791e-06
7:96594400 G A 0.249172 1.5762e-05
7:96598826 T C 0.116541 1.7089e-05
7:96610654 C T 0.060483 2.6218e-05
7:96610847 A C 1.743486 2.9078e-05
7:96611052 G A 0.080496 -1.7143e-05
7:96618435 C T 0.045513 -1.9215e-05
7:96619746 C T 0.178527 -8.0762e-06
7:96621052 T C 1.896627 9.1848e-07
7:96621498 C T 0.324677 -8.5000e-06
7:96622241 A G 1.035785 1.7242e-05
7:96623558 G A 0.040385 1.7007e-05
7:96624030 T C 1.875941 2.2917e-05
7:96624257 A T 0.887396 3.0363e-05
7:96630107 C A 0.032104 7.3208e-06
7:96630637 G A 0.675421 2.2823e-05
7:96632151 G A 0.070464 -2.4698e-05
7:96634136 G A 0.035298 -4.4073e-06
7:96642685 G T 0.106492 2.2136e-05
7:96648811 G A 0.450073 -4.8075e-05
7:96650216 T G 0.026535 3.5502e-06
7:96651406 G A 1.904514 8.0116e-06
7:96655014 A C 0.064420 -7.8725e-06
7:96656572 T G 0.853110 2.9547e-05
7:96659653 G A 0.737205 8.6162e-06
7:96667119 T C 0.024811 1.7832e-05
7:96671218 C T 1.352591 -2.3283e-05
7:96693047 T C 0.248676 5.6456e-05
7:96707653 A G 0.548272 2.8116e-07
7:96711350 G A 0.147607 1.5773e-05
7:96712514 C T 0.208574 -4.9536e-06
7:96715879 A G 0.664985 2.6409e-05
7:96719140 A G 0.592516 -6.4832e-06
7:96733655 A G 0.222566 6.1410e-05
7:96747192 C T 0.054462 2.1322e-05
7:96748861 C T 0.047665 6.7556e-06
7:96748915 A G 0.718032 1.5734e-04
7:96750141 G A 0.105885 -5.5669e-07
7:96757057 C T 0.648698 -4.5854e-06
7:96764401 T C 0.048311 -4.0899e-05
7:96769866 A G 0.377580 -5.7467e-05
7:96774802 C T 0.110124 5.3067e-05
7:96777105 G C 0.035779 2.0668e-05
7:96786625 A C 0.508790 5.1015e-05
7:96804306 T C 0.216935 6.1142e-05
7:96814901 G T 0.180874 -1.6396e-05
7:96823587 G A 0.074563 1.8650e-05
7:96832332 C A 0.515479 8.5341e-05
7:96836212 T G 0.206587 1.6737e-05
7:96852491 G A 0.020397 -2.1432e-05
7:96857536 T C 0.038836 -1.7478e-05
7:96858689 T C 0.641486 -3.1206e-05
7:96883123 A C 0.031134 -1.6080e-06
7:96886936 C T 1.923353 2.6259e-05
7:96895941 G T 0.378103 -4.3226e-05
7:96896364 C T 0.309928 -3.5457e-05
7:96901716 A C 0.085810 -7.5822e-06
7:96903646 T C 0.020647 -3.0709e-05
7:96909677 A G 0.057380 1.0106e-05
7:96913153 T C 0.091691 2.9940e-05
7:96916407 C T 0.341237 -3.5627e-05
7:96933588 A G 0.063748 2.8385e-05
7:96934760 C T 0.818104 1.9558e-05
7:96935106 C T 0.112237 6.7065e-05
7:96935922 T A 0.068617 6.1452e-06
7:96946412 G A 1.194519 3.5506e-06
7:96948320 T C 0.050869 -1.6509e-08
7:96948960 T C 0.661516 1.9958e-05
7:96968759 T C 0.023045 -1.9542e-05
7:96968963 T C 0.032614 -1.6384e-05
7:96969163 A G 1.138616 1.1276e-05
7:96971566 G A 0.436628 -1.4011e-05
7:96974682 T G 0.040102 7.0829e-06
7:96983589 C T 0.492590 -3.3003e-05
7:96986462 G A 0.157598 -2.0799e-05
7:96987573 T C 0.028073 -1.0157e-05
7:96988389 C T 0.602003 -3.6828e-05
7:97002754 G T 0.291855 7.7932e-06
7:97003104 G A 0.427268 -8.9355e-06
7:97009382 C T 0.092279 1.7002e-05
7:97017222 G T 0.212972 -2.4469e-06
7:97018885 A G 0.618700 2.1702e-05
7:97023012 C A 1.036727 -1.0392e-04
7:97023276 G A 0.515541 -4.0845e-05
7:97036419 C G 0.224303 -6.7871e-06
7:97039751 T C 0.035292 -1.1466e-05
7:97059775 A G 0.024292 8.7044e-06
7:97063101 A G 0.046045 1.1185e-05
7:97069784 G A 0.395160 9.3886e-06
7:97074956 C T 0.659523 -6.3365e-06
7:97083390 G T 0.236196 -6.4389e-05
7:97084960 A T 0.109371 -1.5947e-05
7:97096537 G T 0.131070 -1.5700e-05
7:97097419 T G 0.023944 -5.6759e-06
7:97098053 A G 0.098131 1.0675e-04
7:97098364 C T 0.804682 -8.9598e-07
7:97099739 C T 0.509799 1.1781e-05
7:97101369 T C 1.111368 1.9838e-06
7:97101516 A G 0.080328 -7.1609e-06
7:97101954 C T 0.056386 8.9833e-06
7:97104598 T C 1.076871 1.3356e-05
7:97123485 A G 0.047211 2.9679e-06
7:97125486 T C 1.236384 -5.9818e-06
7:97136298 T C 1.765791 -1.9727e-05
7:97143615 C T 1.194068 1.2454e-05
7:97145296 T C 0.083785 -4.0112e-05
7:97146443 C T 0.037827 2.0108e-06
7:97148119 T C 0.224202 1.2889e-05
7:97154325 A G 0.035993 4.2582e-05
7:97156628 A G 0.062294 4.8915e-05
7:97159544 A G 0.075670 1.3696e-05
7:97170275 T G 0.404537 -3.1604e-06
7:97182350 G T 0.297318 2.0860e-06
7:97182405 A G 0.138684 -2.3782e-05
7:97182841 A G 0.086001 -2.3689e-05
7:97183665 T C 0.092759 -7.0479e-06
7:97184235 T G 0.186054 1.8832e-05
7:97185658 A G 0.134140 -2.4742e-05
7:97191780 T C 0.052199 7.9456e-06
7:97196664 A G 0.790696 3.3384e-06
7:97197976 T C 0.038164 4.1484e-06
7:97198810 G A 0.127720 -4.4625e-05
7:97207655 T C 0.051764 -2.9278e-06
7:97216435 G A 1.948102 -3.3426e-06
7:97218216 G A 0.036506 -1.1605e-05
7:97221136 G A 0.568506 -9.1026e-06
7:97221230 A G 0.210807 -7.9634e-06
7:97229778 T C 0.213988 3.0466e-05
7:97234588 A C 0.286149 -9.2748e-06
7:97238251 T C 0.032166 1.1720e-05
7:97240028 G A 0.058597 9.4817e-06
7:97264007 G A 0.030274 7.8797e-07
7:97268554 T C 0.074881 -3.9181e-06
7:97269150 A G 0.176651 -4.2921e-06
7:97270056 T C 0.566877 -3.8587e-05
7:97287858 G T 0.104892 -5.1161e-05
7:97289938 G C 0.192828 -2.5052e-05
7:97295154 C G 0.418112 -5.8829e-06
7:97303273 A G 0.050401 4.3585e-06
7:97306207 C A 0.101244 -1.7677e-07
7:97314227 T C 0.114315 -6.6633e-06
7:97316088 A G 0.044630 1.1507e-05
7:97317297 G T 1.146890 2.9514e-05
7:97323989 T G 0.049570 1.8631e-05
7:97324281 A G 0.154206 -2.1447e-05
7:97334741 G A 0.115938 8.4625e-06
7:97342909 A G 0.719827 -7.0250e-06
7:97353374 C A 0.085716 2.6077e-05
7:97357321 G A 0.031497 -7.7314e-06
7:97372423 T C 0.151135 -1.4490e-05
7:97373669 A G 1.051320 3.2808e-06
7:97384827 A C 0.498676 3.2177e-05
7:97404669 C A 0.044091 6.2010e-05
7:97405095 T C 0.047220 1.1703e-05
7:97406264 C T 0.303267 -6.3875e-05
7:97406809 G A 0.153145 -1.0940e-05
7:97429746 C T 1.797120 1.0893e-04
7:97438747 A G 0.427404 -9.2943e-05
7:97449546 A C 0.424720 -7.8841e-05
7:97452003 T C 0.256294 7.2669e-05
7:97464809 G A 0.273276 -1.7866e-05
7:97466745 A G 0.035341 3.2699e-06
7:97471316 T C 0.149866 -8.5553e-06
7:97478252 T C 0.260857 7.1447e-05
7:97484128 C A 0.036791 6.1165e-05
7:97489911 C T 0.250951 1.4570e-04
7:97490022 T C 1.448119 1.4796e-05
7:97498162 A G 0.072778 -1.9991e-05
7:97499082 C T 0.862779 2.4058e-04
7:97501888 T C 0.251052 -5.8849e-05
7:97555283 C T 0.062005 2.6136e-05
7:97556867 A C 0.030806 1.4557e-05
7:97568279 G A 0.432626 1.1361e-05
7:97582491 C T 0.077007 1.8148e-06
7:97592354 A G 0.069078 1.6013e-05
7:97601052 A G 0.122631 1.4959e-05
7:97602653 C T 0.491061 4.5490e-05
7:97603977 A G 1.109491 2.0389e-05
7:97610805 G A 0.604366 3.0127e-05
7:97616032 T C 0.071275 7.5100e-05
7:97619468 C A 0.071038 -2.1633e-05
7:97620691 A G 0.171269 1.4878e-07
7:97625644 A G 0.170766 2.3007e-06
7:97627172 G A 1.367057 5.7037e-06
7:97629056 G A 0.265466 2.6199e-05
7:97629900 C T 0.038343 -2.4685e-05
7:97633767 T C 0.040553 -1.0134e-05
7:97634625 A G 0.268920 2.6326e-05
7:97637823 C T 1.442299 9.3070e-06
7:97639679 G A 0.289573 -2.4182e-05
7:97641265 C T 0.115155 2.0448e-06
7:97642397 A C 1.140723 -2.0679e-05
7:97652969 A G 0.045227 -1.6035e-05
7:97653811 G T 0.498838 -2.0553e-05
7:97654595 A C 0.364883 -2.1990e-05
7:97658446 C T 0.578393 7.0041e-06
7:97671460 C T 0.211784 -1.5534e-05
7:97680356 C T 0.186885 -3.0208e-05
7:97680645 G A 0.557630 -6.7919e-06
7:97680802 G A 0.176274 4.6577e-06
7:97686264 G A 0.106830 -1.9444e-05
7:97691889 A G 0.102558 -1.1767e-05
7:97695363 A C 0.947080 -2.1249e-05
7:97702660 C T 1.916855 -1.7092e-05
7:97731881 T C 0.105846 3.0637e-05
7:97732680 A G 0.179040 -8.8403e-06
7:97735307 A G 0.067477 1.9949e-05
7:97736577 G C 0.094272 -2.1370e-05
7:97739317 A G 0.454503 -2.9933e-06
7:97741763 T C 0.059311 1.1096e-05
7:97767932 A G 0.026944 -3.2397e-05
7:97788809 C T 0.299291 -6.0740e-05
7:97799776 T C 0.036022 1.5892e-05
7:97801051 T C 0.042845 1.1815e-05
7:97804176 C T 0.048493 -1.0056e-05
7:97806671 C A 0.038190 8.6820e-06
7:97807644 A G 0.028466 -3.4896e-07
7:97809258 T C 0.252334 2.7117e-06
7:97809320 T C 0.036496 4.0780e-05
7:97817899 T C 0.022932 1.4167e-05
7:97821855 C T 0.036428 3.8908e-05
7:97822115 A T 1.073057 3.0990e-05
7:97826050 C G 0.026213 1.3753e-05
7:97829516 A G 0.028231 1.8159e-05
7:97832980 A G 0.040284 -1.3224e-06
7:97842791 C T 0.147075 1.2877e-06
7:97845281 G C 0.069957 1.1944e-04
7:97852399 A G 0.341458 1.4535e-05
7:97852443 T C 0.056614 -9.6840e-06
7:97859060 T C 0.816497 1.2608e-05
7:97861407 T C 1.011640 -1.2336e-05
7:97865802 A C 0.034562 -3.6083e-05
7:97868033 T C 0.321937 3.3683e-05
7:97888729 G A 0.054299 2.7761e-05
7:97919173 A C 0.044390 1.0033e-05
7:97919296 C T 0.028615 -2.0624e-05
7:97920700 T C 0.069074 2.0357e-05
7:97926339 A G 0.025201 -1.1634e-05
7:97929046 A G 0.043705 1.3981e-05
7:97932746 T C 0.020790 7.3705e-06
7:97940472 G A 0.259484 1.2699e-05
7:97945073 T C 0.025928 -2.0342e-05
7:97953108 A G 0.065144 2.6717e-05
7:97954221 G A 0.032530 -2.1811e-05
7:97982272 A G 0.130320 1.9297e-05
7:97993362 A T 0.371559 -1.3526e-06
7:98005398 C T 1.360355 1.0004e-05
7:98012924 C T 0.085992 1.4476e-05
7:98016373 A G 0.988098 2.1010e-07
7:98020577 T C 0.124968 -6.1255e-06
7:98021211 G A 0.641771 2.4020e-06
7:98028160 A C 0.174739 3.4821e-06
7:98039846 A G 1.750396 4.1076e-05
7:98042527 A G 1.362332 1.1659e-05
7:98046720 A G 0.094200 -1.1805e-05
7:98054504 T G 1.735952 2.0257e-05
7:98057220 T C 0.040092 -2.8034e-05
7:98062756 T C 0.484462 2.1242e-05
7:98064193 T A 0.041904 1.1615e-05
7:98082137 A G 0.086206 2.5983e-05
7:98092350 T C 0.338702 -2.5930e-07
7:98092368 C T 1.869213 2.1783e-05
7:98100497 G C 0.953689 -3.9343e-05
7:98105860 T C 0.405222 1.7889e-05
7:98108471 G A 0.263811 -5.6189e-06
7:98108948 C T 0.302440 -1.1596e-05
7:98111389 G A 1.961242 -7.7517e-06
7:98115013 A G 0.088504 -3.7425e-05
7:98117161 C T 0.210511 -2.9769e-05
7:98118785 A G 0.081259 -2.9217e-05
7:98121216 A G 0.053270 -6.5996e-05
7:98124854 C T 0.466341 3.6745e-06
7:98125134 T C 0.134127 -2.9714e-05
7:98125173 A G 0.037593 1.6226e-05
7:98135952 T G 0.632008 5.3801e-06
7:98140894 T C 0.077575 1.5009e-05
7:98141371 T C 0.078630 1.7657e-05
7:98143780 C T 0.041407 8.9736e-06
7:98145213 T C 0.033614 3.7631e-05
7:98148774 A G 0.194029 -8.0111e-06
7:98151455 C G 1.600744 -1.7066e-05
7:98152356 T G 0.032033 3.9192e-05
7:98155105 T G 1.227870 -3.6691e-05
7:98158260 C T 0.115470 -1.5503e-05
7:98162256 A G 0.310411 -1.8557e-05
7:98164083 T C 0.123802 -2.8270e-05
7:98170117 C T 1.386915 9.1869e-06
7:98170594 T C 0.297850 -1.1024e-05
7:98178786 C G 0.250477 4.2063e-05
7:98181061 T C 0.235725 4.5056e-05
7:98182505 T G 0.727633 -4.4776e-05
7:98186033 A G 0.051047 4.8409e-05
7:98188193 A G 0.180153 -7.8995e-06
7:98192346 A G 0.232249 3.7054e-05
7:98194671 A G 0.073852 -5.0684e-06
7:98196665 T C 0.088446 6.0002e-06
7:98201692 T C 0.042280 2.2342e-05
7:98201780 T C 0.028868 1.7380e-06
7:98203847 A G 0.193133 -1.0576e-05
7:98217568 C T 1.261338 -1.2369e-05
7:98220936 T C 0.188875 9.8000e-05
7:98224410 G C 0.054040 -1.1992e-05
7:98225235 A G 0.095401 6.2587e-06
7:98228939 C T 0.066702 -1.3929e-06
7:98233514 A G 0.098715 3.7726e-06
7:98239563 G A 0.055974 1.7796e-06
7:98240227 C G 0.057591 -3.5593e-06
7:98242363 A C 0.160052 4.9530e-05
7:98247288 T C 0.030767 -1.8848e-05
7:98258736 A G 0.118388 2.8914e-05
7:98262328 C T 1.315264 5.9370e-05
7:98277265 A G 0.174411 -2.5383e-04
7:98277478 C T 1.857025 -2.7752e-05
7:98280271 A G 0.059483 1.0007e-05
7:98288497 T C 0.029751 -1.6982e-05
7:98297906 A G 0.041771 9.0737e-07
7:98307559 A G 0.184171 -1.4335e-04
7:98311041 T G 0.404394 1.2977e-05
7:98324087 G A 0.071363 1.6411e-05
7:98325880 A G 0.028200 -6.6029e-06
7:98327267 T C 0.292949 -1.1210e-05
7:98342295 A G 1.083376 1.4970e-05
7:98343077 G A 0.481590 1.0854e-05
7:98343544 G A 0.026820 1.5388e-05
7:98348896 C T 0.901833 4.1310e-05
7:98350876 A G 0.155407 -7.1229e-07
7:98353220 A G 0.043750 -2.9976e-06
7:98354804 A G 0.037382 5.5916e-06
7:98359819 C T 0.983138 -5.1583e-05
7:98368886 G A 1.893651 -2.1603e-05
7:98378474 G A 0.032582 -2.1066e-05
7:98378527 A G 0.334924 2.9195e-05
7:98381716 A C 0.042514 2.2982e-07
7:98385204 A G 0.098297 -5.7107e-05
7:98391001 G A 0.118820 -2.3738e-05
7:98394810 C A 1.437570 2.4653e-05
7:98396457 C A 0.259841 4.2137e-06
7:98399507 T C 0.177001 2.5978e-05
7:98403653 G T 0.909928 4.0392e-05
7:98405630 A G 0.323304 -8.3185e-06
7:98407758 T C 0.372637 -1.6855e-05
7:98412574 A G 0.974728 1.4684e-05
7:98413656 T C 1.407961 6.8840e-06
7:98417514 G A 0.057561 5.8638e-06
7:98430765 C A 0.106109 1.1672e-05
7:98439700 C T 1.081279 7.6461e-06
7:98441086 A G 0.514619 -1.8665e-05
7:98445111 A G 0.334700 6.5003e-06
7:98447353 G A 1.892037 8.7634e-06
7:98454736 C G 0.078121 -1.7363e-05
7:98465890 A G 0.042066 -1.1815e-05
7:98474728 A G 0.046013 5.4176e-05
7:98483072 T C 0.209830 -2.3507e-05
7:98484419 T C 0.108657 -2.4144e-05
7:98495148 G A 0.041774 5.5950e-05
7:98523373 C T 1.763535 3.8988e-05
7:98536944 A G 1.009033 2.1175e-05
7:98552386 T C 0.019933 1.0432e-06
7:98556384 T C 0.031494 3.7594e-05
7:98565443 A C 0.062979 -2.7249e-06
7:98573372 G A 0.423574 7.0314e-06
7:98575127 A G 0.052560 -3.7214e-05
7:98581512 A C 0.119709 1.1385e-05
7:98588811 T C 0.106930 1.9742e-05
7:98596126 G A 0.091500 1.8404e-05
7:98601405 A G 0.029553 -4.0866e-05
7:98627783 A G 0.042520 9.1092e-06
7:98637988 G A 0.030978 -1.6202e-05
7:98643970 G A 0.071476 -2.7843e-05
7:98646164 G A 0.199884 4.8444e-05
7:98650051 C G 0.998721 -7.3912e-06
7:98654026 T C 0.175843 -5.8601e-06
7:98663983 T C 0.020205 1.2209e-05
7:98666863 T C 0.034474 1.6957e-05
7:98669180 T G 0.064926 -1.8120e-07
7:98673622 G C 0.956360 -4.6908e-06
7:98683392 T C 0.098790 1.8060e-05
7:98685224 A G 0.181250 -3.7564e-06
7:98686355 G A 0.093119 -6.6839e-06
7:98694375 A G 0.204072 -1.5447e-05
7:98698374 G A 0.093558 -2.7356e-06
7:98703938 T C 0.083898 1.5393e-05
7:98704719 C T 0.109553 -6.6247e-05
7:98713930 T C 0.629272 -2.9483e-05
7:98716813 G A 1.593746 5.4326e-05
7:98717148 G A 0.049843 3.5263e-05
7:98717552 T C 0.063988 -8.8451e-06
7:98719597 C T 1.085936 -2.4435e-05
7:98721911 C A 0.176888 1.6664e-05
7:98730819 T C 0.040209 3.8315e-05
7:98731137 T G 0.046717 7.8100e-06
7:98750379 C A 1.917368 4.4365e-05
7:98755284 A G 0.109832 -2.8847e-05
7:98760253 A G 0.057555 3.7174e-06
7:98760330 G A 0.134218 9.4828e-06
7:98762418 T G 0.444915 -1.4020e-05
7:98775453 T C 0.115486 8.6420e-06
7:98781239 A C 0.054442 -5.1560e-06
7:98782275 G T 0.135968 1.3230e-05
7:98782750 T C 1.276366 2.5561e-05
7:98791892 T C 0.144809 1.4290e-05
7:98792986 A G 0.179880 -2.5510e-05
7:98804967 T C 0.126814 1.5598e-05
7:98805706 G A 0.041758 -9.8116e-06
7:98808084 C T 0.047168 8.8319e-05
7:98814780 A G 0.031981 -3.1155e-05
7:98816254 G A 0.046996 3.2877e-05
7:98816564 A G 0.099601 -1.2344e-05
7:98829678 G C 1.476146 -1.8386e-05
7:98842482 T C 0.030066 1.9052e-05
7:98844007 G T 0.114928 -1.5505e-05
7:98845405 A G 0.048801 5.6577e-06
7:98857884 G A 0.030001 3.6284e-06
7:98861307 C T 1.692572 -4.8557e-05
7:98867318 G T 0.042663 5.5631e-06
7:98870997 G A 0.283679 -1.3961e-05
7:98877267 A C 0.042657 -9.0173e-06
7:98880642 T C 0.108865 1.3931e-06
7:98890985 T G 0.050755 -1.4600e-05
7:98895250 T C 0.199485 -5.6274e-07
7:98902213 T C 0.070519 -1.0040e-05
7:98932120 G C 0.051381 7.2637e-06
7:98933689 G A 0.031423 -2.4500e-05
7:98953863 T C 0.126250 1.3671e-05
7:98954837 T C 0.147932 -5.6480e-05
7:98957880 T C 0.092029 5.0140e-06
7:98974588 A G 0.205003 -7.0807e-06
7:98977187 G A 0.249633 6.1793e-06
7:98984354 C G 0.080746 2.1157e-06
7:98987147 A G 0.109472 1.6262e-05
7:99007906 T C 0.029618 2.0934e-05
7:99009699 A G 0.029342 -1.2376e-05
7:99009965 C T 0.077919 4.1281e-06
7:99016687 C G 0.067611 -4.3657e-06
7:99021623 C T 0.032130 1.4208e-06
7:99032559 A G 0.026262 2.3843e-05
7:99042173 A C 0.084534 6.3529e-05
7:99048404 A G 0.036243 8.6611e-06
7:99052428 C T 0.125325 1.7493e-05
7:99060440 T C 0.110196 -1.5722e-05
7:99063739 C G 0.029544 1.9636e-05
7:99077236 C G 0.159055 -1.1986e-05
7:99081730 G A 0.308327 1.1782e-05
7:99082928 T C 0.079094 6.4256e-06
7:99085103 C T 0.022698 1.4614e-05
7:99088648 T C 0.044458 2.3725e-05
7:99118801 T C 0.174041 2.8505e-06
7:99128918 G A 0.082496 2.6205e-06
7:99131605 G A 0.079010 4.5760e-06
7:99133763 T C 0.110942 -1.3269e-05
7:99159174 G C 0.078903 2.8525e-06
7:99169523 A G 0.080613 -4.2968e-05
7:99169629 C T 0.039034 -1.2653e-05
7:99176974 T C 0.022685 1.4784e-05
7:99207876 C T 0.257644 -1.4239e-04
7:99211007 G A 0.074654 4.0127e-07
7:99214674 T G 0.043708 2.1625e-05
7:99225054 T C 0.187898 1.3886e-05
7:99227172 G A 0.133491 -1.0099e-06
7:99245013 G T 0.046201 1.9267e-05
7:99245080 C A 0.155761 3.2747e-07
7:99245373 A C 0.032919 4.2260e-06
7:99245914 G A 0.154712 -1.9459e-06
7:99246992 G A 0.022309 1.1485e-05
7:99250475 C T 0.212563 1.7474e-05
7:99261320 A G 0.040560 3.4540e-06
7:99262572 A G 1.969171 -4.2613e-06
7:99263365 G A 0.049655 4.5107e-06
7:99265755 C G 0.045578 -7.7827e-05
7:99269397 C T 0.086495 -1.4160e-05
7:99270539 T C 0.134179 4.7351e-07
7:99271606 T G 0.036295 2.0429e-05
7:99272310 A G 0.116093 -2.8301e-05
7:99291976 C T 0.039154 -2.4946e-05
7:99304418 T C 0.059386 -1.6603e-05
7:99307972 T C 0.049411 -8.3528e-06
7:99309025 T C 0.034971 7.2899e-07
7:99309685 C T 0.043121 2.3631e-05
7:99332948 G T 0.085450 -5.5042e-06
7:99355975 C T 0.210054 5.3403e-06
7:99356600 A C 0.050044 4.0936e-05
7:99359151 T C 0.172639 6.7430e-07
7:99361466 T C 0.176953 -7.9918e-06
7:99366316 A G 0.106736 -5.2480e-06
7:99374710 C T 0.028271 8.7118e-07
7:99380021 G A 0.032004 -1.3481e-05
7:99382096 T C 1.935492 4.9764e-05
7:99413843 G T 0.049509 -1.5613e-05
7:99414176 C A 0.060350 1.8180e-05
7:99418981 A G 0.090572 -2.0496e-05
7:99434215 G C 0.033912 5.1864e-07
7:99438377 T C 0.056153 3.3059e-05
7:99440694 C T 0.904930 9.3915e-06
7:99446494 A C 0.034779 -3.1041e-05
7:99447241 C T 0.127197 -1.2601e-05
7:99454482 A G 0.070551 -3.2090e-05
7:99457517 C T 0.028930 1.5555e-05
7:99457605 G C 0.114308 5.9006e-06
7:99459256 T C 0.241379 1.0133e-05
7:99460107 A G 0.249977 2.0967e-05
7:99463342 C T 0.095791 -1.0754e-05
7:99469361 G T 0.069214 8.1499e-06
7:99470532 T C 0.034273 3.2672e-05
7:99473858 C G 0.113984 5.6335e-06
7:99474427 G A 1.050982 -1.2746e-06
7:99479111 G A 0.113156 1.1946e-05
7:99489571 A G 0.096044 1.3130e-05
7:99491545 A G 0.054403 6.8438e-05
7:99494030 A G 1.170085 1.1238e-05
7:99499799 C T 0.051664 1.5633e-05
7:99500597 A G 0.133806 1.6484e-05
7:99521689 C T 0.076540 6.8049e-06
7:99526316 A G 0.172944 1.1255e-05
7:99552168 C T 1.153466 2.4850e-05
7:99552892 C T 0.444779 9.3019e-05
7:99574758 G A 0.788061 -1.5121e-05
7:99578199 G A 1.919594 2.4310e-06
7:99578920 T C 0.149071 1.4798e-05
7:99583219 T C 1.918754 1.1836e-06
7:99583286 C T 1.328075 1.3908e-05
7:99615962 C A 1.913187 -1.3089e-06
7:99617852 C G 0.732856 -1.1234e-05
7:99620994 C T 0.075365 -2.6740e-05
7:99633582 A G 0.055932 -5.2580e-06
7:99639187 A G 0.082259 -6.1925e-05
7:99639445 C T 1.122988 9.1925e-06
7:99654689 A G 0.548217 7.4439e-06
7:99656563 G C 0.076335 -1.7585e-06
7:99669802 G A 0.274516 -3.7219e-07
7:99670328 T A 0.460898 5.6823e-06
7:99691740 A G 1.032046 1.1575e-05
7:99693552 A G 0.087550 9.4485e-07
7:99695026 A G 0.063972 2.0576e-05
7:99696797 C T 0.572512 5.7797e-06
7:99702947 A G 0.213618 2.1802e-05
7:99704448 T C 0.073115 7.7820e-06
7:99711470 A C 0.038278 2.9155e-05
7:99716901 G C 1.115769 1.1320e-05
7:99735364 T C 0.088127 -1.2525e-06
7:99736059 A G 0.570778 -7.9106e-06
7:99739362 G A 1.632190 2.7851e-05
7:99747130 A G 1.197135 5.9901e-06
7:99751521 A G 0.021241 -2.0494e-06
7:99757612 A G 1.106093 5.8929e-06
7:99764572 C T 0.067464 -8.2637e-06
7:99777245 A C 0.074573 -9.3881e-06
7:99778285 C A 0.433860 1.7351e-05
7:99797792 G A 0.537045 -8.2685e-06
7:99800559 T G 0.427407 2.5223e-05
7:99807473 C T 1.024805 -1.4206e-05
7:99808097 C T 0.056072 7.6800e-06
7:99809032 T C 0.073946 2.1696e-05
7:99819844 A G 0.428764 1.9163e-05
7:99833851 T C 0.202825 -3.5074e-05
7:99841354 T C 0.055939 -6.1387e-06
7:99846414 C T 0.416848 2.7239e-05
7:99846442 T C 0.061719 3.9153e-05
7:99874997 A G 0.077481 2.1123e-06
7:99905475 G C 0.378041 9.8598e-08
7:99940307 T C 0.243622 -9.7549e-06
7:99940630 C A 0.378204 2.2356e-06
7:99966862 C G 0.061671 3.0540e-05
7:99981057 A G 0.068721 9.6179e-06
7:100010770 T C 0.225955 -7.8020e-06
7:100013402 T G 0.345038 1.1045e-05
7:100014711 C T 0.129161 -4.0254e-05
7:100015457 T C 0.040021 2.1291e-06
7:100017454 A G 0.388399 7.1384e-06
7:100020771 T G 0.080195 -1.1051e-05
7:100021405 G A 0.045808 1.1180e-05
7:100028484 C T 0.391739 1.7864e-06
7:100032665 A G 0.391606 8.4599e-07
7:100064719 G A 0.734115 -3.1170e-06
7:100081944 A G 0.391567 -6.2006e-07
7:100087922 C T 0.172204 2.1348e-05
7:100091795 C T 1.348637 -9.3568e-06
7:100110324 T C 0.500039 -9.8498e-06
7:100125975 G A 0.210190 1.6783e-05
7:100141447 G A 0.070568 -3.5489e-06
7:100149978 A G 0.133397 2.2480e-05
7:100154079 T A 0.358794 1.1244e-05
7:100166597 A G 0.029326 9.2043e-06
7:100167156 A G 0.062550 -9.1095e-06
7:100167880 A C 0.132128 2.6012e-05
7:100172084 T C 0.227003 -6.2345e-06
7:100175473 C T 1.334482 -5.4512e-06
7:100179139 C T 0.025071 1.0790e-05
7:100186424 T C 0.084800 -3.9847e-07
7:100187349 A T 0.024944 1.4431e-05
7:100198386 T C 0.445814 -4.7006e-05
7:100214515 T C 0.040307 1.0855e-05
7:100218631 T C 0.060723 2.4481e-05
7:100223678 C T 0.400304 -5.1584e-05
7:100224160 C A 0.064592 -1.2267e-05
7:100227188 C A 1.668527 -2.0829e-05
7:100240191 G A 0.987646 3.3647e-06
7:100240296 G A 1.247978 2.1636e-05
7:100241402 G A 0.069902 -3.6187e-06
7:100251369 A G 0.071957 5.4871e-06
7:100254213 A G 0.026707 -1.9185e-05
7:100254991 T C 0.349699 -4.6646e-05
7:100260927 T C 1.961105 9.9503e-06
7:100273555 A G 0.076306 -3.2051e-05
7:100277212 A G 0.041547 -1.6459e-05
7:100277868 A G 0.107547 2.6803e-05
7:100283261 T C 1.272016 1.3928e-05
7:100285906 A G 0.049934 2.2240e-06
7:100286435 A G 0.496965 -4.3525e-05
7:100287495 G C 1.769715 -3.0102e-05
7:100304864 A C 0.079013 4.6457e-06
7:100311577 T C 0.118745 3.9401e-05
7:100315517 G A 1.693331 -3.1539e-05
7:100317298 A C 1.194380 1.6651e-05
7:100344428 A G 0.045253 -4.6558e-05
7:100345106 A G 0.456454 -3.8017e-05
7:100346094 A G 0.065222 -4.1508e-07
7:100348129 A G 0.095447 2.8997e-05
7:100350763 G T 0.490581 -4.8832e-05
7:100353022 A G 0.050833 5.2450e-06
7:100359797 T G 0.605285 -5.7993e-05
7:100361675 A G 0.570957 -3.2385e-05
7:100363998 T C 0.031832 -1.9872e-05
7:100364679 T C 0.068003 1.9130e-05
7:100365613 T G 0.491123 -5.0089e-05
7:100366284 C T 0.616243 -5.2747e-05
7:100371417 A G 0.075472 -1.4092e-05
7:100371473 T C 1.007095 2.0350e-05
7:100373367 C G 0.730515 -1.7227e-05
7:100374087 G A 1.070558 1.3878e-05
7:100377082 C T 0.725741 -1.9431e-05
7:100377373 A G 0.725143 -1.6822e-05
7:100386001 C A 1.859264 -3.7083e-05
7:100386710 C T 0.028511 6.5690e-06
7:100386900 C T 1.859342 -3.8760e-05
7:100388628 A C 0.029923 -2.6205e-06
7:100389590 T C 0.120907 -1.6711e-05
7:100389677 T C 0.044228 1.1952e-05
7:100389928 T G 0.510760 -1.0204e-05
7:100390149 A G 0.040810 1.0362e-05
7:100395003 C G 1.207418 3.3789e-05
7:100398517 T C 1.066465 1.5185e-05
7:100398929 T C 0.768767 -3.2075e-05
7:100406207 T G 0.068672 1.7088e-05
7:100422720 T C 0.055818 -4.2882e-05
7:100423078 T C 0.151817 1.9816e-05
7:100423365 C T 0.592211 2.0290e-05
7:100423845 A G 0.028343 -5.5170e-06
7:100428284 T C 0.465867 4.6024e-06
7:100428437 G A 0.468645 1.6534e-05
7:100445309 A C 0.089410 -9.2467e-06
7:100446235 A G 0.920062 -1.4705e-05
7:100453208 C T 0.377142 8.3692e-06
7:100458093 G C 0.070159 1.8754e-05
7:100465824 A G 0.055059 3.8132e-05
7:100466441 A G 0.565115 2.8276e-05
7:100472826 T C 0.574699 2.5851e-05
7:100476110 C T 0.954432 2.6351e-05
7:100478514 A G 0.080672 -5.1730e-05
7:100484169 G A 0.088592 -7.6182e-06
7:100486110 T C 0.070236 1.4401e-05
7:100486285 T G 0.040745 -7.2430e-06
7:100486656 G T 1.065465 2.6206e-05
7:100488407 T C 0.049427 6.4584e-06
7:100488658 C G 0.932821 -2.8070e-05
7:100489238 C T 0.045610 -3.4841e-05
7:100490077 A G 0.069977 1.2533e-05
7:100490797 T G 0.069438 1.8083e-05
7:100493998 G T 1.022549 3.0022e-05
7:100494960 T G 0.366782 5.8954e-06
7:100506381 T C 0.353827 -1.8733e-08
7:100507896 G A 0.074216 3.9890e-05
7:100512119 T C 0.945778 1.8938e-05
7:100512824 T C 1.016687 2.4695e-05
7:100527441 C T 0.196236 -1.2470e-05
7:100530811 G A 0.763983 -4.6687e-06
7:100531321 A G 0.145033 -7.0005e-07
7:100532911 T C 0.532624 -2.7548e-05
7:100540556 G A 0.197921 1.8690e-05
7:100542949 T C 0.082986 -4.2494e-05
7:100546342 C G 0.109878 1.7977e-05
7:100547923 C T 1.839448 -3.5470e-05
7:100550191 T C 0.719580 2.0922e-05
7:100551445 G C 0.034675 -2.2386e-05
7:100552017 T C 0.989967 1.8840e-05
7:100552311 T C 0.539447 -2.8053e-05
7:100606141 A G 0.112367 -2.5384e-05
7:100608823 T G 0.955983 -1.6791e-05
7:100611484 C T 0.082723 -2.5081e-05
7:100620058 A G 0.023114 -4.2283e-06
7:100620377 G A 1.314845 -1.5544e-05
7:100628107 T C 1.323190 -8.0062e-06
7:100634356 A G 0.129586 1.1121e-05
7:100634476 G C 1.175012 -3.3116e-05
7:100635210 C T 0.023565 -5.5220e-06
7:100635661 C T 1.453286 -8.5154e-06
7:100636147 T C 0.260555 2.3052e-05
7:100638705 C G 0.274775 3.6983e-05
7:100647819 T C 0.919172 -5.3641e-05
7:100648117 G C 1.050372 -3.9823e-05
7:100648867 T C 0.104220 5.0477e-05
7:100656178 A G 0.060376 -1.2281e-05
7:100657571 A G 0.108648 -1.9203e-05
7:100675976 A G 1.006774 -1.3342e-05
7:100677893 A C 0.053173 -1.6938e-06
7:100679136 C T 0.205717 1.0317e-05
7:100679366 G A 0.530604 -9.9860e-06
7:100681172 G A 0.206548 8.8115e-06
7:100684650 G C 0.025924 5.9857e-08
7:100686777 T C 0.039632 -9.4519e-06
7:100692553 G A 0.434360 -5.2335e-06
7:100693575 T G 0.602899 -1.1636e-06
7:100695138 A G 0.199216 5.4810e-06
7:100695140 A G 0.033270 -3.2177e-05
7:100701451 C T 1.026898 -1.1503e-05
7:100715874 A G 0.202819 3.2887e-06
7:100717373 C G 0.391200 1.5069e-05
7:100731896 C T 0.144868 2.5500e-05
7:100732852 A G 0.043923 -7.9622e-06
7:100736712 G A 0.189592 1.5389e-05
7:100737930 A G 0.068007 2.2287e-05
7:100740322 C G 0.063086 -6.6774e-06
7:100749771 A G 0.050547 5.4428e-06
7:100755709 C T 0.230230 -5.1606e-06
7:100755861 T G 0.201403 -9.8121e-06
7:100763726 C T 1.918192 -1.0160e-05
7:100767035 A G 0.440033 3.8184e-05
7:100769538 G A 0.804731 3.8318e-07
7:100771717 A G 0.225163 -6.9030e-06
7:100777372 A G 0.022098 1.1254e-05
7:100781408 T C 0.034620 3.4646e-05
7:100781445 G T 0.863386 -1.4241e-06
7:100781615 A G 0.431331 -5.5490e-06
7:100783736 T C 0.864425 6.3148e-07
7:100784016 A G 0.058519 1.0450e-05
7:100790412 A G 0.767151 -9.3637e-07
7:100799573 G A 1.088507 1.3111e-05
7:100805460 A G 1.521328 1.9706e-06
7:100809499 A G 0.024246 -1.4313e-05
7:100811178 A G 0.085635 6.2723e-06
7:100812430 A G 0.090029 9.8265e-06
7:100814514 A G 1.242749 5.7393e-06
7:100816305 C T 0.075229 2.1686e-06
7:100817667 T G 1.815332 -2.9350e-06
7:100817901 G A 0.143401 2.1472e-05
7:100824062 C A 0.043189 3.0478e-06
7:100828603 T C 0.252340 -2.8879e-05
7:100834593 A C 0.150243 -2.4037e-05
7:100850048 G A 0.194769 1.0966e-04
7:100853231 T C 0.300443 1.0593e-05
7:100855180 A G 0.031176 1.6533e-05
7:100856729 A G 0.045325 -7.2601e-06
7:100859234 A G 0.085761 -3.0125e-05
7:100861213 C T 0.454237 -2.3430e-05
7:100862264 C T 0.566251 -7.1673e-06
7:100865084 A G 0.087884 2.5090e-05
7:100871767 A G 0.072307 7.9301e-06
7:100887159 A G 0.065465 1.6704e-05
7:100894697 G T 0.661123 1.1082e-05
7:100894750 C A 0.106840 3.7328e-05
7:100895480 A G 0.405485 -3.2922e-06
7:100897812 A G 0.107051 3.7721e-05
7:100916665 T C 0.294004 -6.9317e-08
7:100919316 A G 0.101523 -1.0999e-05
7:100920675 C T 0.087105 1.2712e-05
7:100920775 T C 1.358842 1.6107e-05
7:100922172 G A 0.508689 1.3759e-06
7:100931663 A G 0.912872 4.3241e-06
7:100932330 A G 0.304588 -6.5541e-06
7:100938654 G A 0.038934 3.5840e-06
7:100954700 C T 0.326167 1.8835e-06
7:100955354 A C 0.027327 1.0568e-05
7:100958324 C A 0.161275 -1.1767e-05
7:100962692 C T 0.925645 6.5545e-07
7:100965596 A G 0.111770 -2.2690e-05
7:100971604 G A 0.367856 1.3263e-05
7:100976244 T C 0.124068 -1.5321e-05
7:100981032 T C 0.043332 4.4657e-05
7:100988184 A C 0.241425 -2.7750e-05
7:100993482 A G 0.082100 -2.8795e-05
7:100995632 G A 0.501237 1.3457e-05
7:100998299 A G 0.112254 -1.4629e-05
7:101007777 T C 0.997296 1.3223e-05
7:101009081 C T 0.132904 -2.0097e-05
7:101009311 C A 0.076709 -3.7831e-06
7:101012069 T C 0.035795 -7.5458e-06
7:101014397 A G 0.366817 3.0050e-05
7:101015805 A G 0.353019 3.3024e-06
7:101022276 A G 0.027070 5.7008e-06
7:101029511 G A 0.154135 -7.5727e-06
7:101042108 T G 0.183503 -1.6328e-05
7:101043458 A G 0.538138 3.9465e-06
7:101045216 T C 0.061713 1.1114e-05
7:101051925 C T 0.569675 -1.5892e-05
7:101057493 C A 0.469278 -7.8378e-06
7:101057535 T C 0.089608 -2.7639e-05
7:101058044 C G 0.038557 2.1023e-05
7:101067089 C T 1.323885 1.2832e-05
7:101068628 A G 0.155550 -2.2900e-05
7:101070104 T C 1.066487 -1.2396e-05
7:101075067 A G 0.056205 2.5453e-05
7:101079665 T C 0.098920 4.1496e-05
7:101083110 T C 0.086690 -2.0048e-05
7:101084394 A G 1.142878 -5.8259e-06
7:101095979 C T 0.271981 -2.2139e-05
7:101102015 A G 0.654167 1.5191e-05
7:101104141 T C 0.950829 -3.2381e-06
7:101105017 A C 0.151849 -6.1148e-05
7:101105107 T G 0.037259 -9.3878e-06
7:101109296 A G 0.711131 1.8392e-05
7:101113893 T C 0.105197 -3.2989e-06
7:101117321 G A 0.026694 -3.2677e-05
7:101127455 C T 0.940358 -1.3876e-05
7:101131052 A G 0.054082 -4.1323e-06
7:101131248 G A 0.771971 1.4196e-05
7:101138662 A G 0.069603 4.2381e-06
7:101139554 A T 0.081214 -1.4886e-05
7:101141971 A G 0.257212 -2.2850e-06
7:101144146 C G 1.641167 -2.2260e-05
7:101146427 T C 0.086651 -1.9800e-05
7:101153000 G A 0.070571 1.5115e-06
7:101153655 T C 0.198817 -1.2913e-05
7:101162544 T C 0.043004 -1.4956e-05
7:101163389 T C 0.033809 -1.5883e-05
7:101166726 G A 0.523695 -4.5324e-05
7:101167622 A G 0.232385 -1.2317e-05
7:101168283 C T 0.680990 2.7324e-05
7:101170236 T C 0.021374 -4.9320e-05
7:101171761 T C 0.127210 1.2036e-05
7:101172459 C T 0.048132 4.8892e-06
7:101176898 T C 0.146812 -4.8473e-05
7:101180254 C T 0.062411 -2.7525e-06
7:101180671 A C 0.150259 -9.2517e-05
7:101180873 T C 0.119683 -7.1649e-05
7:101192113 C A 0.752554 -5.1474e-06
7:101194424 T C 0.750360 -3.4021e-06
7:101196966 C T 1.074177 4.2349e-06
7:101197029 T C 0.450131 5.3573e-06
7:101198925 G T 0.086430 2.0923e-05
7:101200765 T C 0.332113 -2.4807e-06
7:101202840 A G 0.131174 3.2240e-05
7:101202958 A G 0.373306 -1.7376e-05
7:101204525 A T 1.920922 -3.1407e-05
7:101207035 C T 0.316127 3.1586e-06
7:101208273 T C 0.067740 -3.1678e-05
7:101209730 T C 0.038521 7.2501e-06
7:101210798 A G 0.067234 -4.0849e-05
7:101213876 C T 0.164349 -9.6714e-05
7:101220194 A G 0.812102 2.1703e-05
7:101221320 A G 0.036662 1.6987e-05
7:101224113 C T 0.060080 1.9876e-05
7:101229420 T G 0.415028 -1.4718e-05
7:101229810 T C 0.055371 -1.0621e-05
7:101231407 C T 1.857434 -6.0869e-05
7:101234478 T G 0.185113 3.5958e-05
7:101242442 T C 0.056351 -9.5865e-06
7:101249594 T G 0.072476 -4.2158e-05
7:101251308 C T 0.073544 -1.5784e-05
7:101252554 T C 0.634673 -3.9930e-06
7:101256140 G C 0.027797 -2.5435e-05
7:101257574 C T 1.842620 -6.1104e-05
7:101260030 A G 0.039489 2.1556e-06
7:101260932 T C 0.049187 -4.6451e-05
7:101263922 G T 0.449180 -1.4156e-05
7:101268051 A C 0.030641 6.2238e-05
7:101268128 G C 0.048431 4.6813e-06
7:101268929 A C 0.739662 -1.3239e-05
7:101276275 T C 0.295880 2.0417e-05
7:101276964 T C 0.671113 -1.5368e-06
7:101277158 A C 0.049070 -1.9934e-05
7:101284857 T C 1.935554 -4.2868e-05
7:101284930 A C 1.125756 3.1337e-06
7:101288382 A G 0.078458 2.8123e-05
7:101288694 C T 0.791394 -1.8995e-05
7:101306540 G T 1.931045 -7.7303e-05
7:101331902 T C 0.034289 -1.2313e-05
7:101337979 G A 0.356070 9.2757e-06
7:101339620 T C 0.625591 2.5532e-05
7:101345106 T C 0.077215 1.4545e-05
7:101348744 T C 0.111072 -4.7580e-05
7:101349009 T C 0.544117 -1.6192e-05
7:101350205 A C 0.388172 -1.0438e-05
7:101350609 A G 0.030556 2.6216e-05
7:101351821 A T 0.277025 1.2434e-05
7:101356274 A G 0.046750 3.7086e-06
7:101362113 G A 0.036126 3.7490e-05
7:101364177 A G 0.036522 -4.1361e-05
7:101372904 A G 0.682743 -2.5081e-05
7:101375879 C T 1.525863 -1.6171e-05
7:101376839 G A 0.182714 -2.1251e-05
7:101376995 T C 0.028972 -9.1642e-06
7:101378166 C G 0.070253 4.4687e-05
7:101385395 C T 0.055276 -6.6258e-06
7:101385552 A G 0.181214 5.5418e-05
7:101390350 G T 0.157296 7.0648e-06
7:101392745 G A 0.313427 -1.4786e-05
7:101393645 A G 0.044458 2.3332e-05
7:101394974 T G 0.052495 5.0281e-05
7:101396648 T C 0.023169 -1.1773e-05
7:101397898 A G 0.025921 5.7462e-06
7:101404786 A G 0.132842 -5.4561e-05
7:101412889 G A 0.770351 7.5766e-07
7:101419102 G A 0.269777 5.4861e-06
7:101419454 T C 0.027447 -2.0452e-05
7:101434494 G A 0.544666 1.4838e-05
7:101436847 A G 1.062550 2.1003e-05
7:101447626 A G 0.279754 1.5679e-05
7:101449071 A G 0.034380 -1.4573e-05
7:101454616 T C 0.372235 -8.6998e-06
7:101458144 C A 0.342769 -1.9527e-06
7:101473645 G T 0.382173 1.3443e-05
7:101478402 A G 0.079468 3.7688e-05
7:101489941 T C 0.064079 -4.5640e-05
7:101496532 T G 0.648350 -9.8399e-06
7:101500996 G A 0.142456 -1.8352e-06
7:101501549 T C 0.037155 -1.5967e-05
7:101505933 A G 0.131940 -3.6479e-06
7:101506115 C T 0.565533 3.6378e-05
7:101506462 G A 0.035782 -2.2940e-05
7:101515339 G T 0.023857 -1.4164e-05
7:101528077 G A 0.088605 4.5588e-05
7:101529912 T C 1.167900 1.3600e-05
7:101534356 A G 0.066601 1.5020e-05
7:101535245 C T 0.038145 -2.6550e-06
7:101536726 C A 0.280167 -2.5279e-06
7:101536886 A G 0.222472 -1.9628e-05
7:101540475 T C 0.065199 -2.7045e-05
7:101542161 T C 0.055487 -5.8648e-06
7:101545942 A G 0.037363 2.5655e-05
7:101546267 G T 0.042033 -6.7747e-05
7:101546316 T C 0.279135 -2.3580e-06
7:101546782 G A 0.120368 3.3744e-05
7:101548273 A C 0.132663 -8.1681e-06
7:101558899 C T 1.687992 -4.7198e-05
7:101559889 A G 0.038908 -1.0580e-04
7:101561492 T C 0.154690 2.1581e-05
7:101572540 A G 0.063274 -2.9510e-05
7:101587392 A G 1.101192 -8.5327e-05
7:101592038 A G 0.268689 1.2332e-05
7:101599049 G A 0.032169 -5.4884e-07
7:101608239 G A 1.731388 -1.3115e-05
7:101608825 G A 0.062184 4.8750e-06
7:101615100 G A 0.375120 1.5480e-05
7:101626768 A G 0.507138 -1.5043e-05
7:101630684 C A 0.424090 -1.9291e-05
7:101642837 A C 0.036207 -2.0785e-05
7:101650302 G A 1.062216 -1.1881e-06
7:101656971 T C 0.126717 -9.7134e-06
7:101662356 A G 0.116921 4.8163e-05
7:101668533 G C 0.087537 -2.3472e-05
7:101669053 T C 0.316416 -1.0592e-05
7:101671294 A G 0.570318 2.4514e-05
7:101671793 T G 0.351851 -1.1352e-05
7:101703703 A C 0.336310 -3.5199e-06
7:101704762 G A 0.077114 -1.1555e-05
7:101714100 A G 0.035782 6.7108e-06
7:101715222 A G 1.644322 -4.4126e-05
7:101717185 A G 0.048665 -1.4622e-06
7:101721855 C T 0.773208 2.8906e-05
7:101731264 C A 0.077069 -1.0816e-05
7:101736364 T C 0.121365 -9.8544e-06
7:101740993 T C 1.160383 -1.5294e-05
7:101758564 T C 0.092623 2.4909e-05
7:101765941 G C 0.075069 1.9370e-05
7:101768546 C T 0.374023 -1.5819e-05
7:101771546 A G 1.189144 -1.5917e-05
7:101776509 A G 0.037139 -8.7083e-06
7:101782668 G A 0.060729 -1.0772e-05
7:101784738 A G 0.024616 -4.9718e-06
7:101788475 A G 0.582194 -3.5509e-05
7:101792401 A G 0.189326 2.6656e-06
7:101796084 T C 0.092973 -1.4777e-05
7:101809851 G A 0.532189 1.3168e-05
7:101815825 T C 0.132683 -2.1952e-05
7:101817435 C T 0.032173 2.8178e-05
7:101818796 T C 0.125552 -6.1511e-05
7:101825367 T C 0.788031 9.9011e-06
7:101834007 T C 0.096820 -3.6710e-05
7:101835352 T C 0.296688 -2.2548e-05
7:101842569 T C 0.769868 3.0548e-06
7:101854168 A G 1.095891 6.6414e-06
7:101855439 G A 0.046162 -1.4251e-05
7:101858184 G C 1.889457 4.7944e-06
7:101893646 T C 0.109345 -1.3563e-06
7:101896232 G A 1.611494 5.3648e-05
7:101896983 A G 0.146393 -2.6220e-05
7:101900110 C G 1.890905 -2.7443e-06
7:101901733 C T 1.884062 1.7792e-05
7:101907669 G A 1.239724 3.5154e-05
7:101907802 A G 0.939151 7.1224e-05
7:101908229 C G 0.450040 4.0574e-05
7:101916798 A C 0.298110 -3.2811e-05
7:101917521 A G 1.127171 2.0420e-05
7:101921289 G A 0.061401 -3.9421e-05
7:101928176 A G 0.295377 5.6273e-05
7:101928495 C G 1.274980 3.4517e-06
7:101931936 A G 0.035172 4.0554e-06
7:101933294 G A 1.452358 -1.9544e-05
7:101939603 A G 0.098365 3.9485e-05
7:101949128 T C 0.737091 -2.4895e-05
7:101950500 G A 1.394420 -4.0162e-05
7:101957518 A C 0.631498 2.1007e-05
7:101958510 A G 0.755492 4.8784e-05
7:101960149 C T 1.419260 3.3238e-05
7:101961132 A G 0.124604 2.1958e-05
7:101961839 T C 0.045360 -9.9476e-06
7:101966861 G A 0.129979 2.6500e-05
7:101972433 T C 0.035788 -3.0176e-05
7:101972595 C A 0.436447 -2.8276e-06
7:102030384 G T 0.036120 -2.8297e-05
7:102035662 C G 0.115370 -1.0462e-05
7:102036877 G T 0.155501 4.1553e-05
7:102041433 G A 0.036548 1.1353e-05
7:102041477 A G 0.111666 1.6872e-05
7:102048536 G A 0.154076 3.4591e-05
7:102050768 A G 0.310827 7.4501e-06
7:102053414 A C 1.037009 -1.3453e-05
7:102053683 G C 0.140012 -3.6980e-05
7:102056611 A G 0.046568 4.4304e-06
7:102065651 T C 0.505375 -8.4857e-06
7:102075315 A G 0.020913 -1.9174e-05
7:102082286 G A 1.202121 1.0215e-06
7:102092001 C T 0.149905 2.6847e-05
7:102095244 A G 0.045714 2.0936e-05
7:102097222 T C 0.111890 -1.4272e-05
7:102098010 A G 0.320048 -3.1269e-08
7:102103294 A G 0.290232 -9.8508e-06
7:102104108 T C 1.304923 -1.0676e-05
7:102104109 G A 0.048863 2.2382e-06
7:102110644 T C 0.071275 -2.8691e-05
7:102111183 T C 1.456538 1.1957e-05
7:102111980 T C 0.095223 -3.3798e-06
7:102113909 T C 1.552044 1.1133e-05
7:102114090 C T 0.050531 -1.2830e-06
7:102332448 G C 0.112715 -1.0684e-05
7:102339168 T C 1.782293 9.5627e-06
7:102339500 A G 1.299664 1.3088e-05
7:102341967 C T 0.081250 2.1474e-05
7:102347864 A C 0.031027 2.6978e-06
7:102376026 A G 1.667319 1.6712e-05
7:102378009 A G 1.590331 1.8907e-06
7:102389124 T C 0.258420 -1.5375e-05
7:102402610 C T 0.083914 3.6966e-06
7:102402630 A T 0.028797 -6.8540e-08
7:102409178 T G 0.037723 2.6637e-05
7:102427889 T C 0.370505 1.0746e-04
7:102440184 C T 0.907179 1.8119e-05
7:102464882 C T 0.067169 -9.3543e-06
7:102466741 T G 0.675612 5.5836e-05
7:102471213 C T 0.305234 -9.3370e-06
7:102476358 A G 0.121611 4.0455e-05
7:102483081 T C 0.042988 -1.7251e-06
7:102491286 T C 0.119232 3.6661e-06
7:102498891 T C 0.082496 2.9589e-05
7:102503205 T C 0.100728 -9.0183e-06
7:102514322 G C 0.044942 2.9972e-05
7:102526866 T C 0.221703 -1.9815e-07
7:102527517 A G 0.714604 4.4692e-05
7:102549989 G A 0.031764 -1.3928e-05
7:102551868 T G 0.049703 -9.6688e-05
7:102553366 C T 0.065115 3.6818e-06
7:102555920 C G 0.337121 1.6655e-04
7:102558003 C A 0.079503 2.4919e-05
7:102569146 T C 0.146254 -1.9232e-06
7:102570188 A G 0.046146 -5.7518e-08
7:102574715 G A 0.123672 -2.0120e-05
7:102574920 C G 0.220593 -4.5895e-06
7:102585272 C T 0.025304 -9.7765e-06
7:102587610 C T 0.343749 -1.4259e-05
7:102627805 G A 0.324888 6.9065e-05
7:102670915 G A 0.021101 3.2937e-06
7:102671023 G A 0.586229 2.3256e-05
7:102726630 A G 0.046208 2.9780e-05
7:102729412 T G 0.046782 -2.8295e-06
7:102745951 G A 0.191306 -5.3821e-08
7:102746078 C A 0.146572 3.0450e-05
7:102753828 C T 0.051307 -1.7556e-05
7:102760511 C A 0.206464 -7.8589e-07
7:102764314 C A 0.047042 1.6089e-05
7:102769837 C T 1.927313 -4.0164e-05
7:102772511 A G 0.252188 5.4858e-05
7:102773842 T C 0.044510 -5.1912e-06
7:102774076 T C 1.342860 -3.8162e-05
7:102780352 G C 0.123978 -1.2017e-06
7:102785784 T C 0.135393 -2.0493e-05
7:102797696 A G 0.070973 2.9660e-05
7:102798779 C A 1.813427 -3.9819e-05
7:102801900 C T 0.020267 1.6231e-06
7:102851861 A G 0.244862 5.1301e-05
7:102866033 C T 0.039447 -1.9854e-05
7:102896211 T C 0.245518 4.9119e-05
7:102932099 C T 0.036288 1.0239e-06
7:102939887 G A 0.058464 1.9131e-05
7:102943473 C A 0.058087 -6.9746e-06
7:102952123 T G 0.174853 2.5819e-05
7:102953757 G C 0.069730 3.5483e-05
7:102974058 C T 0.247540 4.9231e-05
7:102981904 T G 0.072866 8.9399e-06
7:102994236 A C 0.106151 1.6580e-06
7:102997928 G A 0.076774 4.4858e-05
7:103006613 A G 0.037129 1.0451e-05
7:103007599 C T 0.222677 8.2211e-06
7:103008646 C T 0.090750 2.0131e-05
7:103025523 A G 0.043345 3.2387e-05
7:103026091 T G 0.165923 2.3404e-05
7:103033496 C T 0.045873 2.4568e-05
7:103039138 T C 1.628421 -2.6818e-05
7:103052731 T C 0.471505 3.4381e-05
7:103055697 T C 0.079974 3.6517e-05
7:103056920 C G 0.221424 2.1470e-05
7:103056973 A G 0.031666 -1.1440e-07
7:103058720 T C 0.336690 1.1158e-05
7:103060699 A G 0.198658 1.4131e-05
7:103062016 C T 0.027651 -1.1915e-05
7:103062387 C T 0.142417 2.7393e-05
7:103064037 G C 0.717211 1.6606e-05
7:103071093 C T 0.091623 -8.1676e-06
7:103073367 T G 0.138594 8.9245e-07
7:103076691 C A 0.415758 1.3863e-05
7:103085688 A G 0.107823 3.1792e-05
7:103103937 T C 0.030235 1.1527e-05
7:103113757 A G 0.052177 3.9729e-06
7:103114096 C T 0.505151 -1.3572e-05
7:103120050 G A 0.080574 -3.3118e-06
7:103128083 T C 0.347154 -2.0974e-05
7:103128672 G C 0.121241 -3.0436e-05
7:103135431 T C 0.610342 -1.2454e-05
7:103139889 C A 0.064926 2.1932e-05
7:103153197 A G 1.971641 1.4566e-05
7:103153462 C A 1.290346 -1.0918e-05
7:103153771 T C 0.308717 -2.1011e-05
7:103173864 A G 0.158753 -2.5182e-05
7:103178627 A G 0.264015 -6.9664e-06
7:103179595 G A 0.043572 -2.6896e-06
7:103188061 T C 1.600705 -5.1896e-05
7:103191428 T C 1.093379 -5.0304e-05
7:103192058 C T 0.182698 -4.2585e-06
7:103192532 T C 0.510098 1.9536e-05
7:103192716 T C 0.159325 1.6098e-05
7:103193651 C T 1.080318 -3.1192e-05
7:103195900 G A 0.070155 -1.0666e-04
7:103201263 C T 0.518446 4.3159e-05
7:103204766 G A 0.240259 1.0182e-05
7:103205194 T C 0.031199 1.4040e-05
7:103207369 C T 0.073771 -2.3354e-05
7:103208897 T C 1.478451 5.3454e-05
7:103215464 C T 0.092967 -1.8204e-05
7:103217338 G A 1.026944 1.5843e-05
7:103231290 A C 1.473024 3.4893e-05
7:103234202 T C 0.037152 -1.8231e-05
7:103245695 C T 0.158802 2.8325e-04
7:103251161 C G 0.223436 -1.7259e-05
7:103256966 C T 0.067013 2.7963e-07
7:103257423 G A 0.021656 -4.5155e-06
7:103259237 G A 0.051615 1.8950e-05
7:103263032 C T 0.031127 3.4363e-06
7:103268345 G A 0.032679 2.2350e-05
7:103273012 A T 0.022802 1.8154e-05
7:103278663 T C 0.032611 -8.4145e-06
7:103283106 C T 0.059308 -3.0142e-05
7:103284460 T C 0.040414 8.9422e-06
7:103288364 C T 0.818419 4.8624e-05
7:103291921 A C 0.094940 -1.7435e-06
7:103292112 G T 0.072268 8.5498e-05
7:103292201 A G 0.033315 7.5459e-06
7:103307425 C A 0.493307 2.6161e-05
7:103314340 T C 0.070386 8.6932e-05
7:103325802 T C 0.057071 -6.5047e-05
7:103343420 T C 0.031251 1.1350e-05
7:103356820 G T 0.059272 -1.7384e-05
7:103360222 G A 0.122166 1.1772e-05
7:103362288 T C 0.551872 -1.1049e-05
7:103368245 C T 0.220677 2.8164e-05
7:103370579 G A 0.023367 1.3512e-05
7:103370854 C A 0.127038 6.6910e-06
7:103373051 C T 1.198784 1.2585e-05
7:103374828 C T 0.034438 1.5151e-07
7:103376166 A C 0.086414 -3.1199e-05
7:103378062 G A 0.319795 -4.7025e-06
7:103378397 A G 0.156718 -3.1276e-05
7:103390225 T C 0.051106 -9.0208e-06
7:103391003 A G 1.115626 2.7839e-05
7:103393773 C T 0.089991 -1.1874e-05
7:103394799 G A 1.178436 -1.1239e-06
7:103395435 T C 0.060583 -1.8520e-06
7:103396639 T C 0.110352 6.0091e-05
7:103397373 T C 1.684350 1.0819e-04
7:103397471 T C 0.035451 -1.0013e-05
7:103397666 T G 1.342957 3.6329e-05
7:103397953 G C 0.877139 2.2004e-05
7:103398219 C T 0.323193 2.2438e-05
7:103398483 A G 0.721300 2.7623e-06
7:103401172 C T 0.386487 7.9213e-06
7:103404693 T C 0.043660 3.4465e-07
7:103404815 A G 0.314342 3.2466e-05
7:103421832 T C 0.055140 -9.4143e-06
7:103424513 T C 0.086332 4.4602e-05
7:103433290 A C 0.023688 2.4194e-05
7:103435330 C A 1.314816 3.2847e-06
7:103438880 C T 0.484290 1.2393e-05
7:103444010 A G 0.032225 -5.5273e-05
7:103446450 A G 0.176910 4.9553e-05
7:103450867 C T 1.955191 1.2466e-05
7:103451593 T C 0.127814 1.1360e-05
7:103454851 C T 0.071045 -3.6907e-05
7:103457817 A G 0.938027 1.2344e-05
7:103478071 C A 0.883433 -2.8186e-05
7:103487233 C T 0.236429 -2.2624e-05
7:103488080 G A 0.209031 1.1022e-05
7:103490604 G A 0.091415 -1.5143e-05
7:103495424 C G 0.035055 6.1051e-06
7:103501546 A G 0.310999 -2.7133e-06
7:103503850 C T 0.085498 8.9426e-06
7:103510477 G A 0.022701 7.2401e-06
7:103527369 T C 1.608024 -2.8953e-05
7:103527952 G A 0.513623 -5.4557e-05
7:103537073 C T 1.634027 -3.0593e-05
7:103538333 G A 0.166228 2.4388e-05
7:103538462 A G 0.094006 -8.9308e-06
7:103543392 T C 0.734053 -8.1967e-06
7:103546038 A C 0.096670 -3.3598e-05
7:103553960 A C 0.290213 -1.7325e-05
7:103555430 G A 0.023019 -2.1034e-05
7:103561412 A G 1.609608 2.4211e-05
7:103562111 T C 0.030543 -1.5472e-05
7:103563145 T C 0.748705 -2.4613e-06
7:103563406 C T 0.056000 1.5346e-05
7:103569402 C T 0.897964 1.7637e-05
7:103573436 A G 1.424927 1.0148e-05
7:103575173 T C 1.852704 -6.8175e-06
7:103575358 T C 0.022977 2.0427e-06
7:103575585 G A 1.026918 3.0439e-05
7:103580446 C T 0.263999 -4.3101e-06
7:103581626 G A 1.595382 5.4134e-06
7:103583059 C T 0.038427 2.0920e-05
7:103583760 A G 1.653924 2.8191e-05
7:103587872 C T 0.754005 -1.4183e-05
7:103589901 G A 0.672668 -2.1069e-05
7:103592934 C T 0.077468 -8.2169e-05
7:103599905 T C 0.161136 -1.0945e-05
7:103600365 A C 0.249309 -9.3240e-06
7:103601362 C T 1.313248 1.0096e-05
7:103621551 A G 1.329584 6.6269e-06
7:103624106 G A 0.029102 -3.1213e-05
7:103625877 C T 1.255641 1.1139e-05
7:103628036 T C 0.259049 -1.2063e-06
7:103640697 G A 0.583733 -6.0366e-05
7:103643258 A G 0.035052 -1.5319e-05
7:103647344 A G 0.250081 -4.8926e-05
7:103648163 G T 0.202413 6.3865e-06
7:103651817 T C 0.101614 2.6637e-06
7:103654424 A G 0.834771 5.8689e-06
7:103658497 T C 0.023837 3.8055e-06
7:103660142 C T 0.135231 -2.0128e-05
7:103667914 A G 0.080503 -6.5028e-07
7:103669970 G A 0.036337 -4.3988e-06
7:103681973 G A 0.161921 -2.9595e-05
7:103682022 A C 1.838809 -1.4427e-05
7:103685475 C T 0.130784 -6.9367e-06
7:103690444 T C 0.025548 -1.9750e-05
7:103705104 T C 0.041381 5.9558e-06
7:103709197 C T 0.104327 2.5527e-06
7:103730378 G T 0.412337 1.4450e-05
7:103733264 A G 0.984534 6.4662e-06
7:103744929 T C 0.384780 -2.1674e-05
7:103750626 A G 0.027135 3.1851e-05
7:103755618 T A 0.451475 1.0450e-05
7:103762906 A G 0.362286 2.2771e-05
7:103763083 C T 0.077497 2.1882e-05
7:103771985 C T 0.162681 -2.8035e-05
7:103779411 G A 0.050547 -2.9179e-05
7:103785741 T C 0.322051 -1.3804e-05
7:103803842 A G 1.555981 1.4769e-06
7:103804914 C T 0.080052 2.1034e-05
7:103811841 A G 1.182363 -7.5698e-06
7:103813522 T C 0.426044 2.0403e-05
7:103828290 G A 0.027041 -2.7131e-05
7:103833092 C T 0.081769 1.7386e-05
7:103834258 C A 0.125834 1.7850e-05
7:103843108 G T 0.119998 -1.1447e-05
7:103847421 C T 0.363000 9.4489e-06
7:103849590 C T 0.462251 3.3022e-06
7:103858834 C T 0.461530 3.3435e-06
7:103869191 G A 0.359199 1.2119e-05
7:103870582 C T 0.114195 1.0615e-05
7:103871529 T G 0.525337 -9.3778e-06
7:103877477 G A 0.227870 5.3101e-05
7:103880245 T C 0.785587 -6.7923e-06
7:103881737 T G 0.062550 2.3771e-05
7:103884078 T C 0.222586 -3.1806e-06
7:103889797 G A 0.615818 -1.6601e-05
7:103896486 C T 0.160905 1.8406e-05
7:103896757 T C 0.103373 1.7381e-05
7:103899860 C T 0.028790 6.9436e-06
7:103902438 T C 0.137406 -1.9089e-07
7:103902995 G A 0.151337 -1.4866e-05
7:103904428 T C 0.775798 -2.7870e-05
7:103905967 C G 0.047665 2.3907e-05
7:103909169 T C 0.029313 2.3848e-05
7:103916355 C T 0.209054 -2.1818e-05
7:103939881 T C 0.044208 -1.8111e-05
7:103943613 G A 0.062417 -4.4274e-05
7:103948227 A G 0.097946 1.5798e-05
7:103952871 C T 0.054157 1.2504e-05
7:103962110 C T 0.858807 -2.4756e-05
7:103972587 A G 0.238695 1.8376e-05
7:103982431 G T 0.022068 -6.5221e-06
7:103989493 A C 0.785750 -1.3143e-05
7:103995723 G A 0.151798 4.2766e-06
7:103997606 A G 1.030527 -3.8811e-05
7:103999524 A G 0.045779 -8.6404e-06
7:104000657 A G 0.196457 -8.0034e-06
7:104008260 A G 0.117632 1.6207e-05
7:104009416 G A 0.094953 2.2639e-05
7:104023680 A G 0.167131 7.0397e-06
7:104027613 G A 0.208006 3.1911e-05
7:104034397 A G 0.107674 -6.5311e-06
7:104055711 A G 0.170617 1.3655e-05
7:104065591 A G 0.040693 -7.9549e-06
7:104067369 G A 0.069636 1.4787e-05
7:104076577 C T 0.048496 -7.0122e-06
7:104078323 T G 0.308289 3.5695e-07
7:104084280 G T 1.832937 2.7292e-05
7:104087323 A C 0.364500 3.3307e-05
7:104088500 C T 1.630261 3.5044e-06
7:104091887 C G 0.049924 1.0073e-05
7:104094506 C T 0.191036 -1.4155e-05
7:104110492 T C 0.838368 1.3747e-06
7:104112954 G A 0.085781 -7.9821e-05
7:104113717 C T 1.114441 3.2602e-05
7:104117921 G A 0.274337 4.2044e-07
7:104119163 A G 0.120917 8.2422e-06
7:104122692 T C 0.968934 -2.4687e-06
7:104123918 G A 0.367625 4.6510e-05
7:104130830 A G 0.136357 -1.7399e-06
7:104133882 C A 0.103814 -3.1138e-06
7:104138686 C A 0.090617 -2.0702e-05
7:104139312 G A 0.076296 -3.9553e-06
7:104141309 C A 0.187959 5.1589e-06
7:104143118 T G 0.147481 1.6136e-05
7:104145122 C T 0.214023 -1.9084e-06
7:104152760 C T 0.772240 -3.5483e-06
7:104154817 C T 1.433480 3.3998e-05
7:104158491 G A 0.109816 9.0102e-06
7:104163940 A G 0.093675 1.1471e-05
7:104164878 A G 0.140028 -5.6036e-07
7:104169800 G A 1.144131 -2.3925e-05
7:104173834 C G 1.446467 -8.4296e-06
7:104174623 T C 0.292309 -4.5554e-05
7:104175057 A C 0.040261 -3.9121e-05
7:104187750 C A 0.101127 -5.8159e-05
7:104191153 G A 0.545227 6.6862e-05
7:104204740 T C 0.056484 -3.0301e-05
7:104207978 T C 0.036194 -2.3633e-06
7:104215791 T C 0.519235 -8.4627e-05
7:104215886 A G 0.064644 -3.8624e-05
7:104218482 G A 0.077228 -3.4242e-05
7:104240876 T C 0.070421 -1.2492e-05
7:104243376 G A 0.305676 1.8628e-05
7:104246719 T C 0.471722 3.6579e-05
7:104249228 T C 0.077533 -3.4520e-06
7:104251851 A G 0.098764 -2.6392e-05
7:104254611 A G 0.032997 8.6313e-06
7:104265556 A G 0.038158 9.0512e-06
7:104269618 T G 1.494975 4.8659e-06
7:104271093 T C 1.458882 -3.2907e-05
7:104280259 G A 0.048937 3.9161e-06
7:104289556 A G 0.040248 2.8303e-05
7:104289645 C T 0.299025 1.3329e-06
7:104294485 C T 0.267424 -3.6994e-05
7:104314783 T G 0.337433 -9.1760e-05
7:104318549 A G 0.057435 5.0389e-06
7:104323214 T G 1.005875 -1.6750e-05
7:104325456 A G 0.043828 -3.7153e-06
7:104336817 G T 0.122702 2.2496e-06
7:104339792 G T 0.138954 3.5495e-05
7:104340931 A G 0.045614 1.1527e-05
7:104350807 C T 0.059246 6.2483e-06
7:104360520 G A 0.175554 8.6830e-06
7:104362704 A G 0.295065 1.9269e-05
7:104366640 G A 0.818175 1.1561e-05
7:104402709 A G 0.485300 1.6508e-05
7:104409059 A G 0.636643 -2.0845e-05
7:104410863 C A 0.196730 -9.9237e-06
7:104413055 C T 1.591036 -5.7044e-05
7:104414109 T C 0.546074 1.2504e-05
7:104416558 C T 0.443110 -1.5412e-05
7:104416645 G A 0.987896 -5.1250e-07
7:104417771 A G 0.036168 2.8198e-05
7:104418331 A T 0.040709 -7.1877e-05
7:104419449 T C 0.336274 1.6281e-05
7:104426845 T C 0.274902 -1.0492e-05
7:104428715 T C 0.046668 1.1936e-05
7:104431188 T C 1.365990 1.0017e-05
7:104435682 G A 0.055624 9.9862e-09
7:104436937 G C 0.077747 7.0522e-06
7:104450896 C G 0.394131 3.6558e-05
7:104456846 G A 0.048243 1.8206e-05
7:104457800 G T 0.796789 -2.2752e-06
7:104460747 G A 0.289479 -5.3044e-05
7:104461589 A G 0.348381 4.3054e-04
7:104463460 T C 0.033426 -2.3888e-05
7:104467535 A G 0.027232 4.8747e-06
7:104491331 G T 0.433688 -4.7585e-05
7:104499350 G A 0.389781 5.4748e-06
7:104500549 G A 0.629249 6.7162e-06
7:104503813 A G 0.029199 -6.5774e-06
7:104513624 A C 0.029985 -2.3428e-07
7:104524383 T C 0.052946 -1.0089e-05
7:104526245 G A 0.267732 3.4316e-05
7:104526534 A G 0.086323 -1.8622e-05
7:104528518 A G 0.033305 5.1083e-05
7:104536055 A G 0.077725 5.8066e-05
7:104536482 C T 1.072943 -4.3068e-05
7:104539890 G A 0.033497 -3.1064e-05
7:104540979 G A 0.060025 6.2480e-06
7:104548632 G C 0.109608 1.4989e-04
7:104572121 T G 0.148263 3.2566e-06
7:104576138 T C 0.119476 3.9077e-05
7:104578265 C T 0.081720 3.6569e-05
7:104584410 T C 0.805942 3.1841e-05
7:104594348 A G 1.610608 -6.6402e-06
7:104605104 C G 1.582093 -1.6342e-05
7:104610820 T C 0.050456 -2.4424e-05
7:104614664 G A 0.256576 -5.5964e-06
7:104630211 C G 0.033247 -1.5613e-05
7:104635467 C T 0.162934 -9.1619e-05
7:104642579 T C 0.021468 3.6384e-06
7:104647570 C G 0.190686 2.9499e-05
7:104668546 T C 0.047061 3.6768e-05
7:104670433 A G 0.230613 3.6441e-05
7:104680015 T C 0.076929 5.4226e-05
7:104692605 T G 0.062813 -1.0225e-05
7:104706702 G A 0.053842 -4.5364e-06
7:104725105 A G 0.963942 1.0914e-05
7:104726554 A G 0.061216 9.0685e-06
7:104735140 A G 0.043361 1.7699e-05
7:104745295 C T 1.415284 4.3665e-07
7:104747899 T G 0.089306 4.5793e-06
7:104748764 G A 0.022062 6.0738e-05
7:104750240 C A 0.096531 1.9317e-05
7:104752798 A G 0.024039 4.5360e-05
7:104755514 A C 0.317805 2.1125e-05
7:104762909 A G 0.042248 -5.3229e-05
7:104764594 T C 0.023049 -6.0919e-07
7:104768111 T C 0.046996 2.3509e-05
7:104769796 A C 0.179355 -3.6092e-05
7:104774936 A G 0.031721 -8.7781e-06
7:104775976 A G 0.021536 -1.0397e-06
7:104783827 T C 0.038891 2.3559e-06
7:104793841 T G 1.774324 -4.4703e-05
7:104801235 T G 0.115616 1.8670e-06
7:104810828 C T 0.223183 -3.6644e-05
7:104817710 A G 0.031910 -2.4285e-07
7:104818752 C A 0.067471 -1.5934e-05
7:104818964 A C 0.033958 -1.3204e-05
7:104827010 A G 0.064800 -1.7319e-05
7:104827587 T C 0.145874 -1.4588e-05
7:104862583 T C 0.025220 -1.1944e-05
7:104875311 T G 0.090523 -8.4380e-06
7:104890023 T G 0.027476 2.1263e-05
7:104892139 C T 1.854668 9.3431e-06
7:104904642 C T 0.032861 -1.2771e-05
7:104905057 C T 0.373056 -2.7356e-05
7:104918169 G A 1.062164 -6.9328e-06
7:104925323 C T 0.053053 -1.8792e-05
7:104944597 T G 0.027927 2.3831e-05
7:104965764 T C 0.037369 1.5053e-05
7:104971823 T C 0.246576 2.1358e-05
7:104983411 A C 0.174726 -2.1556e-05
7:105026310 A G 0.063505 -9.4386e-06
7:105028238 A G 1.088669 3.4338e-06
7:105042368 G C 1.158614 -2.6847e-05
7:105045638 G T 0.148123 -3.6783e-05
7:105066159 C T 0.020238 -1.2051e-05
7:105073788 A G 1.301115 5.3175e-06
7:105080046 C T 0.198531 -3.1075e-06
7:105088872 A G 0.106755 1.0117e-05
7:105091210 T C 0.156637 -8.1343e-06
7:105094697 G A 0.074245 -3.1106e-05
7:105094933 A G 1.967289 -1.1840e-05
7:105103372 G C 0.328542 -3.1620e-05
7:105103841 G C 0.048395 -2.4326e-06
7:105104480 C T 0.539833 2.2565e-06
7:105107249 T C 0.055195 1.1901e-05
7:105110990 T C 0.240811 5.1161e-05
7:105113547 T C 0.178056 2.7093e-05
7:105116448 T C 0.134575 2.2853e-05
7:105120480 A G 0.070746 2.8053e-05
7:105120583 C T 0.042131 3.7389e-07
7:105122960 C T 0.547658 -2.4871e-05
7:105123148 T C 0.442536 -2.6548e-05
7:105128508 A C 0.067237 4.0758e-06
7:105140066 G A 0.029527 -1.2515e-05
7:105143510 G A 0.104938 4.9387e-06
7:105144946 G A 0.318620 -5.8963e-05
7:105148593 A G 0.033432 3.1170e-06
7:105152714 C T 0.030387 5.6770e-06
7:105155587 T C 0.127395 -2.5489e-05
7:105170965 A G 0.576485 6.6448e-05
7:105177041 T A 0.340838 -4.4019e-06
7:105179487 G C 0.102467 -1.2091e-05
7:105182444 A G 0.076968 -3.2900e-06
7:105188996 A G 0.074550 -9.1783e-06
7:105189338 C T 0.333603 -7.6812e-06
7:105192057 C T 0.033860 -4.8264e-05
7:105195276 G T 0.114873 -1.5647e-05
7:105200904 A G 0.072268 -1.1398e-05
7:105205815 A C 0.028878 -2.6463e-05
7:105208492 T C 0.125795 1.5185e-05
7:105215970 A G 0.128525 -3.8764e-05
7:105225323 A G 0.050012 -2.5368e-05
7:105226698 C G 0.356483 -5.1681e-06
7:105228735 C G 0.198700 -5.0137e-07
7:105237548 T C 0.023649 1.2178e-05
7:105242661 T C 1.705802 2.9467e-05
7:105249466 G A 0.142687 -9.3724e-06
7:105252718 G A 0.947109 6.9017e-06
7:105254085 C T 0.605609 2.2845e-05
7:105255304 T C 0.078095 -1.1135e-05
7:105256374 G A 0.959622 2.7288e-05
7:105261997 C T 0.714659 3.5388e-05
7:105262173 A C 0.082093 1.9761e-05
7:105265352 C T 0.372819 1.6020e-06
7:105267160 T C 0.042738 7.5828e-06
7:105273720 C A 0.126263 -9.0412e-06
7:105274812 A G 1.140995 -2.8658e-06
7:105275124 G A 0.046201 7.5580e-05
7:105277633 A G 0.688183 -1.2416e-04
7:105277793 C T 0.694240 2.1725e-05
7:105281188 A G 0.123978 1.2445e-05
7:105281242 A G 0.063816 -2.5792e-06
7:105289508 C A 0.090828 1.2280e-04
7:105292106 C T 0.172999 1.1371e-05
7:105292848 C G 0.130210 -1.1204e-05
7:105296484 T C 0.063907 9.6666e-06
7:105297520 G A 0.481840 1.3834e-05
7:105297755 C T 0.161759 -3.4063e-05
7:105303594 T C 0.074690 -2.1404e-05
7:105306520 C G 1.683513 1.1564e-05
7:105307715 A G 1.095771 -7.3301e-06
7:105310046 G C 0.086157 -6.4499e-06
7:105310537 C T 0.144676 2.8345e-06
7:105312942 T G 1.703753 -1.3102e-04
7:105313520 T C 0.173428 6.9340e-06
7:105314571 A G 0.427715 -1.8382e-05
7:105318058 A G 0.213478 -2.9623e-05
7:105322789 T C 0.130531 6.5577e-05
7:105326263 C T 1.128080 2.0058e-05
7:105327530 C T 0.365110 1.1463e-05
7:105328560 G C 0.056929 1.2865e-05
7:105330056 A G 1.516031 9.2844e-06
7:105332456 G A 0.291540 -2.5344e-05
7:105332712 A G 0.050791 1.9129e-05
7:105334933 A G 0.237491 2.6938e-05
7:105339137 G A 0.337134 -5.0206e-06
7:105341462 C T 0.049765 4.8281e-06
7:105348730 G A 0.330435 3.3115e-05
7:105349826 A G 0.124818 2.7726e-05
7:105353902 A G 0.237296 4.6095e-05
7:105360356 C A 1.274009 -1.4026e-05
7:105363899 A G 0.120605 -2.4877e-05
7:105365629 G A 0.149412 7.6173e-06
7:105373046 C T 0.416628 3.7817e-06
7:105374661 G A 0.383741 -6.6748e-06
7:105376916 A G 0.056977 3.4518e-05
7:105378742 T C 1.147760 -3.3367e-06
7:105378998 G A 0.042835 1.7343e-05
7:105386262 C T 0.221742 -2.9386e-06
7:105389650 A G 0.039606 2.9887e-05
7:105392818 A G 0.079688 8.1095e-06
7:105393597 T C 0.057571 -8.9869e-05
7:105396448 T G 0.054634 -2.9758e-06
7:105396550 C T 0.376814 -1.8259e-05
7:105396861 C T 0.206834 4.5233e-06
7:105397482 G A 0.237906 1.4974e-06
7:105399126 A G 1.179725 7.7854e-06
7:105401015 C T 1.579763 7.3616e-07
7:105403533 G A 0.051962 4.9674e-07
7:105405024 T G 0.152648 1.7033e-06
7:105406048 A G 0.029294 5.0672e-05
7:105407661 T C 0.092951 7.2194e-06
7:105408015 C T 0.193110 2.5302e-05
7:105414419 C T 0.087420 2.5006e-05
7:105420850 T C 0.330016 -1.8461e-05
7:105421568 C T 0.992119 -9.9760e-08
7:105425027 G C 0.426469 -1.2802e-05
7:105428210 T A 1.073752 4.3488e-06
7:105428486 C T 0.057785 3.5649e-05
7:105434752 T C 0.174200 -3.0015e-05
7:105437643 T C 0.371413 -1.0269e-05
7:105439187 C A 1.093324 -1.6165e-06
7:105442523 C A 0.477802 7.7429e-06
7:105444016 T C 0.030598 2.4095e-05
7:105450829 T C 0.029946 -1.1318e-05
7:105450966 G T 0.122407 2.6775e-05
7:105460170 A G 0.026807 -2.8234e-05
7:105460891 G A 0.587430 2.0680e-05
7:105466357 G T 0.033750 -3.0060e-05
7:105477016 A G 0.035461 1.0069e-05
7:105478976 A G 0.413109 -4.1745e-06
7:105481108 C T 0.101870 2.2701e-05
7:105482615 C T 0.885267 1.0848e-05
7:105491404 T C 0.058227 -1.8250e-05
7:105492226 G A 0.264431 1.0005e-05
7:105493095 A C 0.316283 -2.5416e-05
7:105499447 A C 0.118586 -2.2760e-05
7:105502151 A G 0.039781 -1.2230e-06
7:105509335 C T 0.414083 -1.5582e-05
7:105514991 T C 0.040917 -8.4775e-06
7:105515955 T C 1.908899 1.2059e-05
7:105516016 A C 0.063868 5.0271e-06
7:105526162 A C 0.042569 3.5104e-05
7:105527753 C T 0.066627 1.3806e-06
7:105527873 T C 0.192734 -2.3660e-05
7:105533735 A G 0.103983 -1.0605e-05
7:105542965 A G 0.780069 -3.4051e-05
7:105544544 G A 0.020971 -2.6718e-06
7:105550870 G A 0.289388 -9.4885e-06
7:105555336 C T 1.192883 -4.7344e-05
7:105557595 T C 0.030608 1.9926e-05
7:105561135 G A 0.951699 -7.2382e-05
7:105568282 G A 0.902288 -2.3057e-05
7:105568752 A T 0.072538 -1.7803e-05
7:105571923 C T 0.116889 1.0073e-05
7:105572703 G A 0.103863 2.6923e-06
7:105575202 C T 0.340783 3.8504e-05
7:105575428 C A 1.123046 -2.8392e-06
7:105576245 T C 0.142028 8.4384e-05
7:105577762 A G 0.874224 -1.3072e-05
7:105578183 A C 0.853243 -3.4496e-05
7:105579284 G A 0.728649 -1.0253e-05
7:105580889 C A 1.294312 -3.5725e-05
7:105581448 A C 1.577085 -1.7490e-05
7:105589000 C T 1.025145 -2.2142e-06
7:105594305 G A 0.088592 -4.2419e-05
7:105595262 A C 0.027800 3.0784e-05
7:105597021 G A 0.023341 1.6983e-05
7:105597149 C T 0.210657 -8.7440e-06
7:105597194 C T 0.081960 -1.8940e-05
7:105597296 C A 1.298798 -3.1272e-05
7:105605317 A C 0.316036 -2.9749e-05
7:105605438 A G 0.050576 1.9293e-05
7:105606958 G T 0.515135 1.6373e-05
7:105615426 C G 0.423905 8.3163e-06
7:105619206 T C 1.591656 2.2944e-05
7:105619837 C T 0.037515 9.6374e-06
7:105619921 T A 0.050619 -8.3018e-06
7:105620780 T C 0.069714 -7.4319e-06
7:105623817 G A 1.135409 1.0462e-07
7:105625713 T C 0.886695 9.4408e-06
7:105626351 T C 0.240418 -1.3348e-05
7:105626791 C G 0.168608 -8.5463e-06
7:105628904 T C 0.086183 -2.5828e-06
7:105629683 C T 0.216896 -3.1293e-05
7:105629993 T C 0.625192 5.7482e-06
7:105630156 A G 1.595271 5.1661e-06
7:105630440 A C 0.703500 4.7063e-05
7:105632516 A G 0.216146 6.0892e-05
7:105634441 A G 0.690485 -1.6386e-05
7:105637007 C A 0.473975 -2.7193e-05
7:105638278 A G 0.058191 -1.7439e-05
7:105639615 G A 0.315793 3.2351e-05
7:105640160 T C 0.619375 -3.0299e-05
7:105644137 A G 0.388256 6.6560e-06
7:105653731 A G 0.057824 1.0527e-05
7:105654035 C A 0.850919 -1.5442e-06
7:105656840 T G 0.021351 2.2367e-05
7:105658451 A G 0.335992 -6.7944e-06
7:105658521 A G 0.065316 -4.2164e-06
7:105665004 A C 0.039456 -1.2985e-07
7:105670992 C T 1.130018 1.3993e-05
7:105677166 C T 0.259118 4.0374e-06
7:105679086 G A 0.221784 7.5835e-06
7:105679396 T C 0.248984 7.1672e-06
7:105683448 C T 0.360936 4.7496e-06
7:105686719 C A 0.738227 -7.2116e-06
7:105688588 T C 0.180825 8.8893e-06
7:105690584 A G 0.026045 1.2533e-05
7:105691354 C T 0.079588 1.7723e-05
7:105691837 G A 0.069717 1.8758e-05
7:105693955 C T 1.385344 -4.3441e-06
7:105695890 T C 0.091691 1.6453e-05
7:105697943 A G 0.026862 2.7250e-05
7:105700198 T C 0.216652 -2.4293e-05
7:105700868 T C 0.470252 -9.4608e-06
7:105700937 A C 0.080694 9.7502e-06
7:105700962 A G 0.782014 -1.2920e-05
7:105702862 A G 0.227146 -1.8911e-05
7:105704158 C A 0.026320 -4.4365e-06
7:105704450 A C 0.091263 -1.2822e-06
7:105705134 G A 1.023964 -1.8170e-05
7:105711325 C T 1.087030 -3.6844e-05
7:105712320 A G 0.311703 -1.6904e-06
7:105717181 C T 0.637276 -5.3268e-05
7:105720386 T C 0.057620 4.4404e-05
7:105722720 T G 0.023847 -2.5610e-05
7:105730038 A G 0.517222 -4.8411e-06
7:105734508 A G 0.240652 -7.9149e-05
7:105735330 C T 0.037447 -2.0407e-06
7:105737166 G A 0.205607 3.3178e-05
7:105738553 C T 0.172662 2.9360e-05
7:105748847 C T 0.244381 2.2345e-05
7:105748999 C A 0.179828 2.1916e-05
7:105751772 C T 0.178186 4.5992e-05
7:105751948 T C 0.050745 -1.0016e-05
7:105758826 A G 0.053358 -3.6320e-05
7:105765078 T C 0.168481 3.6937e-05
7:105770038 A G 0.070149 1.3708e-06
7:105774867 G A 0.066799 5.8292e-06
7:105775564 G A 0.599345 3.7417e-05
7:105783413 G A 0.051190 3.6665e-05
7:105783906 T C 0.173726 -5.2106e-05
7:105784879 A G 0.354642 1.0694e-07
7:105800087 A G 0.083242 6.5497e-05
7:105806598 T C 1.202095 -6.9954e-06
7:105812525 G A 1.846576 -3.7123e-05
7:105813186 T C 0.410795 -1.5592e-05
7:105816221 C T 0.104408 -4.5765e-05
7:105817543 G T 0.040771 7.7621e-06
7:105818985 T C 1.796701 -3.0150e-05
7:105823773 T C 0.329416 9.1525e-06
7:105826561 T C 0.402973 -4.0224e-06
7:105829280 G A 0.029173 -5.2581e-05
7:105835719 A G 0.028657 3.2762e-05
7:105840939 A G 0.037431 -1.7653e-05
7:105844934 G A 0.080321 -7.2696e-05
7:105845657 T C 0.142794 -4.2500e-07
7:105848910 T G 0.673791 -8.0227e-06
7:105857560 T C 0.021977 -3.0453e-05
7:105863565 A G 0.032442 -1.3571e-05
7:105865217 G T 0.199092 3.8364e-05
7:105866933 A G 0.039875 3.2670e-05
7:105878109 G A 0.044676 3.4226e-05
7:105879974 G A 1.200534 -3.0452e-05
7:105880890 G A 1.146335 -4.8197e-05
7:105883804 G A 1.244119 -1.9467e-05
7:105907011 A C 0.068231 1.4230e-05
7:105908010 A G 0.061194 1.0773e-05
7:105912217 T C 0.650136 -1.5476e-05
7:105918862 A G 0.104938 1.9683e-06
7:105926331 A C 1.512341 -1.8528e-05
7:105927752 G A 0.127668 6.8561e-05
7:105930628 T C 0.025304 1.0341e-05
7:105930839 G A 0.080620 2.3095e-05
7:105931473 G A 0.088494 -6.0675e-05
7:105935125 A C 0.504015 -3.5839e-05
7:105946493 T C 0.378006 3.0858e-05
7:105950622 A G 0.042303 7.3778e-05
7:105951551 G A 0.552693 -2.1524e-05
7:105951894 C G 1.018313 -8.0165e-05
7:105953985 C T 0.200566 3.0766e-05
7:105956199 T C 0.113237 -1.0923e-05
7:105957457 G A 1.088666 -2.1313e-05
7:105958557 G A 0.235410 3.7522e-05
7:105958582 T C 0.074910 -2.0977e-05
7:105969787 C G 0.051041 -2.1845e-05
7:105972309 C T 0.052128 -2.5659e-05
7:105985944 A G 0.193886 1.4779e-05
7:105986115 A C 0.679426 1.2018e-05
7:105995670 A C 1.259546 4.6118e-05
7:105997172 T C 0.038259 -1.0855e-05
7:105998889 C T 0.689589 -3.6280e-06
7:106006894 G C 0.060924 4.1482e-05
7:106008197 T C 0.234780 3.6923e-05
7:106018205 G A 0.799473 -3.3938e-05
7:106019443 C G 0.110822 -2.6938e-05
7:106021948 C G 0.895027 -3.3934e-05
7:106024024 C T 0.299765 1.9939e-05
7:106033380 C A 0.266018 1.2417e-04
7:106040271 A G 0.066952 -4.6724e-06
7:106041241 T A 0.050352 -3.4461e-05
7:106041964 A G 0.124068 1.1627e-05
7:106049503 C T 0.093749 2.3610e-05
7:106051342 C T 0.081626 -6.5087e-06
7:106052506 A G 1.331243 2.4354e-05
7:106052692 T C 0.073252 2.2127e-05
7:106055220 A G 0.353779 -2.3432e-05
7:106055930 A G 0.080386 -1.8949e-06
7:106056105 G T 1.461459 -2.6263e-05
7:106059152 T C 0.131070 -1.4838e-05
7:106061629 T C 0.235686 3.4035e-05
7:106061762 C T 0.048814 4.9383e-06
7:106062157 C T 0.240769 -1.7258e-06
7:106071021 A G 1.172486 1.1409e-05
7:106083136 C T 0.117775 -4.2673e-05
7:106084746 C A 1.257014 -1.0741e-05
7:106091219 A C 0.021607 -1.7040e-05
7:106095610 T C 0.228506 1.3669e-05
7:106103517 C G 0.095658 1.5922e-05
7:106103649 G A 1.046711 9.7108e-06
7:106105999 T C 0.039408 1.9362e-05
7:106115719 G A 0.204727 3.0369e-05
7:106121683 T C 0.207993 -4.5938e-05
7:106122359 G A 1.457752 2.8408e-05
7:106126303 G A 0.132362 -1.1614e-05
7:106129915 G A 0.102938 1.8755e-05
7:106129992 G A 1.189891 1.3982e-05
7:106132346 C T 0.148185 3.4137e-05
7:106145812 A G 0.046156 -7.5959e-06
7:106147658 C A 0.731930 9.1673e-06
7:106149944 A G 0.156588 -2.2954e-05
7:106153164 C T 0.144342 3.1674e-06
7:106164383 C T 0.368690 3.4365e-05
7:106165392 G C 1.207077 2.1109e-06
7:106169110 G A 0.146682 5.9397e-06
7:106175869 C T 0.083574 5.2107e-06
7:106177825 A G 0.103802 1.8970e-05
7:106180442 A G 0.129616 -2.2688e-05
7:106181490 A G 0.039310 -2.6667e-05
7:106183076 A C 1.069516 -3.3773e-05
7:106183291 C A 0.036269 1.8984e-05
7:106187630 T C 0.035061 1.5251e-05
7:106191670 A G 0.046613 -9.5420e-06
7:106208536 G T 0.088329 -3.1502e-06
7:106210680 G T 0.407101 -7.4350e-06
7:106210885 G T 0.539122 2.0489e-05
7:106210952 T C 0.162833 -1.0521e-05
7:106213502 C T 0.037080 -2.4098e-05
7:106217279 C T 0.809032 -4.9159e-05
7:106218426 T G 0.191711 6.7225e-05
7:106229098 G T 0.172103 -2.4338e-05
7:106230778 C T 0.085229 -5.1545e-06
7:106240253 T C 0.510695 -1.6235e-05
7:106243434 G A 0.087128 7.1660e-06
7:106256264 A G 1.085758 -7.3769e-05
7:106268148 A G 1.447116 -2.9680e-06
7:106273635 C A 0.096401 -8.4940e-06
7:106277753 T C 0.020056 3.8464e-06
7:106279498 C A 0.068704 -2.0958e-05
7:106280071 C T 0.546441 2.6198e-05
7:106282960 T G 1.191423 3.0383e-05
7:106283152 T C 0.105246 -1.9018e-06
7:106283574 T C 0.055218 2.4077e-06
7:106283848 C T 0.024068 -2.9961e-05
7:106287735 A G 0.109131 -7.6078e-06
7:106292613 T C 0.081743 2.4697e-06
7:106294483 G A 0.324115 4.4983e-05
7:106307860 T C 0.089130 -1.5710e-05
7:106312107 G T 0.033818 -1.3036e-05
7:106319934 T C 0.033880 1.2924e-05
7:106323977 T C 0.066728 1.9469e-05
7:106331356 G A 0.086300 3.4337e-05
7:106345801 G A 0.952725 1.5395e-05
7:106349163 A C 0.619790 8.7934e-05
7:106359216 T C 0.890203 -2.1646e-05
7:106360409 T C 0.034276 -6.8822e-06
7:106360939 G A 0.108894 -2.2835e-05
7:106360949 C T 1.857430 -1.0573e-06
7:106361206 C G 0.025493 1.3042e-06
7:106361843 C T 0.896387 -1.7144e-05
7:106364227 T A 0.048512 8.8905e-06
7:106369645 G A 0.040245 -4.8441e-06
7:106372903 A G 0.914713 -1.6342e-05
7:106378634 T C 0.063391 -1.6602e-05
7:106383042 C T 0.071441 7.0677e-06
7:106389943 A G 0.155718 -2.8327e-05
7:106390179 T C 0.155001 -7.3018e-06
7:106390395 T C 1.696616 -3.2090e-05
7:106396557 C T 0.069328 -3.4596e-05
7:106398153 A G 1.121845 -5.2731e-08
7:106398790 T C 0.235413 -5.2319e-05
7:106399168 G A 0.895949 6.1976e-05
7:106399948 A G 0.703059 1.8615e-05
7:106400534 A G 0.046016 -6.0617e-07
7:106400535 T C 0.320938 2.1307e-06
7:106404262 G A 0.127454 6.0911e-06
7:106404737 C A 0.145189 -2.3420e-05
7:106405063 T G 1.386656 2.5938e-05
7:106406663 T C 0.024074 -9.7896e-06
7:106409098 G T 0.904664 -1.9607e-05
7:106409452 A G 0.481408 6.8316e-05
7:106409504 A G 0.542442 4.2900e-06
7:106411858 C T 0.398045 4.7507e-05
7:106411923 C T 0.273516 -6.7049e-06
7:106413214 C A 0.068370 2.9008e-05
7:106414069 G T 0.395228 4.9345e-05
7:106414126 C T 0.035240 1.9466e-05
7:106423066 G A 0.152281 -1.7402e-05
7:106428046 T C 0.025029 -9.4786e-06
7:106430663 T C 0.036580 2.5970e-05
7:106433112 G C 0.033873 2.0816e-05
7:106434611 T C 1.324245 -1.2232e-05
7:106443354 G A 0.160759 -1.2486e-05
7:106445430 A G 0.158896 -3.6459e-05
7:106447416 A C 0.325469 1.9270e-05
7:106447789 A G 0.026759 5.1211e-05
7:106452071 A G 0.076962 1.4865e-05
7:106453008 C T 0.257232 4.8363e-05
7:106454351 T C 0.833028 -8.3809e-06
7:106459386 A G 0.030696 -9.8411e-06
7:106460856 C T 0.127308 5.1316e-07
7:106462439 C T 0.672746 6.3993e-06
7:106465648 G A 1.176946 -3.7549e-05
7:106466767 A G 0.059561 -1.5667e-05
7:106466998 A G 0.632585 1.2919e-05
7:106467455 C T 0.188397 -1.1677e-05
7:106468450 T G 0.108966 1.8868e-05
7:106468550 T C 0.826835 3.0277e-06
7:106472578 A C 0.024749 1.9782e-05
7:106477445 A G 0.038044 6.7712e-06
7:106479632 G T 0.128788 3.7785e-06
7:106480137 A G 0.428628 9.5338e-06
7:106480460 G A 0.028550 1.1996e-05
7:106482518 G A 0.100205 -9.9281e-06
7:106482573 C A 0.633757 -2.3021e-05
7:106483214 C T 0.071976 9.0124e-06
7:106491633 A G 1.168462 -1.8175e-05
7:106494318 T C 0.139360 6.6725e-06
7:106495809 C T 0.223891 1.1553e-05
7:106500096 C A 0.144394 1.1833e-05
7:106501262 T C 0.072349 -3.7421e-06
7:106509331 A C 0.206967 1.6003e-05
7:106509571 G A 0.045844 -9.8169e-06
7:106519943 C T 1.893715 -1.8193e-05
7:106520447 T G 0.020043 1.7126e-06
7:106522592 G A 0.072934 -9.3838e-06
7:106528196 C T 0.039924 9.6943e-06
7:106535188 A G 0.033870 2.1655e-05
7:106551098 A G 0.030128 1.1641e-05
7:106558171 C T 0.905936 3.3183e-05
7:106576927 T C 0.027680 -6.7999e-06
7:106587138 T C 0.020403 -2.3594e-05
7:106589443 A G 0.068490 -1.3119e-05
7:106611395 A G 0.238143 2.0483e-05
7:106612816 A G 0.975264 2.9729e-05
7:106619902 C A 0.261925 2.8716e-05
7:106623114 A G 0.089991 -1.3417e-05
7:106624781 C T 0.076225 -3.9434e-05
7:106632267 G A 0.570967 1.8694e-05
7:106633156 C T 0.103308 1.1004e-05
7:106635086 G A 0.037246 9.5158e-06
7:106637896 C G 0.092698 2.1502e-05
7:106638779 C A 0.083421 1.6474e-06
7:106642123 T C 1.341312 -2.0651e-05
7:106645306 G T 0.150765 -4.3257e-05
7:106653143 G A 0.134329 2.7743e-06
7:106654296 A G 0.933078 -5.7809e-06
7:106655360 A G 0.137188 -2.6545e-05
7:106662083 G A 0.092912 2.7747e-05
7:106663168 G A 1.536103 -4.1753e-06
7:106665014 A G 0.071097 -2.1358e-06
7:106666751 C A 0.157491 -8.5001e-06
7:106675712 T C 0.042040 -3.2199e-05
7:106694274 A G 0.175411 -6.3101e-05
7:106700384 A G 0.028761 -4.0116e-05
7:106705607 A C 1.060518 -5.2752e-05
7:106708765 G A 0.822771 2.4885e-05
7:106709102 G A 0.179527 -4.1610e-05
7:106721514 C T 0.162684 -1.0969e-05
7:106724559 T C 0.088355 -3.1115e-05
7:106727200 T C 0.055903 -6.1508e-05
7:106732185 A G 0.167933 5.1058e-06
7:106743878 T C 0.196554 2.2893e-06
7:106748825 G A 0.200962 -2.7276e-05
7:106758303 G A 0.054222 -2.9086e-05
7:106763218 A G 1.825332 -3.4896e-05
7:106781445 A G 0.955055 1.6817e-05
7:106787422 G A 0.066556 -1.0937e-05
7:106788165 C T 0.170607 -1.9854e-05
7:106792704 C T 1.589069 2.5251e-06
7:106793847 T G 0.046996 9.1540e-07
7:106802388 T C 0.029248 -5.2012e-06
7:106809649 C A 1.090377 -2.9634e-05
7:106832361 A G 0.453711 -2.8450e-05
7:106847716 C T 0.247484 -8.6279e-06
7:106851102 C T 0.026587 1.4884e-05
7:106861769 T C 0.041011 -9.9477e-06
7:106871952 C T 0.160240 5.2013e-05
7:106888867 A G 0.084473 -1.8537e-05
7:106892492 C T 0.030014 -1.2326e-05
7:106913314 G T 0.033237 -3.0316e-05
7:106914944 C T 0.398529 -3.2501e-05
7:106915121 A G 0.068760 3.5619e-05
7:106938420 C A 0.456480 -3.3211e-05
7:106944706 A G 0.108420 2.7748e-05
7:106946324 G C 0.043160 -2.2838e-05
7:106954721 G A 0.131816 2.9442e-06
7:106957685 A G 0.028352 5.6120e-06
7:106966381 C T 0.115048 1.3807e-05
7:106967931 G A 0.101043 -2.4379e-05
7:106973031 T C 0.088455 -4.1132e-06
7:106982170 T C 0.083723 2.3086e-05
7:107000019 A G 0.036181 2.1212e-05
7:107002504 C T 0.116058 6.8813e-06
7:107002806 G A 1.051599 -2.4530e-05
7:107003177 C T 1.058172 -3.1921e-05
7:107012229 C T 0.056208 -7.2203e-06
7:107025335 C T 0.458161 -3.0475e-05
7:107025356 T G 0.024772 1.1174e-05
7:107028777 A G 0.096115 8.0934e-07
7:107046747 A G 0.146270 5.7839e-06
7:107047176 C T 0.061187 2.1250e-06
7:107071397 A G 0.032205 -2.9347e-05
7:107084644 G A 1.132303 -2.3352e-05
7:107086521 G A 0.041624 -4.1163e-06
7:107093778 T G 0.176018 -2.5183e-05
7:107112439 G A 0.165079 1.3069e-05
7:107113850 C T 0.124802 3.1611e-05
7:107118808 C T 0.064186 -1.5442e-06
7:107121639 C T 0.042228 -1.2068e-05
7:107126790 A G 0.060421 -1.4046e-05
7:107135653 A G 0.423976 -3.3895e-05
7:107140906 G C 0.932325 -8.9283e-06
7:107146748 G A 0.577170 1.2490e-05
7:107147056 A G 0.073836 -1.8375e-05
7:107165905 T C 0.037989 -2.7378e-05
7:107207695 G A 0.362841 -2.6161e-05
7:107217020 A G 0.113529 1.5959e-05
7:107220036 A G 0.102429 1.2320e-05
7:107223426 C G 0.089052 -1.5345e-05
7:107225193 A G 0.030345 4.2928e-06
7:107244545 T C 0.504336 -3.4271e-06
7:107250414 A G 0.051060 1.0653e-05
7:107250478 T C 0.047977 -5.4805e-05
7:107271463 T C 0.058237 2.1782e-05
7:107283711 G A 1.531420 7.2076e-06
7:107296195 A G 0.087189 -2.0664e-05
7:107299694 C A 0.105781 1.5892e-05
7:107300332 C T 0.044458 1.7254e-05
7:107300340 C A 1.422311 -4.6752e-07
7:107307206 T C 0.635705 1.5700e-05
7:107311790 C A 0.232482 1.9972e-05
7:107311940 A T 0.050460 2.8513e-05
7:107315124 G T 1.279417 6.0478e-05
7:107317095 G T 0.059288 3.1454e-05
7:107317175 A G 0.890875 1.7189e-05
7:107324363 A C 0.049561 -2.8234e-06
7:107324774 A G 1.503385 2.4284e-05
7:107324829 T G 0.027388 -2.2531e-05
7:107328814 G T 0.106892 -1.8987e-05
7:107328956 A G 0.120540 2.8948e-05
7:107331091 T C 0.078231 2.1653e-05
7:107336882 G T 0.052401 -4.7581e-06
7:107341528 A T 0.068928 -6.9961e-06
7:107359226 G A 0.076050 2.5670e-05
7:107364784 T C 1.965821 -1.2869e-06
7:107366421 T C 0.093574 1.5947e-05
7:107366997 T C 0.059327 -2.0914e-05
7:107379039 T C 0.043306 -1.1954e-05
7:107381115 C T 1.395854 3.0073e-05
7:107383133 C T 0.489565 4.7544e-05
7:107385825 T G 0.901252 6.2235e-05
7:107403579 T G 0.046574 -7.9763e-06
7:107410279 C T 0.499101 7.7800e-05
7:107416330 A G 0.088449 -4.7129e-05
7:107416602 C T 0.185093 -7.0481e-06
7:107419793 C T 0.034584 -9.1593e-06
7:107420354 T C 0.504797 5.2265e-06
7:107423254 T C 0.341133 -5.8726e-06
7:107423907 C T 0.293228 -2.6039e-05
7:107424320 C A 1.205428 5.8379e-06
7:107425402 C G 0.636172 -1.9935e-07
7:107427322 C A 0.104055 -1.8826e-05
7:107428776 T C 0.190890 3.6521e-05
7:107431712 C T 0.178598 2.3291e-05
7:107436232 A G 0.733833 1.7757e-05
7:107438452 G T 0.476111 4.4462e-05
7:107439669 C G 1.936794 -5.4740e-06
7:107440930 C T 0.039382 3.7866e-05
7:107441154 T C 0.726909 2.2019e-05
7:107444221 C T 0.072298 -6.8190e-06
7:107453103 A G 0.843675 2.7818e-05
7:107455339 G T 0.138717 -1.3663e-05
7:107456320 A G 1.289567 1.6967e-05
7:107458561 T C 0.322671 1.5184e-05
7:107460940 C A 0.024301 6.4421e-06
7:107463953 C T 0.207561 1.8722e-06
7:107464932 C T 0.284993 -1.0520e-05
7:107469029 A G 0.079802 5.0145e-06
7:107471103 C T 0.930828 -4.6802e-05
7:107472138 C T 1.152515 -3.4716e-05
7:107472963 A T 0.038505 1.2609e-05
7:107473399 T C 0.087144 9.3128e-06
7:107475791 G T 0.190413 -1.9996e-06
7:107476913 G T 1.141563 -4.1319e-06
7:107477017 A G 0.304400 9.2692e-06
7:107479087 T C 0.371631 4.7774e-05
7:107479519 A C 0.574342 -7.2542e-05
7:107482876 A G 0.027778 2.2873e-06
7:107484437 A G 0.769978 -2.8889e-05
7:107492789 G A 0.880012 -2.7475e-05
7:107496036 T C 0.333031 3.7068e-05
7:107497476 A G 0.037372 -1.6764e-05
7:107498242 G A 1.172006 1.3715e-06
7:107501311 C A 0.088222 1.7811e-05
7:107502048 A G 0.101195 6.8171e-06
7:107503441 C A 0.834807 -1.7762e-05
7:107504376 G A 0.062748 -2.0411e-05
7:107510785 T C 0.021786 2.8951e-05
7:107518938 G A 0.316809 1.5673e-05
7:107527692 C A 0.065585 1.3769e-05
7:107536417 A G 0.230554 1.9121e-05
7:107549550 G A 0.059103 -1.2960e-05
7:107559502 C A 0.027953 -2.2505e-05
7:107568599 A G 1.326468 -1.7834e-06
7:107569962 G A 0.044198 -2.7631e-05
7:107580839 G A 1.207392 -7.4411e-06
7:107586254 T C 0.893959 -5.4726e-05
7:107591416 A C 0.057143 -4.5019e-06
7:107592198 G A 0.145238 -1.0286e-06
7:107592403 A G 0.441182 6.0378e-05
7:107593989 C T 1.246946 4.6777e-06
7:107594185 T C 0.049817 1.5396e-05
7:107596880 A G 0.025778 -1.6734e-05
7:107599806 T C 0.133446 1.5502e-05
7:107600211 C G 0.027648 3.7426e-06
7:107600558 T C 0.719720 -1.4608e-05
7:107601523 C T 0.625380 -5.3454e-05
7:107604166 C A 0.097910 -1.9438e-05
7:107604818 G T 1.219256 3.9929e-05
7:107605282 A G 0.085781 6.4616e-05
7:107605709 T C 0.161159 1.8609e-05
7:107612629 G A 0.906192 -3.2441e-05
7:107616078 A G 0.185570 -6.4522e-06
7:107622150 G A 1.134601 4.0187e-05
7:107622424 A G 0.872166 3.6879e-05
7:107623867 C A 0.099683 7.1257e-06
7:107623938 T C 0.124224 -6.9814e-05
7:107628679 A C 1.960953 2.4577e-05
7:107629659 T C 0.263912 -3.7036e-05
7:107635158 C T 0.054364 2.1909e-05
7:107636883 C G 0.042595 2.2026e-05
7:107638236 C T 0.810437 -2.1997e-05
7:107641616 T C 1.061982 7.8821e-06
7:107644010 C G 0.118317 3.2196e-05
7:107645108 C A 0.034987 -7.0532e-05
7:107645418 T C 0.035626 1.8305e-05
7:107645493 T C 1.796139 1.6812e-05
7:107647527 G C 0.083302 -4.5390e-06
7:107649288 G A 0.506281 -2.7544e-06
7:107651045 A G 0.023600 -7.3606e-06
7:107653364 T C 0.226020 3.0741e-05
7:107654416 C A 0.568464 4.9137e-05
7:107655604 A G 0.194681 8.6408e-05
7:107661612 C T 0.099903 2.0387e-05
7:107663975 T C 0.027768 1.8274e-05
7:107671407 G C 0.111127 5.3836e-05
7:107675223 C T 1.624273 1.7027e-05
7:107675701 A G 0.040128 5.6549e-06
7:107677984 A G 0.113052 6.0888e-05
7:107685895 G A 0.747566 1.0317e-05
7:107700672 C T 0.038843 4.3764e-06
7:107702877 A C 0.064001 2.0522e-05
7:107710599 G T 0.262311 5.2220e-06
7:107711286 T C 0.032640 -1.4841e-05
7:107712074 C T 0.156024 4.0625e-05
7:107720162 A C 0.130687 2.7919e-05
7:107720333 T G 0.072203 5.4411e-06
7:107721121 A G 1.029634 -3.4669e-05
7:107730838 T C 0.153677 -2.6235e-05
7:107730926 C T 0.120926 -2.9207e-06
7:107732925 T C 0.060671 3.8688e-06
7:107739181 G A 0.822184 -3.8793e-05
7:107744080 T C 0.175521 -1.7336e-05
7:107750157 A G 0.846872 -5.5928e-05
7:107771850 C T 0.034607 -7.2659e-06
7:107777597 C T 0.045747 -7.0766e-05
7:107779773 T C 1.002282 4.8582e-06
7:107781293 A G 0.037587 3.0196e-05
7:107781862 T C 0.087219 -6.4227e-05
7:107782329 A G 0.104071 -5.1597e-05
7:107782812 G A 1.748958 -4.6848e-05
7:107785426 G T 0.035165 -1.6203e-05
7:107787327 G A 0.065624 -2.3064e-05
7:107788257 T C 0.094837 -4.2960e-05
7:107795111 G T 0.048824 1.5812e-05
7:107800627 C T 0.777671 2.1076e-06
7:107800936 T C 0.064456 -2.7710e-05
7:107803171 C T 0.089806 4.9102e-05
7:107804119 G A 0.210891 -3.1759e-05
7:107826909 G T 1.556354 -1.7843e-05
7:107834613 C G 1.562537 -2.0919e-05
7:107840120 A G 0.111140 -1.3934e-05
7:107841900 T C 0.039875 6.5363e-06
7:107843948 G A 0.567640 9.6718e-06
7:107847101 A G 0.045792 2.7900e-05
7:107849667 C T 1.930182 -4.5909e-05
7:107863826 C T 0.038973 -7.5367e-06
7:107869519 G A 0.072262 -2.3970e-05
7:107871146 C T 0.120410 -1.8712e-05
7:107872135 C G 0.133455 3.0469e-05
7:107872639 C T 0.241324 -4.2257e-05
7:107872816 A G 0.252915 1.9019e-05
7:107873120 C T 0.030650 -8.5412e-06
7:107873943 C T 0.552995 1.0102e-05
7:107876174 T G 0.072739 -2.8144e-05
7:107880612 G A 0.909364 -1.4113e-05
7:107883066 A G 0.024662 -2.9358e-05
7:107886798 C T 0.552212 5.2104e-06
7:107888799 C T 0.040612 -1.0432e-05
7:107907607 T C 0.096859 2.6166e-05
7:107910206 T G 0.077001 9.4398e-06
7:107911705 T C 1.239863 -3.6898e-05
7:107920687 T G 1.739266 9.8022e-06
7:107925839 C T 0.038891 -1.2306e-05
7:107928637 A G 0.058740 2.1418e-05
7:107935672 G A 0.062197 2.1095e-06
7:107945601 C T 0.026288 3.3813e-05
7:107947172 C A 0.027723 -1.2185e-05
7:107949079 C T 0.095405 4.5379e-05
7:107959847 C T 0.075082 -1.6864e-05
7:107967042 C T 0.602815 -3.5658e-05
7:107973500 A G 0.136068 -4.7507e-06
7:107978272 A G 0.069834 3.9816e-06
7:107988922 C T 0.400425 -2.2201e-06
7:107994117 G T 0.515674 -6.0061e-06
7:107994197 T G 0.029667 -2.8788e-06
7:108006941 C T 0.641752 -2.9270e-05
7:108010555 C T 0.123335 -1.8878e-05
7:108012591 T C 0.125445 -1.3075e-05
7:108016759 A G 0.056201 1.5752e-05
7:108018667 T G 0.043913 -8.8867e-06
7:108025395 C T 0.445967 2.9972e-07
7:108056739 G T 0.119443 1.6607e-06
7:108059300 A G 1.757371 6.8001e-06
7:108060564 A G 0.116821 7.5539e-06
7:108069980 G A 0.042462 -5.7274e-06
7:108074766 T C 0.707674 -8.6008e-06
7:108083099 T C 1.899662 -4.8066e-05
7:108088494 A G 0.617019 3.4198e-05
7:108090255 T C 0.239471 3.2934e-06
7:108098223 C T 0.349507 -1.3140e-05
7:108102346 T C 1.231976 2.2904e-05
7:108107257 T C 1.238903 2.1936e-05
7:108122146 G A 0.045964 5.3859e-06
7:108140634 T C 0.035081 -9.2652e-06
7:108140766 G T 0.138779 -7.3021e-06
7:108155051 T C 0.028790 -8.1450e-06
7:108166060 T G 0.033572 2.5206e-05
7:108170774 A G 0.131219 1.9658e-05
7:108172885 G T 0.649996 5.2214e-05
7:108178190 T C 0.074920 -6.0261e-06
7:108192737 G A 0.051790 -5.6054e-07
7:108202345 C A 0.348095 -3.5447e-05
7:108206653 A G 0.707905 4.3019e-05
7:108212353 A G 1.056166 1.4112e-05
7:108213362 C T 0.068896 -1.9528e-06
7:108218148 A G 1.060415 2.6596e-05
7:108224671 G A 0.035130 -5.8588e-05
7:108233921 A G 0.036701 8.1546e-06
7:108239477 C T 0.728763 7.9441e-06
7:108251949 G A 0.045724 9.8367e-07
7:108254333 A C 0.082262 -9.9046e-06
7:108254594 C A 0.948554 6.9384e-06
7:108258793 T C 0.945746 2.0779e-06
7:108262884 C G 0.035214 5.2995e-06
7:108263150 T C 0.741467 4.0656e-05
7:108266189 G A 0.120563 1.4663e-05
7:108270502 A G 0.104272 1.3782e-05
7:108271223 C T 0.119404 1.7801e-05
7:108280864 C T 0.053180 -2.9404e-05
7:108308095 C T 0.226659 -1.4472e-05
7:108323239 A G 0.151139 -1.1936e-05
7:108339658 G A 0.074956 -1.1135e-05
7:108339862 G A 0.146484 -9.9370e-06
7:108357482 T C 0.041280 2.2115e-05
7:108358800 A G 0.859280 -8.6941e-06
7:108362611 G A 0.036733 1.7920e-06
7:108363946 G A 0.051810 2.3532e-07
7:108364238 T C 0.054510 4.7005e-05
7:108364500 G A 0.147731 -1.1693e-05
7:108372544 C T 0.056078 1.1589e-05
7:108380684 A G 1.730749 1.4774e-05
7:108388133 G T 0.118752 -1.9929e-05
7:108389779 C T 0.109693 1.4165e-05
7:108406749 T C 0.033877 -2.9469e-05
7:108409711 C T 1.923830 -7.2378e-06
7:108410409 A G 0.577471 -3.8647e-05
7:108413876 C T 0.247825 -1.3112e-05
7:108415940 G A 1.804033 1.4667e-05
7:108418463 T G 0.043007 2.1914e-06
7:108435407 T C 0.031601 -1.3502e-05
7:108436052 A G 0.048915 3.9966e-06
7:108436991 G A 0.087942 -1.9431e-05
7:108447405 G A 0.024052 -2.5551e-05
7:108451119 T C 0.152473 -1.0333e-05
7:108455691 C T 0.096063 -9.6956e-05
7:108456804 T C 0.037019 1.2141e-05
7:108459312 A G 0.087176 -2.5261e-05
7:108466363 A C 0.173213 -8.4942e-06
7:108467300 C T 1.926605 2.3032e-06
7:108470869 T C 0.029849 3.1812e-06
7:108478024 G A 0.055698 1.2676e-05
7:108480997 A G 0.094463 1.0206e-05
7:108487255 T C 0.124873 -1.5938e-05
7:108491659 C T 0.024931 -8.7020e-06
7:108492401 C T 0.039722 -7.9303e-06
7:108505989 A G 0.026499 6.4194e-06
7:108508901 T C 0.105129 -1.2835e-05
7:108521842 A G 0.170500 1.6360e-06
7:108522559 T C 1.441082 -8.9222e-06
7:108524991 G A 1.967058 -1.6323e-05
7:108525044 A G 0.031030 1.8767e-05
7:108525598 A G 1.319201 -1.4604e-05
7:108528248 T C 0.115574 1.3687e-05
7:108531975 T C 0.029391 9.3510e-06
7:108538911 G A 0.719759 1.0682e-05
7:108539358 C T 1.403904 -6.5939e-06
7:108540388 A G 1.409107 -1.1159e-05
7:108544461 C G 0.122871 -1.5988e-05
7:108548014 G A 0.050099 4.5807e-06
7:108548660 G A 0.129190 -8.1155e-06
7:108549101 G A 0.042527 1.5146e-05
7:108553020 A G 0.052352 -3.3996e-05
7:108563408 T C 0.034555 3.4477e-05
7:108569729 G T 0.124322 -1.7031e-05
7:108592224 G A 1.588264 -3.1445e-05
7:108610047 C T 0.021247 -3.2378e-06
7:108611847 C T 0.054916 -3.8239e-05
7:108630669 G T 0.094330 -6.2301e-06
7:108634920 T C 0.059337 1.6612e-06
7:108637038 G A 0.150963 -2.5900e-05
7:108637645 T C 0.053725 -3.4609e-06
7:108649696 C T 1.360365 -3.0969e-05
7:108662552 T C 1.821346 -7.5913e-05
7:108672911 G C 0.688566 2.5305e-05
7:108686941 C G 0.081175 3.7394e-05
7:108703050 C G 0.081522 -2.5752e-05
7:108712226 G A 0.094632 2.1756e-05
7:108714569 T G 0.120329 2.7106e-05
7:108716125 G A 0.032659 -1.2059e-05
7:108716907 A G 0.069243 4.4947e-05
7:108719134 G A 0.333736 -2.7447e-05
7:108719839 C T 1.375419 -5.9082e-05
7:108721375 G A 0.046279 -2.6175e-05
7:108730050 C T 0.219574 -2.7700e-05
7:108731147 A C 1.583015 -2.1371e-04
7:108739623 T C 1.554520 -8.1624e-04
7:108740418 G A 0.382780 6.0959e-05
7:108748684 G A 0.057610 1.5766e-05
7:108755346 C T 0.036652 6.2306e-06
7:108756678 T G 1.812174 1.3156e-05
7:108760184 A G 1.790842 -3.2884e-06
7:108764152 A G 0.043134 2.3993e-05
7:108764376 G A 0.086001 -2.1353e-06
7:108769428 G A 0.153466 6.5412e-05
7:108788445 G A 0.044555 6.9938e-05
7:108794309 A C 0.047727 -1.8543e-05
7:108795622 G A 1.600961 -5.1476e-05
7:108797065 A G 0.156848 1.0798e-05
7:108797981 A G 0.064602 3.5606e-05
7:108798921 A G 0.080483 2.1283e-05
7:108821664 G A 0.222826 5.0050e-05
7:108833556 G T 0.113896 -9.5778e-06
7:108837566 C T 0.083713 2.3277e-05
7:108846780 A G 0.075154 -9.0924e-07
7:108860074 C T 0.034081 1.4623e-05
7:108862306 C T 0.026155 2.2632e-05
7:108862337 G T 0.290790 3.1371e-05
7:108872760 C T 0.071126 -1.8490e-05
7:108873698 T C 1.487091 5.5971e-07
7:108884560 T C 0.135718 -2.1286e-06
7:108899272 C T 0.093749 2.2112e-05
7:108903046 A C 0.029495 2.1315e-05
7:108906663 A G 1.182045 -2.7202e-05
7:108909958 G C 0.021939 1.0985e-05
7:108917577 G C 0.087881 5.4237e-05
7:108918561 A G 0.346784 -4.8662e-05
7:108936876 A G 0.258864 7.6531e-05
7:108948678 C T 0.071564 -1.9295e-05
7:108960292 C T 1.507488 3.9894e-06
7:108979251 G A 0.048859 1.2364e-05
7:108982095 C T 0.266641 -3.1990e-05
7:108996014 A T 0.056546 -1.9541e-06
7:108996304 T C 0.048629 7.7037e-05
7:109003574 T C 1.779527 1.0834e-05
7:109003710 C T 0.166621 -6.6969e-05
7:109021256 T C 0.097810 -2.2020e-05
7:109029675 A G 0.114600 1.9503e-05
7:109031353 A G 0.062833 1.6195e-05
7:109054187 G A 0.058097 -3.9137e-06
7:109055421 A G 1.872997 3.9464e-06
7:109060965 C T 0.237955 1.2095e-04
7:109064599 G A 0.073077 -4.7713e-06
7:109078446 G C 0.093762 -1.6201e-05
7:109078912 G A 0.125630 -3.6732e-07
7:109085999 G A 0.480038 -1.2272e-05
7:109091519 A C 0.031588 -5.9642e-06
7:109093295 A G 0.039638 -1.1510e-06
7:109095440 T C 0.069883 -7.5883e-06
7:109097685 T C 0.106918 -3.9701e-05
7:109102244 A G 0.091857 -7.5497e-06
7:109102896 A C 0.210336 2.5011e-05
7:109112401 A C 0.357505 -4.3483e-05
7:109121167 C T 1.161616 3.0340e-04
7:109125529 G A 0.033036 -9.9963e-06
7:109127469 C T 0.163359 7.0112e-05
7:109139438 A G 0.055458 6.7306e-06
7:109143002 A G 0.361043 -4.0154e-05
7:109143783 T C 0.242440 1.7810e-05
7:109150868 T G 0.097274 1.7933e-05
7:109152711 G A 0.626143 -1.5398e-05
7:109154168 A G 0.032682 -9.9270e-06
7:109157038 G A 1.101994 -2.4299e-04
7:109159386 T C 0.050826 -8.2433e-06
7:109161845 A T 0.039700 1.4704e-05
7:109162899 G A 0.021870 -8.1330e-06
7:109167243 C T 0.954935 6.8772e-05
7:109170253 A G 0.094084 7.5170e-06
7:109182040 T G 0.103444 3.0467e-05
7:109191437 C A 0.230603 -4.5329e-05
7:109207322 T C 0.033279 -6.1143e-06
7:109214139 G T 0.946966 7.1348e-05
7:109218682 T C 1.704429 5.9515e-05
7:109222061 T C 0.049122 1.4548e-05
7:109224200 A G 0.110465 -6.3592e-05
7:109229694 A C 0.310950 -4.3932e-05
7:109230184 T C 1.309116 -8.5009e-06
7:109238303 A G 1.723400 -3.2156e-06
7:109239531 G A 0.117379 1.7086e-05
7:109248070 A G 0.055237 1.1872e-05
7:109252103 T C 0.120297 3.8512e-06
7:109254703 G A 1.907922 -3.0885e-05
7:109254958 A G 1.575323 -2.2706e-05
7:109262530 T G 0.027937 -6.4639e-06
7:109266627 G T 0.508816 7.1416e-06
7:109267777 G C 0.077984 8.8778e-06
7:109274971 C G 0.325478 2.2176e-05
7:109281771 T G 0.173217 5.1100e-05
7:109282982 A C 0.287609 1.1476e-05
7:109287789 G A 1.059720 -5.2969e-05
7:109292485 A G 0.551641 2.0059e-05
7:109296571 G C 0.218006 6.2652e-06
7:109306254 G A 0.200079 1.1760e-06
7:109308424 G T 0.306396 9.3338e-05
7:109308566 A G 1.408393 7.6904e-05
7:109309871 T G 0.634098 -2.9763e-05
7:109311220 T C 0.158124 -6.6632e-05
7:109312106 T C 1.671743 2.2626e-05
7:109314640 T C 0.928962 -4.4631e-05
7:109320733 T C 0.856294 3.6580e-05
7:109335378 A G 0.027982 -3.5998e-06
7:109336399 A G 0.070548 -1.0528e-05
7:109342263 G A 0.053890 1.3449e-05
7:109346266 T G 0.104866 -7.9672e-06
7:109354998 C G 0.111442 -4.0545e-05
7:109366830 C A 0.397695 4.7905e-06
7:109367747 G A 0.116204 5.8838e-06
7:109403849 A G 0.471258 2.5936e-05
7:109409889 G A 0.041332 2.2571e-06
7:109422023 T G 0.425210 1.6533e-05
7:109422703 G A 0.738490 -2.3730e-05
7:109433796 A G 0.022925 7.5354e-06
7:109471554 C T 0.087887 -2.1122e-06
7:109476534 A C 0.058827 -5.6193e-06
7:109484997 C A 0.850536 1.4504e-05
7:109485091 T C 0.215610 8.2925e-07
7:109486851 T G 0.053959 1.1517e-06
7:109487999 C T 0.076231 2.9191e-05
7:109497845 A G 0.052027 -1.8626e-05
7:109513917 A G 0.863581 -5.0878e-06
7:109514109 G A 0.744274 -5.0333e-05
7:109515535 C T 0.147201 4.1964e-05
7:109522872 A C 0.054825 7.1585e-06
7:109533700 T C 0.090020 -8.3290e-05
7:109540485 G C 0.043530 2.8819e-05
7:109541975 T C 1.957791 5.3359e-06
7:109542609 G T 1.958210 -2.7509e-06
7:109557851 A C 0.073602 1.1658e-05
7:109570474 A G 0.065575 -1.4684e-06
7:109575528 G A 1.292017 1.2531e-05
7:109576197 A G 0.127454 3.2469e-05
7:109578294 A C 0.718759 1.0209e-05
7:109582092 C A 1.137802 -1.9438e-05
7:109585662 G T 0.026070 1.4188e-05
7:109587777 T C 0.654443 2.7756e-06
7:109587954 C T 0.043731 2.9946e-05
7:109590265 G T 0.034818 -8.9547e-06
7:109590336 A G 0.272020 2.2394e-05
7:109592300 C T 0.112276 6.7781e-05
7:109593512 G C 1.353477 5.6896e-07
7:109593803 T C 0.137126 -3.7529e-05
7:109598161 T C 0.295640 7.9296e-06
7:109598477 C G 0.043514 1.3973e-05
7:109605904 T C 0.191286 -1.2352e-05
7:109620606 A G 0.054186 -6.9950e-06
7:109630569 C T 0.046172 7.3260e-06
7:109634984 A G 0.034951 2.3781e-05
7:109635529 G A 0.158370 -3.7921e-05
7:109636438 A G 0.041543 -3.5635e-05
7:109636754 G A 0.229951 -3.1963e-05
7:109637394 T C 0.151291 -3.2635e-05
7:109644113 C T 0.045266 -1.3652e-06
7:109647109 G A 0.098147 6.5941e-06
7:109647829 C T 1.151366 -1.6752e-05
7:109653135 A G 0.618570 -4.0126e-05
7:109658252 A C 0.045711 -4.2361e-06
7:109665295 C T 0.097138 2.8995e-06
7:109666709 G A 1.150541 2.9161e-05
7:109668937 G A 0.049281 3.4859e-05
7:109669530 T G 0.880119 -2.7303e-06
7:109683140 T C 0.033539 -4.9699e-06
7:109690053 T G 1.115506 1.3499e-06
7:109692591 C T 0.081201 4.8748e-05
7:109702924 G C 0.092094 -4.4856e-05
7:109704189 A G 0.091360 -3.3184e-05
7:109712420 G A 0.049875 -1.3241e-05
7:109715320 T G 0.036827 -9.2837e-06
7:109720577 A G 0.033636 2.7369e-05
7:109720628 T C 0.289343 3.2946e-05
7:109722969 T C 0.020822 3.1344e-05
7:109724933 G A 0.034646 -6.8612e-05
7:109734425 G A 0.825397 -5.1150e-06
7:109735864 A G 0.111173 -7.1722e-06
7:109742696 C T 0.240461 2.9401e-06
7:109745209 G A 0.107875 -5.2452e-07
7:109752871 T C 0.077867 1.5182e-05
7:109754446 G A 0.020955 3.1245e-05
7:109767449 T C 0.039135 -6.4101e-06
7:109790867 T C 1.431325 2.4110e-05
7:109792546 C T 0.731862 -1.7191e-05
7:109794708 G A 0.036344 5.5757e-05
7:109797543 C G 0.030017 2.7040e-05
7:109802608 A C 0.702734 4.6011e-05
7:109811833 C T 1.404255 2.2690e-05
7:109815076 T C 0.207590 -3.2602e-05
7:109819073 T C 0.391609 -5.1463e-05
7:109819227 G T 0.400353 -1.3289e-05
7:109822164 A G 0.036701 -1.6069e-05
7:109822336 G A 0.310801 -6.4253e-05
7:109825752 A G 0.917494 6.1530e-05
7:109826826 T G 0.039680 -1.5054e-05
7:109827761 T C 0.609443 -1.8949e-05
7:109835236 A G 0.101753 -2.1412e-05
7:109842048 C T 1.212553 5.4804e-05
7:109844404 G A 0.083161 4.5084e-05
7:109856264 G T 0.792773 1.5552e-05
7:109859693 C A 0.092207 -3.0703e-07
7:109860284 G A 0.044250 7.2716e-06
7:109860636 G A 0.128814 -6.7522e-06
7:109861181 T G 0.021296 -1.1232e-06
7:109862289 C T 0.929491 4.0990e-06
7:109862980 T C 0.082353 -2.4008e-06
7:109867394 G C 0.360897 8.2073e-07
7:109871406 C T 1.553907 2.7522e-05
7:109881210 C T 0.068078 -6.7540e-06
7:109887253 T C 0.030183 7.3773e-06
7:109888799 T C 0.588222 -9.0046e-06
7:109890278 G A 1.108648 -8.3917e-06
7:109890854 G A 0.067010 9.4542e-06
7:109893307 C T 0.031111 -9.2572e-06
7:109893606 T C 0.214926 2.1560e-06
7:109893783 C T 1.025739 2.4508e-05
7:109896700 T A 0.407143 2.7590e-05
7:109901358 T C 0.191825 3.1701e-05
7:109909247 A G 0.036480 1.0092e-05
7:109916752 C G 0.165881 1.4967e-05
7:109923397 C T 0.310070 -8.7818e-06
7:109924336 C T 1.110069 -1.2040e-05
7:109924418 G A 0.730045 -3.4599e-05
7:109931329 T C 1.331688 5.3484e-05
7:109932168 A G 1.066634 2.6434e-05
7:109935288 A G 0.028937 -2.5644e-06
7:109946860 C T 0.491678 1.2791e-05
7:109953923 A G 1.843006 2.0703e-04
7:109965884 T C 0.528450 1.4139e-05
7:109967140 C T 0.185486 -1.9872e-05
7:109967384 A G 0.048593 1.2784e-05
7:109971328 T C 0.025012 2.9531e-05
7:109982060 T C 0.433714 3.2149e-06
7:109982755 G A 0.042335 1.3863e-05
7:109983032 C T 0.037174 2.9512e-05
7:109988218 G A 0.061612 -2.4318e-05
7:110010335 C T 0.488039 3.6616e-05
7:110018006 T C 0.124195 2.3279e-05
7:110018099 A G 0.338033 6.3226e-05
7:110022077 A G 0.456704 5.1106e-06
7:110028555 T C 0.023529 -3.0124e-05
7:110030443 G T 0.037853 -6.8229e-06
7:110036519 C T 0.883014 9.9308e-07
7:110046163 A G 0.028115 4.7878e-06
7:110047471 T C 0.883390 4.9340e-05
7:110053849 A C 0.056039 -6.6124e-06
7:110056953 G A 0.047019 -2.5012e-05
7:110058396 T C 1.704821 2.2502e-05
7:110062988 T C 0.043270 1.0625e-05
7:110063465 C T 0.023513 -1.1204e-05
7:110070061 A G 0.022276 2.4927e-05
7:110071111 A G 0.020806 -2.0718e-06
7:110080785 C T 0.036360 4.6772e-05
7:110086333 G A 0.023646 -1.5163e-05
7:110088605 T C 0.025778 3.8472e-06
7:110097152 G C 0.077614 -1.2867e-05
7:110100055 C T 0.956211 1.3582e-05
7:110101546 G A 1.682536 -7.3061e-06
7:110106389 G A 0.037161 -9.9640e-06
7:110125792 A G 0.510643 5.0517e-06
7:110129428 A G 0.045714 3.8932e-06
7:110134826 T C 0.048814 2.5671e-05
7:110151012 C T 0.061836 1.3395e-05
7:110157546 G A 1.549249 3.4391e-06
7:110159004 A C 0.048986 -7.7191e-06
7:110164420 C T 0.052595 2.8521e-05
7:110174201 C T 0.898941 2.2784e-05
7:110174734 T C 0.596706 -4.2703e-06
7:110211615 A G 0.106512 1.9930e-05
7:110217013 A C 0.076511 -5.5810e-06
7:110236681 G A 0.344447 8.9614e-06
7:110237043 G A 0.813414 -2.8580e-05
7:110261886 G A 0.827150 -1.9844e-05
7:110264953 G A 0.042212 -1.8561e-06
7:110279047 C T 1.053621 1.1939e-05
7:110285468 C T 0.749227 -2.2904e-05
7:110285470 C A 0.198391 -1.1467e-05
7:110302846 C T 0.702604 -2.5347e-05
7:110309034 T G 0.042761 -9.9050e-06
7:110320059 T C 0.021932 2.9107e-05
7:110320069 G T 1.060359 3.7949e-05
7:110320305 T C 0.121663 6.0137e-06
7:110328121 T G 0.046509 9.1369e-07
7:110330510 G A 0.021471 2.2855e-05
7:110340284 T C 0.025340 1.4950e-05
7:110358479 G A 0.048360 -1.6246e-05
7:110361497 C T 1.592814 1.0435e-05
7:110361661 G C 0.026522 -9.6827e-07
7:110382378 C A 0.794659 4.0839e-05
7:110415283 A G 0.049697 3.4594e-06
7:110425533 C T 0.025804 -5.5792e-07
7:110429630 C A 0.834778 9.1546e-06
7:110430736 T C 1.745255 -2.6488e-05
7:110441683 C T 0.058999 1.5442e-05
7:110441941 A G 0.236124 -6.6910e-05
7:110443160 A G 0.030420 -5.6203e-05
7:110445011 C A 1.828783 -4.8682e-05
7:110455059 T C 0.031679 -8.1076e-06
7:110459284 T C 0.103763 4.6862e-05
7:110467116 A G 0.105168 4.0844e-05
7:110467221 T C 0.291443 -3.1620e-05
7:110468988 G A 1.012617 2.9487e-05
7:110470040 T C 0.047110 1.2417e-05
7:110477269 A C 0.037755 5.0127e-05
7:110477566 T C 1.624932 2.2620e-05
7:110479425 C A 0.095310 2.8982e-06
7:110479534 C T 0.124890 2.4930e-05
7:110482096 C T 0.114931 -4.6599e-06
7:110482753 T C 0.513944 -1.6314e-05
7:110483595 A G 0.032974 -1.0126e-05
7:110491581 T C 0.816315 -3.0864e-05
7:110497818 T C 0.022422 1.0370e-05
7:110498118 C T 0.032487 -1.0201e-05
7:110500979 C T 0.084856 -1.5381e-06
7:110503515 C T 0.944474 -4.3631e-05
7:110511679 A G 1.075663 -3.8057e-05
7:110517118 C A 0.041936 -8.0850e-06
7:110519162 T G 0.088267 -6.8485e-06
7:110551656 A G 0.031374 -9.4934e-06
7:110552974 A G 0.049262 3.1998e-05
7:110557521 T C 0.059584 7.2271e-06
7:110570969 G A 0.167543 -3.7964e-05
7:110579494 T C 1.263769 4.4469e-05
7:110584479 T C 1.179371 6.0414e-05
7:110585287 A G 0.071356 -1.7970e-05
7:110599419 C T 0.130025 -2.2007e-06
7:110608911 A G 0.041732 3.8064e-05
7:110610661 T C 0.064631 6.5682e-06
7:110611802 C T 0.038950 5.7924e-06
7:110613305 C T 0.038739 3.0014e-05
7:110615177 C T 0.023691 2.5324e-05
7:110625128 G A 0.098238 3.4470e-06
7:110633893 C T 0.083009 -1.8111e-05
7:110638256 T C 0.268443 1.5105e-05
7:110664246 G A 0.072450 -2.6406e-06
7:110664450 T C 0.182412 1.8961e-05
7:110666631 A G 0.082473 -3.2761e-05
7:110669227 C T 0.058451 -7.4751e-05
7:110670114 A G 0.558198 -3.8150e-05
7:110682775 A G 0.031533 -1.1756e-05
7:110684216 T C 0.222336 -1.8228e-05
7:110688557 T C 0.158935 -7.5713e-08
7:110694885 A G 0.044296 -5.9002e-06
7:110707029 A G 1.825401 1.2992e-05
7:110707762 C A 0.070402 -1.0303e-06
7:110715043 A G 0.186245 -2.2149e-05
7:110737774 G A 1.796672 2.5991e-05
7:110749655 G A 0.115671 -9.4396e-06
7:110762899 G A 0.093194 -5.5736e-06
7:110763563 C T 0.054796 -1.9439e-08
7:110773827 G A 0.065614 3.8514e-06
7:110775399 C T 0.301453 -1.6089e-05
7:110783224 T C 0.024327 -9.5120e-06
7:110794557 T C 0.055001 -6.6855e-07
7:110807954 G A 0.062667 -6.7683e-05
7:110811863 C A 1.755963 3.1731e-05
7:110827875 C T 0.041787 -1.8906e-05
7:110828789 T C 1.737838 6.1801e-05
7:110836294 G A 0.100961 8.9722e-06
7:110843795 G A 1.242054 -2.2854e-05
7:110861604 A C 0.080879 -3.8067e-06
7:110864005 C T 0.299982 3.5525e-06
7:110866690 A G 1.962063 4.2868e-06
7:110868231 G A 0.105321 -2.2831e-05
7:110882802 C T 0.064839 -1.7023e-06
7:110897804 A C 0.020566 -4.1600e-06
7:110900622 A G 0.028992 4.3418e-06
7:110909052 T G 0.078721 8.7716e-06
7:110913620 T C 0.928141 6.7128e-06
7:110922528 G A 0.152521 -1.6300e-05
7:110934174 T C 0.160850 -1.8976e-05
7:110944517 A G 0.068730 3.3539e-05
7:110961105 T G 0.060924 -6.9896e-05
7:110961262 A G 0.057500 -2.9066e-05
7:110967852 A G 0.029167 2.5517e-05
7:110977136 T C 0.065472 -3.7947e-06
7:110984004 T C 0.925021 1.0823e-05
7:111015217 T C 0.020536 -1.6011e-06
7:111015903 A G 0.097349 -3.2173e-05
7:111022031 C T 0.273325 -3.9935e-05
7:111025948 C T 0.662934 4.7091e-05
7:111071550 G T 0.029703 1.8305e-05
7:111077179 C T 0.039920 -3.0340e-06
7:111093419 G C 0.094733 -3.0922e-05
7:111103766 T C 0.033977 -1.7164e-06
7:111103853 C T 0.020893 4.4181e-05
7:111120706 G T 0.065819 -7.9947e-06
7:111158322 G A 0.127623 4.8480e-06
7:111160473 A G 0.078179 -1.3217e-05
7:111162137 A G 0.036902 5.8950e-06
7:111174824 G T 0.020926 -8.5260e-06
7:111179971 C T 0.033565 -3.1453e-06
7:111188152 T C 1.786126 2.1928e-05
7:111193372 C T 0.095031 2.0111e-05
7:111195766 C T 0.090672 2.4404e-05
7:111225408 T C 0.331392 -1.6889e-05
7:111226654 T C 0.210216 1.9617e-06
7:111230244 T C 1.071759 -9.0754e-07
7:111246334 T C 0.030965 -9.5358e-07
7:111252536 A G 0.079055 -1.6381e-06
7:111257880 C T 0.055513 -2.1090e-05
7:111263389 T C 0.149827 -8.4661e-06
7:111274527 A G 0.782939 1.9347e-05
7:111284120 C G 0.252230 1.2444e-05
7:111286842 A G 0.045162 -1.0649e-05
7:111286879 C T 1.135822 6.9310e-06
7:111294188 C T 0.168293 6.0104e-06
7:111300950 G A 0.033588 2.9835e-06
7:111307901 A G 0.020945 -4.5836e-06
7:111316014 A C 0.137636 1.5700e-05
7:111318975 G A 1.121339 -3.4723e-05
7:111319190 T C 0.423038 3.9152e-05
7:111326482 C T 0.030365 -2.5002e-05
7:111328483 T C 0.094395 2.6350e-05
7:111336431 A G 0.128739 9.2984e-06
7:111355568 C A 0.024743 6.2761e-05
7:111359742 T C 0.075787 3.9075e-05
7:111362942 C T 0.607852 1.6259e-06
7:111365743 C T 0.116256 -8.2987e-06
7:111368491 T C 0.127301 -1.5149e-05
7:111369656 C T 0.024681 6.1799e-05
7:111379198 C G 0.023114 -3.3555e-06
7:111383337 C T 0.103360 3.9388e-05
7:111385453 T C 0.027590 1.6490e-05
7:111388919 G A 0.464481 2.3190e-05
7:111389126 C T 0.602130 7.4895e-06
7:111400593 C T 0.713958 -9.6980e-06
7:111404474 T C 0.053199 -7.3373e-06
7:111405322 T C 0.024688 3.8178e-05
7:111408770 C T 0.247011 -1.2858e-05
7:111416771 G A 0.049908 2.2893e-05
7:111420124 G T 0.060707 1.9816e-05
7:111432940 A G 0.484871 -2.9391e-05
7:111433748 T C 0.034302 -3.7052e-06
7:111439487 A G 0.104593 1.0585e-05
7:111440600 C T 0.403258 -4.8285e-05
7:111442559 C T 0.046487 2.3363e-05
7:111447153 G T 0.185454 1.2498e-05
7:111454093 T C 0.215834 3.0486e-05
7:111454218 G A 0.364247 -2.4226e-05
7:111456298 T C 0.331853 -2.6181e-05
7:111469572 T C 0.356869 -7.1318e-07
7:111481978 C G 0.156520 -3.3493e-05
7:111493541 C T 0.668783 -1.8232e-06
7:111497528 A G 0.789748 8.5463e-06
7:111499581 T C 0.061171 -8.2707e-07
7:111500087 A G 0.040972 1.5601e-05
7:111507358 A G 0.049281 -3.1223e-06
7:111512448 C T 0.029754 4.1413e-06
7:111512589 A G 0.117885 1.5015e-05
7:111512859 G A 0.399886 5.5029e-05
7:111524341 A G 0.024951 -5.7075e-05
7:111525839 G C 0.179799 -1.8574e-05
7:111527560 A G 0.148195 -1.4813e-06
7:111537045 C T 0.023305 1.2680e-05
7:111546034 G A 0.348069 -3.7103e-05
7:111546169 G A 0.088244 -4.8309e-05
7:111550387 C T 0.439553 2.2276e-05
7:111551740 T C 0.191497 -3.8968e-05
7:111564344 A G 0.049995 3.6967e-05
7:111567039 A G 0.069191 1.0050e-05
7:111569767 G A 0.217237 2.7310e-05
7:111571551 G A 0.040768 -2.9983e-05
7:111578521 C T 0.128652 9.9573e-06
7:111580166 C T 0.052086 7.6386e-05
7:111583428 A G 0.061067 -8.6763e-06
7:111588358 G A 0.247725 -3.3589e-05
7:111589859 G A 0.123419 -4.5330e-06
7:111592231 G A 0.158455 -5.4596e-05
7:111599102 T C 0.032423 4.1079e-07
7:111601183 T C 0.398039 -5.6511e-05
7:111601506 A G 0.023357 -2.6051e-06
7:111610784 A G 0.287009 -5.0054e-05
7:111611265 T G 0.589935 -5.1698e-05
7:111620579 T C 0.035688 7.1632e-07
7:111621007 G C 0.281309 -3.9248e-05
7:111621049 A C 0.136169 6.3533e-06
7:111627007 A G 0.592194 -3.1276e-05
7:111628801 T C 0.028161 -1.6150e-05
7:111628970 C T 0.076442 -4.4520e-05
7:111629054 A G 0.110115 8.6873e-07
7:111630670 G T 0.820723 1.7203e-05
7:111632320 G A 0.060674 -8.8193e-05
7:111633529 C T 1.205591 -9.1674e-06
7:111633743 A C 0.099997 2.8144e-05
7:111634898 C T 0.309915 -5.2150e-06
7:111642287 T C 0.120242 -6.3388e-06
7:111642646 T C 0.699641 2.2151e-05
7:111646578 A G 0.029608 -2.2648e-05
7:111647172 A G 0.209752 9.8831e-06
7:111650425 C T 0.950566 -1.1220e-05
7:111658259 A G 0.077247 -9.4140e-06
7:111662307 T G 0.069860 1.7627e-05
7:111664578 T C 0.032981 -2.7067e-05
7:111664804 G T 0.388441 -7.0491e-06
7:111665558 A G 0.612000 2.9472e-05
7:111667187 G C 0.807548 4.7006e-05
7:111668622 G T 0.980830 -3.0873e-08
7:111676585 C T 0.072869 -9.5639e-06
7:111679402 T C 0.123926 -2.9804e-05
7:111695096 A C 0.079948 -6.2093e-05
7:111704231 G A 0.024587 2.6279e-05
7:111711174 G A 1.740168 1.9235e-05
7:111711611 T C 0.849014 -5.9415e-06
7:111727046 T C 0.145108 1.9419e-05
7:111730967 C A 0.546951 -4.2241e-05
7:111731478 C T 0.090004 2.4014e-06
7:111731829 G T 0.897348 -6.1774e-06
7:111732366 T C 0.078341 1.4085e-05
7:111732556 A G 1.273357 -4.0727e-05
7:111734612 C T 0.554403 -3.6747e-05
7:111735156 C T 0.045750 1.0706e-05
7:111740558 G C 1.190014 -5.0856e-06
7:111741405 C T 0.783130 -4.0686e-06
7:111742585 C T 0.840510 -8.4056e-06
7:111744911 C T 0.066114 -4.6043e-06
7:111748533 A G 0.131566 -1.4412e-05
7:111749409 C T 0.417494 1.4698e-05
7:111751870 C T 0.028732 -2.6692e-05
7:111758263 C G 0.405108 1.7152e-06
7:111759584 G A 0.625497 6.6817e-06
7:111760919 C T 0.080795 1.3436e-05
7:111761006 C A 0.031553 1.5342e-05
7:111763988 T C 0.938141 -1.2009e-05
7:111771109 T C 0.930695 -1.5071e-05
7:111772515 C T 0.038038 1.1945e-05
7:111773164 T C 1.571220 2.2432e-06
7:111776779 G A 0.068682 7.8012e-06
7:111781260 C T 0.054686 -3.9123e-05
7:111782145 C T 0.674674 -7.2512e-06
7:111783764 G A 1.782961 -1.2919e-06
7:111783784 A G 0.135442 -8.8218e-07
7:111784595 T C 0.838390 1.6286e-05
7:111785763 G T 0.563777 8.3150e-06
7:111785993 G A 0.466811 1.7239e-05
7:111786013 A G 0.552836 -7.9076e-05
7:111789442 G C 0.196359 2.6988e-06
7:111792006 G A 0.487416 1.9444e-06
7:111797422 T C 0.988513 4.4893e-05
7:111797834 G A 0.068354 1.2429e-05
7:111799365 T C 1.311836 2.0643e-05
7:111808394 T C 1.455178 2.1412e-05
7:111808448 C T 1.702153 9.0763e-06
7:111809729 T C 0.060330 1.0553e-05
7:111810859 C T 0.283273 1.6331e-05
7:111814875 G A 1.268164 -3.6054e-05
7:111816665 C T 0.393819 -9.0289e-06
7:111817242 G A 0.082671 -3.3586e-06
7:111818296 C T 0.720408 -3.1037e-05
7:111820351 A C 0.043965 -3.3182e-05
7:111821830 G T 0.028196 -6.7664e-06
7:111824083 T C 0.048545 1.6007e-05
7:111829456 T C 0.180465 -1.7631e-05
7:111829599 G T 0.054627 2.3888e-05
7:111833007 G A 0.053832 6.7614e-05
7:111835622 T C 0.076589 1.8793e-05
7:111860596 G A 0.054692 -1.8873e-05
7:111872453 G A 0.025535 -3.1964e-05
7:111885455 C A 0.058029 1.4852e-05
7:111886880 G A 0.020458 -8.8106e-06
7:111892814 A G 0.486462 3.3537e-05
7:111909855 C A 0.154320 -4.0235e-07
7:111910168 A C 1.436343 2.7525e-05
7:111915791 A G 0.044461 1.4826e-05
7:111922560 T C 0.040385 -3.3113e-05
7:111932639 A G 0.319474 2.3217e-05
7:111940634 T C 0.556841 9.7621e-06
7:111947172 T C 0.052693 -1.3342e-05
7:111972365 G A 0.041248 2.1126e-05
7:111973539 T A 0.022448 2.2594e-06
7:111978673 G T 0.069120 2.4474e-06
7:111979742 A G 0.045886 4.1043e-05
7:111984930 T C 0.067766 1.0378e-06
7:111992259 A G 0.027336 -2.1628e-05
7:111995592 G A 0.065316 -4.0294e-05
7:112006849 T C 0.023643 4.0716e-05
7:112011779 A G 0.038969 -2.7420e-05
7:112019368 T C 0.082136 7.0160e-05
7:112031295 A G 0.771023 5.8384e-05
7:112036762 A G 0.255317 1.3688e-05
7:112053472 T C 0.797697 -4.3260e-06
7:112054974 T C 0.455172 -1.5438e-05
7:112062821 G A 0.023247 -9.0444e-08
7:112065326 C T 0.037135 -2.6823e-05
7:112075830 T C 0.071986 -1.1440e-05
7:112086758 G A 0.703530 2.1449e-05
7:112089859 G T 0.269365 -2.0365e-05
7:112090939 T C 0.152408 -8.2665e-05
7:112094743 G A 0.117359 3.1026e-05
7:112096455 G A 0.048155 2.3241e-05
7:112096792 T C 1.183272 2.3755e-05
7:112101653 G A 1.368817 1.0313e-04
7:112103055 G A 0.456798 1.9675e-05
7:112105985 T C 0.020721 2.9373e-05
7:112111478 G A 0.164287 -7.1444e-06
7:112115658 T C 1.019079 2.3166e-05
7:112117256 G A 0.085112 2.8360e-05
7:112117908 A G 0.031949 -2.0249e-05
7:112120476 G A 0.026135 3.0670e-06
7:112122640 A C 1.519537 2.7628e-05
7:112125496 G A 0.057299 2.3359e-05
7:112125538 G T 0.256634 -4.9052e-06
7:112127487 T C 0.055676 -1.6356e-05
7:112127535 G A 0.280900 -1.5284e-05
7:112130494 T C 0.196541 -4.0559e-05
7:112135207 T C 0.330863 -8.6860e-05
7:112140506 C T 1.819922 2.3340e-05
7:112150753 A G 0.126357 1.9478e-05
7:112175655 A C 0.043984 -1.9802e-05
7:112177682 G T 0.742142 -5.0197e-05
7:112179955 A G 0.043195 -1.2932e-05
7:112187966 T G 0.739162 -4.2701e-05
7:112188915 C T 1.244625 9.0571e-06
7:112194084 A C 0.183655 9.3866e-06
7:112205478 G A 0.061009 -1.8365e-05
7:112206747 C T 0.434415 5.1186e-05
7:112213474 A C 0.182198 -4.2788e-06
7:112216295 T A 0.068912 -4.1103e-06
7:112220748 C A 0.062281 7.6343e-05
7:112224237 T C 0.115723 1.2423e-05
7:112228295 A C 0.059126 -2.7220e-05
7:112232841 T C 0.049116 -1.7081e-06
7:112244380 A G 0.228444 -2.7058e-05
7:112255997 T C 1.620910 3.8415e-05
7:112260438 C T 0.131570 -1.3149e-05
7:112262351 T C 0.046130 -1.5039e-06
7:112262426 T C 0.031361 -3.9672e-05
7:112272645 C T 0.043199 -5.0191e-06
7:112274251 A G 1.660035 -2.5143e-05
7:112289010 G A 1.505953 2.0091e-05
7:112289067 T C 0.958515 1.1826e-05
7:112289149 T C 0.046331 -1.2994e-05
7:112306893 G A 0.026603 -1.0817e-05
7:112311226 G C 0.021445 -3.3662e-06
7:112311266 G A 0.070665 -9.5076e-06
7:112322389 T C 0.065384 8.1908e-05
7:112353404 T C 0.545377 3.8277e-06
7:112382396 T C 0.184110 -5.3374e-06
7:112383583 A G 0.095177 6.1011e-06
7:112384087 A G 0.100143 1.4840e-05
7:112388313 T A 0.104084 -4.2190e-05
7:112401884 G A 0.748634 1.5012e-05
7:112424650 A G 0.046477 -2.5787e-05
7:112445401 C T 0.053371 2.8536e-05
7:112446801 C A 0.039567 -2.4997e-05
7:112450781 C T 0.044955 -1.9398e-06
7:112488577 A G 0.250587 -3.8498e-05
7:112492988 T C 0.074995 5.3508e-05
7:112499429 A G 0.034409 8.3640e-06
7:112502463 C T 0.103104 6.6612e-06
7:112511057 A C 0.037450 -1.3833e-05
7:112515103 C T 0.043945 1.9027e-05
7:112536740 A G 1.455269 -6.7796e-06
7:112538378 T C 0.270991 2.3828e-05
7:112542546 G A 0.058136 -8.5490e-06
7:112547374 C A 0.453935 8.1978e-06
7:112553837 A G 0.026648 -2.5346e-05
7:112568476 A G 0.036483 -2.8419e-06
7:112573479 A G 0.044958 -1.3725e-06
7:112597791 C A 0.307386 3.1369e-06
7:112604631 G A 0.031507 1.2781e-06
7:112610531 G A 0.074495 -1.5945e-05
7:112622141 G T 0.107424 1.8338e-05
7:112628221 T C 0.034269 -1.7340e-05
7:112628373 C T 0.574235 -2.8272e-05
7:112633287 G A 0.050534 -1.0698e-05
7:112634830 A G 0.055754 -3.0632e-05
7:112643282 C T 0.047285 1.3130e-05
7:112660400 T C 0.092470 -2.3705e-05
7:112668955 A G 0.172094 -2.1160e-05
7:112673612 C T 1.481775 -2.8475e-05
7:112680155 G A 0.098514 -3.0925e-05
7:112684223 T C 0.149831 7.1491e-05
7:112686072 A G 0.074372 1.2196e-05
7:112696548 T G 0.184980 1.1354e-05
7:112697634 C T 0.040699 6.6561e-06
7:112708540 C T 0.083892 -1.4766e-05
7:112710491 G A 0.092529 9.1066e-05
7:112711185 C T 0.443652 -3.2288e-05
7:112718961 A G 1.354347 -5.9608e-04
7:112720824 A C 0.936440 1.6917e-05
7:112723093 C T 0.718853 4.3163e-07
7:112724525 G A 1.769449 -4.0259e-06
7:112724795 T G 0.494979 -1.3993e-05
7:112726115 C T 0.137902 -2.5430e-05
7:112735763 T C 0.069863 1.6753e-06
7:112748442 G A 0.021870 1.2189e-06
7:112751035 G A 1.211472 1.2065e-06
7:112751685 G A 0.808350 3.6762e-06
7:112758324 C G 0.401035 -3.4885e-06
7:112760026 G T 0.059097 4.0601e-05
7:112769001 A T 0.252003 -2.8895e-05
7:112771891 T C 0.065254 1.9333e-05
7:112771927 G A 0.035360 -1.4415e-05
7:112782556 A G 0.813875 -5.7703e-06
7:112782864 A G 0.030546 -4.8285e-05
7:112792840 A G 0.033792 -1.9967e-05
7:112795422 C T 0.097563 -1.4966e-05
7:112798776 T C 0.222998 1.1752e-05
7:112807912 C T 0.044932 -5.2630e-05
7:112812489 T C 0.058931 -3.8516e-05
7:112820517 G A 0.888792 3.4837e-05
7:112829264 G C 0.216656 -1.8167e-06
7:112844782 T G 0.067020 9.2074e-06
7:112846890 C T 0.113692 -2.8388e-05
7:112856646 A G 0.083846 4.5722e-05
7:112883195 G A 0.041754 -7.7827e-05
7:112884814 C T 1.879320 2.6280e-05
7:112886217 A G 0.069860 -2.4625e-05
7:112886872 A C 0.182123 -9.2940e-06
7:112895617 C T 0.025425 1.6211e-05
7:112911410 G A 0.675158 1.7055e-05
7:112923460 T C 0.125834 1.9691e-05
7:112947086 A C 0.071600 -2.2460e-05
7:112951132 T C 0.125299 2.5427e-05
7:112956114 T C 0.724420 -1.2317e-05
7:112989173 G A 1.911214 -2.7733e-05
7:112989595 A G 0.087381 -5.6786e-05
7:112989772 C T 0.378415 -1.3446e-05
7:112994204 G A 0.148928 4.7401e-06
7:113000169 T C 0.680942 3.3788e-05
7:113016245 A G 0.045542 -3.3989e-05
7:113029394 C T 0.046055 1.2044e-06
7:113032573 A G 0.059094 -4.0444e-06
7:113038155 A G 0.537775 -9.9329e-06
7:113039778 A G 0.117820 -1.7185e-05
7:113043282 A G 0.112575 -1.4186e-05
7:113049169 C T 0.056481 1.1671e-05
7:113049946 T C 0.041608 1.5756e-05
7:113050994 G T 0.026434 -3.6529e-05
7:113052230 T C 0.030595 -3.4208e-06
7:113057370 G A 1.075848 -5.6406e-05
7:113059909 C T 0.066423 3.4713e-05
7:113060773 A G 0.020754 3.1682e-06
7:113060848 T C 0.088329 1.3867e-05
7:113089815 A C 0.029638 -5.2746e-05
7:113102172 C T 0.023863 -1.7137e-05
7:113103585 C T 0.058594 1.3609e-05
7:113106395 G C 0.256274 1.3135e-05
7:113109998 T C 0.072505 -9.7461e-05
7:113116165 C T 0.023256 -1.4648e-05
7:113127071 T C 0.025908 -3.6152e-06
7:113141260 C T 0.029631 -2.2164e-06
7:113159370 A G 0.045695 7.0944e-06
7:113171304 A C 0.228415 -6.6249e-05
7:113184654 C T 0.319873 -1.4608e-05
7:113218051 G C 0.097479 7.5867e-06
7:113220287 T G 0.240042 -5.6044e-05
7:113224563 G A 0.038570 2.1098e-05
7:113237054 A G 0.117726 -3.1849e-05
7:113239082 A G 0.302897 -1.7523e-05
7:113245847 A G 0.079627 2.8526e-05
7:113247230 T C 0.062622 9.8506e-06
7:113251586 G A 0.064517 -5.2554e-06
7:113271009 A G 0.086579 -1.1437e-05
7:113274372 T C 0.073473 4.7616e-05
7:113281274 A G 0.176677 -6.5928e-06
7:113282616 G A 0.429825 1.0027e-05
7:113292763 A G 1.900204 -1.4391e-05
7:113303258 C T 0.849816 -2.1615e-05
7:113303623 C T 0.023347 2.0831e-05
7:113305208 A G 0.113429 -1.0838e-05
7:113317708 C T 0.735991 -2.0543e-05
7:113326339 T C 0.413622 -1.3498e-05
7:113328034 C T 0.163937 1.6165e-06
7:113336970 G A 0.241262 -1.2913e-05
7:113338417 C T 0.041702 -3.9530e-06
7:113339640 C T 0.052417 -5.4314e-06
7:113342125 A G 1.970106 -2.6720e-05
7:113346161 C T 0.041806 -1.5042e-05
7:113346826 C T 0.688073 -1.1793e-04
7:113346978 G A 0.077569 -1.4759e-05
7:113349120 T G 0.099452 -2.1577e-05
7:113363243 T C 0.072301 -5.2368e-06
7:113364319 A G 0.247893 2.6074e-05
7:113370473 G C 0.037395 -1.5707e-05
7:113370636 T C 1.137143 -3.9528e-05
7:113395656 A G 0.023367 1.1068e-05
7:113402352 C A 0.407189 -6.7154e-05
7:113402672 A G 0.131222 -6.2115e-07
7:113431512 G A 0.286220 -6.0915e-05
7:113438644 A G 1.889700 -1.5012e-05
7:113439283 T C 1.499757 -2.3814e-05
7:113460282 G A 1.112241 -3.4029e-05
7:113461230 T C 0.043118 -6.1881e-06
7:113472338 A C 0.390207 1.8859e-05
7:113474691 T C 0.092483 -1.5474e-05
7:113481640 T C 0.187485 -1.8115e-05
7:113482890 C T 0.142076 2.9605e-05
7:113490924 C T 0.072762 -3.6656e-06
7:113495470 G T 0.036629 3.9607e-06
7:113506271 T G 0.143949 -9.9946e-06
7:113513828 C T 1.333765 -7.3205e-05
7:113518434 A C 0.172282 -1.4167e-05
7:113533980 T C 0.067938 1.6262e-05
7:113534747 C T 0.051229 4.0289e-05
7:113536314 T C 0.391972 2.5228e-05
7:113537793 A G 0.081152 -1.2414e-06
7:113540224 A G 0.498659 -1.0288e-04
7:113560360 T A 0.067585 2.3360e-05
7:113583617 T C 0.035941 -4.0942e-06
7:113594357 A G 0.031494 7.5207e-06
7:113597022 T C 0.036957 2.2906e-05
7:113602690 G A 0.110429 1.0907e-05
7:113605108 C T 1.267570 -6.5967e-05
7:113613037 T C 0.226234 -5.6046e-06
7:113616356 T C 1.224971 -6.2874e-05
7:113628925 A G 0.024542 -1.5263e-06
7:113644002 A C 0.083457 1.9381e-05
7:113648597 C T 1.232109 -5.5136e-05
7:113658103 C T 0.118599 3.4944e-05
7:113665542 T C 0.036629 1.1164e-05
7:113665902 A C 0.049450 2.1760e-05
7:113675043 T G 0.048681 -1.7866e-05
7:113684695 C T 1.233196 -4.8414e-05
7:113686309 A C 0.136571 2.6412e-05
7:113705485 T C 0.036201 -6.5806e-06
7:113710180 T C 0.042618 -1.6216e-06
7:113712854 A C 0.036574 -6.1869e-06
7:113713714 T C 0.058915 -8.5025e-06
7:113735036 C A 0.781559 6.6147e-06
7:113735848 G A 0.171029 -3.5761e-05
7:113737983 A G 0.120151 -2.6043e-05
7:113741759 A G 0.208006 -4.1123e-05
7:113750598 C T 0.094814 -1.0476e-05
7:113761878 G A 0.029690 -2.3582e-05
7:113771995 A G 0.142174 -1.7886e-05
7:113775765 T C 0.636380 2.3779e-05
7:113777021 A G 0.150022 -3.1357e-05
7:113788156 A G 0.340763 8.9498e-06
7:113799165 C A 0.034636 8.0864e-06
7:113814174 C T 1.734404 1.4703e-05
7:113827601 T C 0.020273 -4.7733e-06
7:113828355 C T 1.849485 2.7871e-05
7:113853589 A G 0.106716 -2.7134e-06
7:113858003 T G 0.042848 -9.7415e-06
7:113860652 C T 1.319789 1.0627e-05
7:113863663 T C 0.087491 -9.9414e-06
7:113875687 A G 0.091360 7.7992e-06
7:113881506 T G 0.061294 2.3576e-05
7:113885380 C T 0.037158 -3.6129e-05
7:113898986 G A 0.064559 -7.0764e-06
7:113899893 G T 0.056510 -2.5006e-05
7:113900841 A C 0.029849 2.8766e-05
7:113922064 C A 1.310557 9.9004e-06
7:113932849 A G 0.069324 -1.8942e-05
7:113986556 C T 0.053108 3.2667e-05
7:113993814 T C 0.022584 -1.1563e-05
7:113996163 T C 0.062248 -4.3993e-05
7:113996912 C T 0.173431 -4.9315e-06
7:114014947 C T 0.144615 -5.6577e-07
7:114015707 A C 1.023539 -1.7338e-05
7:114028310 C T 0.067276 6.1318e-06
7:114041534 T G 0.022117 5.0099e-06
7:114049892 T G 0.075819 -2.4394e-05
7:114056460 G A 0.126097 -2.6899e-05
7:114058072 C T 0.071252 4.0032e-05
7:114059728 T C 0.061398 3.1392e-05
7:114073186 G A 0.041917 1.3594e-05
7:114078869 G A 0.134244 -3.9249e-06
7:114098526 G T 0.140788 2.0075e-05
7:114103926 G A 0.089410 4.5554e-06
7:114104519 A G 1.966425 3.7931e-06
7:114107594 G C 1.468905 2.3638e-05
7:114118112 T C 1.801855 6.0599e-05
7:114119935 G T 0.529524 1.9266e-05
7:114126021 G T 0.068172 -8.9383e-06
7:114151652 C T 0.061093 3.2261e-05
7:114171773 T G 0.119495 2.6872e-05
7:114172154 C G 0.082902 -5.5038e-05
7:114186863 G A 0.040768 1.2288e-05
7:114189249 A G 0.043118 1.2531e-05
7:114194823 G A 0.051093 1.9075e-05
7:114195310 G A 0.088488 5.3411e-06
7:114199599 G A 0.197122 1.3981e-05
7:114202213 T C 0.038466 -1.9457e-06
7:114203949 G A 0.209684 8.0565e-06
7:114204407 A G 0.192176 1.6919e-05
7:114210814 C T 1.125922 1.0353e-05
7:114220688 C T 0.061356 -2.4107e-05
7:114223723 A C 1.327854 2.3056e-05
7:114236880 C G 1.975416 1.1703e-05
7:114245894 T C 0.080113 -1.1447e-05
7:114248919 T C 0.060398 3.8334e-05
7:114293859 T G 0.149340 -1.2188e-05
7:114313199 G A 0.946733 5.1777e-05
7:114333803 T C 0.060463 -2.0172e-05
7:114348653 G T 1.799827 1.4734e-05
7:114355097 G A 0.065572 -2.6013e-05
7:114355193 G A 0.788729 2.7717e-05
7:114377279 T C 0.033445 -1.1344e-05
7:114380772 A G 0.745547 3.9192e-05
7:114381202 T C 0.374176 -1.1978e-04
7:114389072 A G 0.065559 -2.0821e-05
7:114393415 G A 0.136695 -1.3419e-05
7:114402333 C T 1.606311 1.3925e-05
7:114408416 C G 0.180948 4.0593e-06
7:114424133 C T 0.033750 -2.0374e-05
7:114431682 C G 1.860686 1.7460e-05
7:114432151 G A 0.076855 -2.8371e-05
7:114443038 A G 1.047503 -1.4596e-05
7:114457983 A G 0.170902 8.1916e-06
7:114458542 C T 1.854227 2.6203e-05
7:114459802 C T 0.072703 3.5280e-06
7:114461205 G A 0.077306 -1.3628e-05
7:114464407 A G 0.028063 -3.6807e-06
7:114494607 G T 0.087897 -1.1176e-05
7:114498885 C T 0.315673 -3.5648e-05
7:114506592 A G 0.027684 4.9768e-06
7:114512017 T G 0.267917 2.8324e-06
7:114527369 T C 0.300453 -2.9861e-05
7:114531710 G A 0.063040 2.8672e-05
7:114548061 A G 0.067305 -3.3495e-06
7:114550360 G A 0.035831 -2.3418e-05
7:114551747 A G 0.034000 4.7495e-05
7:114568104 G A 0.942922 7.2001e-05
7:114573144 C G 1.853412 2.0826e-05
7:114573879 C T 0.099004 2.2251e-06
7:114577385 C T 0.046234 6.0528e-05
7:114579432 C T 0.163453 4.8835e-05
7:114584732 A G 0.070723 -3.1733e-05
7:114587425 G A 1.836307 1.8587e-05
7:114592233 G A 0.317364 -2.4753e-06
7:114592267 C T 0.866915 3.8904e-05
7:114595289 C T 1.061203 1.9166e-05
7:114596841 G T 0.128398 -2.1263e-07
7:114613838 C T 0.191627 -1.5226e-05
7:114623569 A G 0.147419 2.2626e-05
7:114640826 T C 0.875610 1.8963e-05
7:114646114 A G 0.224715 -3.1109e-05
7:114653618 G A 0.174087 -1.2037e-05
7:114654238 A G 0.041235 5.0592e-06
7:114658220 G A 0.610582 -2.3069e-05
7:114664779 T C 0.535175 8.4638e-06
7:114671196 C T 0.070292 9.2259e-06
7:114671520 T C 0.069756 -1.5679e-05
7:114677981 T G 0.197437 1.3172e-05
7:114688974 G A 0.033799 1.0433e-05
7:114690732 T G 0.079510 7.4406e-06
7:114690922 A C 0.033179 -1.8203e-05
7:114699163 C T 0.034357 -1.1451e-05
7:114701283 C T 0.915871 5.5870e-06
7:114713510 G A 0.087300 -1.2600e-05
7:114721177 A C 1.182967 -2.8575e-05
7:114728904 G A 0.057114 -5.4772e-06
7:114738055 T C 0.249948 -1.0897e-05
7:114747766 G A 1.195457 -3.5367e-05
7:114759587 A G 0.050223 4.0689e-05
7:114772237 C T 0.143647 2.2773e-05
7:114772885 C T 0.116454 5.8027e-06
7:114780869 C T 0.090312 -1.5521e-05
7:114781321 A G 0.029453 2.3091e-06
7:114784395 A G 1.756264 -1.0920e-05
7:114787625 T G 0.027463 3.0455e-06
7:114814601 T C 0.154514 -6.3251e-07
7:114818842 T C 0.757956 -1.0126e-05
7:114819942 A G 1.937959 2.5970e-05
7:114829925 T C 0.274707 2.9050e-06
7:114844665 T C 0.714039 2.9478e-05
7:114849239 G A 0.033935 6.9477e-06
7:114851147 T C 0.041170 -3.9858e-05
7:114860218 T C 0.854519 -1.3176e-05
7:114863612 G C 1.499221 2.1757e-05
7:114865325 A G 0.049184 -1.1134e-05
7:114870466 G T 1.728672 9.3157e-06
7:114870872 A G 0.069782 7.0973e-06
7:114879193 C T 0.051261 3.3218e-05
7:114879502 C T 0.039294 3.4547e-06
7:114894984 G A 0.060100 2.0382e-06
7:114897928 C T 0.908017 2.1100e-05
7:114908502 G A 0.351786 -9.4155e-06
7:114909919 C T 0.525395 3.2184e-05
7:114914462 A G 0.528187 2.9310e-05
7:114917247 G A 1.270247 1.7914e-05
7:114924415 C T 1.893874 -5.9148e-06
7:114928219 A G 0.588566 1.9082e-06
7:114928525 A G 0.809636 2.6793e-05
7:114929931 T C 0.035860 1.0209e-05
7:114930300 G A 0.777262 -2.8781e-05
7:114942209 A G 0.073414 -5.8410e-06
7:114951401 C G 0.343662 -7.1351e-06
7:114953597 G A 1.390836 -1.5642e-05
7:114953859 C T 0.024769 -3.8769e-06
7:114955982 A C 1.886084 -1.6534e-05
7:114974327 G C 0.403557 -8.9352e-06
7:114993967 T C 0.034623 1.1550e-05
7:115023961 C T 0.103444 -6.1582e-06
7:115029581 A G 1.819889 -5.0584e-05
7:115031894 T C 0.131784 3.3084e-05
7:115049772 A G 0.052199 3.7931e-05
7:115051764 A C 0.171957 -1.4638e-06
7:115069810 A C 0.041404 3.3222e-05
7:115082706 G T 0.083655 -2.8656e-05
7:115084664 C A 0.409912 -1.2534e-05
7:115095651 A G 0.064449 -1.8660e-06
7:115108196 G T 0.030793 -8.0456e-06
7:115118104 A G 0.119245 1.4681e-07
7:115123822 T C 0.935038 -2.6423e-05
7:115128487 G A 0.077234 1.8346e-05
7:115132073 A G 0.089825 1.2143e-05
7:115144978 T C 0.573576 6.1015e-06
7:115145699 A G 0.390840 -5.0060e-05
7:115148563 A T 0.034441 -2.9297e-05
7:115150925 A G 0.020650 -5.0129e-05
7:115156652 G T 1.021124 2.4901e-05
7:115176995 T C 0.107203 4.9813e-05
7:115177997 T C 0.023646 -9.7879e-06
7:115182446 C G 0.209570 -2.4082e-05
7:115201756 C T 0.051842 2.6347e-05
7:115210158 A G 0.655874 -1.6504e-06
7:115216775 A G 0.385487 1.2517e-05
7:115220376 C T 0.043449 1.1375e-05
7:115246296 C T 0.065773 -1.6836e-05
7:115249919 T C 0.822697 -3.3395e-06
7:115270891 T C 0.076248 -1.1698e-05
7:115273666 G A 0.072035 -9.6955e-06
7:115282229 A G 0.114445 9.1658e-06
7:115289977 G T 1.646280 -1.5448e-06
7:115299847 G A 1.640668 8.3945e-06
7:115300605 G A 0.258829 4.4760e-06
7:115311600 G A 0.080707 -4.2666e-06
7:115312731 C T 0.116515 -1.6952e-05
7:115314096 A G 0.064358 -2.9083e-05
7:115314917 T A 0.759621 2.1491e-05
7:115321773 T C 0.033325 -7.1457e-06
7:115327947 T C 0.108135 -4.3553e-05
7:115331729 G A 0.040050 3.0677e-05
7:115345889 A G 0.039846 -2.7305e-06
7:115366839 C T 1.128957 3.3151e-05
7:115371079 C A 0.086151 -2.6581e-05
7:115372900 T G 0.055990 3.9213e-05
7:115385193 T C 0.076796 -5.1200e-06
7:115392863 C A 1.191815 1.7353e-05
7:115400069 C A 0.061463 3.1101e-06
7:115406223 C T 0.041913 -2.7772e-05
7:115408888 T C 0.106522 -3.6968e-05
7:115412350 G A 0.562284 6.9850e-06
7:115420202 G A 0.038291 7.0007e-06
7:115425718 T C 0.152794 -4.0588e-05
7:115435470 C T 0.133170 -5.6707e-05
7:115438377 G A 0.064060 1.6222e-05
7:115438490 T G 1.967263 1.6191e-05
7:115439866 G A 0.066182 -1.0252e-05
7:115440138 C G 0.151356 -4.7129e-06
7:115443656 G A 0.778781 -2.5188e-05
7:115454925 C T 0.099436 8.7542e-05
7:115455833 A G 0.144722 -3.1559e-07
7:115456973 G A 0.261253 -1.7785e-05
7:115461241 G A 0.042709 5.0557e-06
7:115474425 C A 0.063248 -7.1395e-06
7:115476732 C T 0.032786 -6.9814e-06
7:115476748 G A 0.054828 1.5918e-05
7:115479018 A C 0.290355 -1.4698e-05
7:115479880 C T 0.085235 2.1380e-05
7:115480352 G A 1.916611 1.4474e-05
7:115485506 T C 0.088540 -4.8116e-05
7:115486814 G C 1.229094 8.8232e-06
7:115490834 T C 0.159305 -2.6279e-06
7:115491070 C T 0.042462 4.2828e-06
7:115495809 T C 0.202241 -3.6515e-06
7:115499734 C T 0.050424 -1.3887e-05
7:115500920 T C 0.110991 1.1197e-05
7:115510185 A G 0.042644 -5.0053e-06
7:115510854 C T 0.031637 -2.2101e-05
7:115513243 T G 0.832759 4.9575e-05
7:115513397 A G 1.096336 -3.8667e-06
7:115513497 T C 0.779563 -5.1823e-05
7:115513611 C A 0.318396 -2.3984e-05
7:115513634 T C 0.285175 -2.0557e-05
7:115514444 C T 0.086183 1.3973e-05
7:115518891 A G 0.174324 3.0379e-05
7:115522380 G T 0.039670 -3.2925e-05
7:115552090 C A 0.049054 -3.4984e-05
7:115553660 A G 0.059454 -2.9885e-05
7:115554257 T C 0.185652 -4.0328e-06
7:115555315 T C 1.926729 -4.4599e-05
7:115574655 C T 0.075991 1.9662e-05
7:115579396 T G 0.054215 -1.7901e-05
7:115583701 C T 0.067818 3.2478e-05
7:115593688 A G 0.029615 -1.4714e-05
7:115600956 T C 1.239568 3.2128e-06
7:115602817 A C 0.427050 2.7623e-05
7:115609848 C T 1.775947 -3.7158e-06
7:115618551 T C 0.981745 2.2305e-05
7:115624478 G C 0.067101 3.5355e-05
7:115661617 C T 0.277960 -1.0949e-05
7:115665424 A G 0.024464 -4.7540e-06
7:115667302 G A 0.092201 -9.3694e-06
7:115678073 C A 0.026600 1.1104e-05
7:115680800 C T 0.036146 3.8028e-05
7:115684409 T C 1.120342 -3.9699e-05
7:115693750 T C 0.051093 -5.6013e-05
7:115699678 G A 0.497319 3.9821e-06
7:115701332 C A 0.027447 -1.4095e-05
7:115701794 A C 0.033974 1.0979e-05
7:115706029 C T 0.353574 -2.8906e-06
7:115711860 C T 0.084025 2.7751e-05
7:115722128 G A 0.029810 -1.0861e-05
7:115724215 T C 0.056211 -2.1060e-05
7:115725471 C T 0.164505 -5.6678e-05
7:115735628 A G 0.021491 1.3355e-05
7:115744583 C T 0.065650 2.4244e-05
7:115747757 T C 0.295156 3.5279e-06
7:115752356 A G 0.031452 2.1198e-05
7:115752547 T C 0.064024 -2.5344e-05
7:115757442 T C 1.159844 -4.7590e-05
7:115776983 A C 0.064381 5.2832e-06
7:115782546 C T 0.068308 5.4225e-05
7:115786350 A G 1.838916 8.2730e-06
7:115788787 G A 0.021114 -3.7904e-05
7:115795513 A T 0.027603 -7.3153e-06
7:115801103 T C 0.034250 -2.7631e-05
7:115809732 A C 0.856554 -1.2044e-05
7:115812898 A C 0.313459 1.5421e-05
7:115839253 C A 0.543192 1.4938e-05
7:115845559 A G 0.103253 -8.3506e-06
7:115848227 T C 0.038187 -1.2563e-05
7:115851682 G T 0.048678 -2.7445e-05
7:115853503 C A 1.153920 3.8166e-05
7:115877660 G A 0.274876 2.9208e-06
7:115886859 G A 0.047931 1.5726e-05
7:115890686 G T 0.047707 3.7972e-05
7:115897222 G A 0.788129 4.1135e-06
7:115897884 T C 0.518702 3.8587e-06
7:115903764 A G 0.022636 9.4999e-06
7:115927926 G C 0.131180 1.9311e-06
7:115946218 C A 0.467847 -6.5064e-05
7:115947686 A G 0.044994 2.1121e-05
7:115948570 A G 0.711595 -3.7648e-05
7:115951411 G A 0.056159 -4.3253e-05
7:115955266 G A 0.909672 -3.7231e-05
7:115960766 G A 0.202708 -1.0859e-05
7:115976160 C A 0.176099 2.4083e-05
7:115978779 C G 0.083580 3.2362e-05
7:115989583 A G 1.707074 1.2218e-05
7:115990744 G C 0.196811 1.9773e-05
7:115992849 A G 1.348624 1.1411e-05
7:115996276 T C 1.650551 -3.1660e-05
7:115996856 G A 0.364276 -2.5806e-05
7:116003445 T C 1.164768 8.6762e-06
7:116006105 C T 1.794169 -2.1075e-05
7:116011242 C T 1.931201 -2.4900e-05
7:116017978 T G 0.167329 -3.8108e-05
7:116018179 T G 1.453442 1.2755e-05
7:116030122 T C 0.029167 1.7220e-05
7:116067749 C T 0.035380 2.2111e-05
7:116070296 C G 0.122481 -2.6983e-05
7:116072360 A G 0.025051 6.9973e-06
7:116084717 T C 0.232313 -1.3876e-05
7:116092952 A G 0.050862 -1.9740e-05
7:116122943 A G 1.030972 6.1155e-05
7:116123242 G T 0.035246 2.3067e-05
7:116134865 A G 0.068669 1.8565e-05
7:116137677 G A 0.150048 9.7341e-06
7:116140764 A G 0.191776 -4.4487e-05
7:116146074 G C 0.354821 -4.5907e-05
7:116147219 T C 0.045899 -8.3144e-07
7:116152120 T C 0.073099 3.7939e-05
7:116160078 T C 1.698041 3.2363e-06
7:116172122 T C 0.078919 1.5739e-05
7:116177656 G T 0.058224 2.9365e-05
7:116178548 G C 1.686099 2.5626e-06
7:116180735 C A 0.149951 1.2389e-05
7:116187330 A G 0.110228 -3.4593e-05
7:116191301 A C 1.180702 2.3373e-05
7:116196557 A C 0.049561 3.8659e-06
7:116197908 T C 0.104451 -1.8892e-05
7:116200587 T C 0.592022 5.4233e-05
7:116201556 T C 0.039391 -1.6800e-05
7:116204457 G C 0.038385 1.3776e-05
7:116206486 T C 1.755482 -2.0953e-05
7:116210843 C T 0.119417 1.0947e-05
7:116212245 A G 0.021127 -4.0920e-05
7:116215063 G A 0.039197 2.1223e-05
7:116216661 A G 0.048152 -4.5887e-06
7:116217140 A G 0.048775 -2.2509e-05
7:116217657 A G 1.339108 1.9999e-05
7:116224835 G A 0.285688 -1.8670e-05
7:116225704 C T 1.356349 1.9875e-05
7:116225856 G A 0.073554 2.3328e-05
7:116226422 A G 1.344048 1.3932e-05
7:116227974 A G 0.050671 8.2266e-06
7:116228946 G A 0.071178 -1.1190e-06
7:116239651 A C 0.075261 -3.6312e-05
7:116241322 G A 0.163220 -4.1356e-05
7:116253689 T C 0.038966 -1.0710e-06
7:116258895 T C 0.231476 -3.4818e-05
7:116263513 C T 0.083301 -9.1708e-05
7:116265545 T C 0.081555 -2.6741e-05
7:116287902 T C 0.047058 1.5008e-05
7:116288118 G A 0.234485 -1.3591e-05
7:116289809 T C 0.064848 -1.1117e-05
7:116290302 G A 0.116473 -4.8127e-06
7:116290966 T G 0.167504 -8.4868e-06
7:116293228 A G 0.078789 -1.9049e-05
7:116295479 C G 0.040641 2.6068e-06
7:116296746 G A 0.075969 4.9316e-06
7:116298942 A G 0.069636 -2.9464e-07
7:116303492 T C 1.659782 -2.7932e-06
7:116313134 G C 0.091071 -1.2070e-06
7:116315205 C T 0.224751 -1.8629e-05
7:116319002 G A 1.023276 -4.0315e-05
7:116319926 G A 0.746923 -6.1575e-07
7:116323936 T G 0.126892 4.1437e-06
7:116324531 T C 1.608388 -1.4326e-04
7:116324817 A G 0.094450 8.1529e-05
7:116333709 G A 0.234465 -4.1387e-05
7:116336822 A G 0.033568 -2.1407e-05
7:116336880 C T 0.533526 -2.3065e-05
7:116339282 A G 0.116019 2.3551e-05
7:116339672 T C 0.070032 1.4968e-06
7:116340262 G A 0.038470 1.4483e-06
7:116343513 C T 0.099144 2.8478e-05
7:116346603 A G 0.481262 -3.8962e-05
7:116374802 A G 0.051391 -9.3740e-06
7:116393207 A G 0.124026 -5.1772e-05
7:116402733 G A 0.043958 7.9964e-06
7:116405387 C T 1.102377 7.3512e-05
7:116411990 T C 0.024392 1.1143e-05
7:116416423 A G 0.114834 -3.4093e-05
7:116420651 T C 0.029959 -2.3950e-05
7:116428320 G C 0.116993 2.4381e-05
7:116433527 C T 0.907682 -7.6446e-05
7:116434302 C A 0.096969 1.4788e-05
7:116444728 C T 0.078533 1.2677e-05
7:116445159 G T 0.021254 1.3402e-05
7:116447486 A C 0.426271 -2.3347e-05
7:116452892 T C 1.200469 -1.3974e-04
7:116459201 A G 0.046980 5.8962e-06
7:116470619 A G 0.150223 -5.0991e-05
7:116475219 A G 0.030137 -7.4398e-07
7:116482219 G A 0.780092 -6.3634e-05
7:116491214 A C 1.908296 -2.9693e-05
7:116499439 T C 0.392450 -1.1264e-05
7:116537538 C T 0.480772 -2.2355e-05
7:116559530 G A 0.091850 -3.2039e-05
7:116568821 A C 0.111673 1.6016e-05
7:116573864 A G 0.492158 1.0483e-04
7:116575709 A G 0.107654 1.0234e-04
7:116577124 A G 0.315676 -1.6553e-07
7:116578214 T G 0.427829 -9.3170e-05
7:116578959 A G 0.065952 2.4279e-05
7:116589162 A C 0.129145 1.7490e-05
7:116589459 T G 0.604668 -1.3839e-05
7:116589926 T C 0.031968 -3.5363e-05
7:116592416 C T 0.121654 2.8335e-06
7:116613830 G A 0.061047 -3.6837e-05
7:116617532 A G 0.515048 1.3064e-04
7:116624201 G A 0.030053 -8.4229e-06
7:116628710 A G 0.037541 6.2082e-05
7:116634845 A C 0.126964 1.8880e-05
7:116640320 C G 0.066656 1.4288e-05
7:116660193 A G 0.080204 2.9521e-05
7:116680011 G A 0.040777 -2.0688e-05
7:116684397 G A 0.144858 2.1467e-05
7:116693320 G C 0.030715 3.7708e-06
7:116701357 G T 0.344022 -2.8638e-05
7:116713927 A G 0.034500 -9.0836e-06
7:116716598 A G 0.096235 -2.4600e-05
7:116724459 C G 0.068850 1.2367e-05
7:116725135 G A 0.059532 -5.3083e-05
7:116731388 A G 0.113520 -2.6326e-05
7:116753202 T G 0.037200 -3.5389e-06
7:116754862 G A 0.194006 6.3714e-06
7:116755244 T C 0.024016 -5.2507e-05
7:116758761 A G 0.075822 8.3118e-06
7:116776726 C T 0.447262 -1.4192e-05
7:116779594 T C 0.072213 1.7723e-05
7:116780046 A C 0.070652 -5.1593e-06
7:116780383 C T 0.084934 1.9865e-05
7:116781130 A G 0.073625 -2.3191e-05
7:116786027 G C 1.433964 -1.4603e-05
7:116788955 G T 0.031248 -6.0871e-05
7:116790029 A G 0.053095 2.1080e-05
7:116809975 A G 0.081003 8.8113e-06
7:116811037 C T 0.375987 1.1701e-05
7:116812974 A G 0.336488 4.9609e-05
7:116822669 G A 0.064293 -3.8669e-05
7:116834863 T C 0.988864 2.1531e-05
7:116835128 A G 0.072392 5.4226e-05
7:116844351 C T 0.073171 -9.4177e-06
7:116848194 G T 1.287304 5.6944e-05
7:116849455 G A 0.032517 2.6118e-05
7:116852231 A G 0.094265 -1.3493e-05
7:116860325 T C 0.055906 1.3175e-05
7:116862976 T G 0.025152 -1.1395e-06
7:116864331 T C 0.171253 1.0241e-05
7:116878314 C T 0.585648 5.0826e-06
7:116879224 G A 0.824183 7.3211e-06
7:116879863 G A 0.367911 6.8646e-05
7:116882876 G A 0.045672 -2.4168e-05
7:116887143 A G 0.075141 -2.9771e-05
7:116888161 G A 0.108141 2.1278e-05
7:116889999 C A 0.464377 5.6630e-05
7:116892183 T C 0.359293 6.7176e-05
7:116910616 T C 0.923866 -4.0139e-05
7:116911835 A G 0.043436 5.9439e-07
7:116914307 A G 0.060431 1.9216e-06
7:116915884 A G 0.153489 1.4036e-05
7:116915951 T C 0.115311 1.6028e-05
7:116917118 T C 0.920211 -3.6954e-05
7:116918792 C A 0.185230 1.3512e-05
7:116920994 G A 0.086488 8.9244e-05
7:116930895 C T 0.954338 -2.9668e-05
7:116932534 G A 0.186142 2.0939e-05
7:116941236 G C 0.655400 1.7385e-05
7:116943793 T A 0.839932 -4.0941e-05
7:116948407 T C 0.111705 1.0603e-05
7:116969771 C T 0.177926 -1.2786e-05
7:116972325 A C 0.032939 -5.0153e-06
7:116987910 T C 0.104957 4.6359e-05
7:116990048 C T 0.535250 2.8240e-05
7:117002834 A G 0.054212 4.6145e-05
7:117010356 T C 0.747540 6.6742e-05
7:117036505 C T 0.159909 -1.1609e-05
7:117045256 A C 1.727425 1.4363e-05
7:117059908 C T 0.051962 -3.6131e-05
7:117061021 G A 0.225033 -1.5210e-05
7:117067822 G T 0.169400 1.8561e-05
7:117090896 G A 0.049525 3.9931e-05
7:117104985 A C 0.050745 -7.0295e-06
7:117143718 G A 0.161639 6.6989e-06
7:117149147 A G 0.086089 1.3855e-05
7:117154159 A G 0.389330 2.2043e-05
7:117172340 G A 0.057935 3.6050e-06
7:117177013 A G 0.073716 -3.8137e-05
7:117178754 G A 0.248257 3.5387e-05
7:117178929 A G 0.050674 3.3472e-05
7:117199533 A G 0.803679 6.2046e-05
7:117199709 A G 0.048846 3.9161e-05
7:117202817 G A 0.054647 1.9400e-05
7:117203417 G A 0.413239 2.6987e-05
7:117217134 C T 0.028102 -7.5321e-06
7:117232223 T C 0.021013 1.6599e-05
7:117252977 G A 0.106927 -3.0333e-05
7:117258266 G A 0.112283 1.2294e-05
7:117295084 C G 0.035866 -6.2424e-07
7:117303243 T G 0.445830 3.3585e-05
7:117312126 C T 0.127743 -1.3365e-05
7:117317616 T C 0.030498 1.2408e-05
7:117324640 T C 0.193386 5.6256e-05
7:117333669 T A 0.121754 -8.5198e-06
7:117362167 T C 0.426498 3.2977e-05
7:117375374 C A 0.075891 3.9110e-05
7:117378562 T C 0.043439 4.6113e-05
7:117382261 G A 0.602445 2.3270e-05
7:117399981 A G 0.045919 -2.1238e-05
7:117400970 A C 0.419130 8.1415e-05
7:117407882 A G 0.242220 1.0174e-05
7:117410632 A G 0.213695 -1.0537e-05
7:117414080 G A 0.220713 5.0242e-08
7:117433496 T C 0.120758 -1.5629e-05
7:117445570 G A 0.497001 5.6897e-05
7:117445664 G A 1.562456 -2.9536e-05
7:117446482 T C 0.037678 -1.3786e-05
7:117449844 C T 1.264006 -1.2509e-05
7:117451124 C T 1.181237 -5.4562e-05
7:117452904 T C 1.198346 -5.1163e-05
7:117456439 C T 1.327342 -6.9412e-05
7:117467565 G C 0.040424 -1.6188e-05
7:117472323 A G 0.022205 2.4185e-05
7:117475810 G T 0.045851 -3.5656e-05
7:117477138 G A 0.530277 6.9622e-07
7:117477299 C T 0.841837 -1.9575e-05
7:117479136 G C 0.137613 -2.1843e-04
7:117483850 T C 0.421042 2.4152e-05
7:117490334 A G 1.136792 -1.9763e-05
7:117492058 A G 0.063407 2.5661e-05
7:117492286 G A 0.069782 1.6234e-05
7:117492735 T C 0.051586 -2.6594e-05
7:117493510 T C 0.170273 2.3659e-05
7:117493797 G A 0.121027 2.4132e-05
7:117506592 C T 0.024152 -1.0533e-05
7:117514840 G T 1.089328 2.1499e-05
7:117519993 T C 0.056513 2.0350e-05
7:117520446 A G 0.224984 -3.7789e-05
7:117525037 G A 0.036077 8.4304e-06
7:117526330 T C 0.037863 1.4206e-05
7:117536292 G C 0.055562 -6.7462e-05
7:117538418 G A 0.071830 1.3317e-05
7:117538853 T C 0.289456 -8.6374e-06
7:117582736 A G 0.915602 6.0209e-06
7:117582806 A G 1.439043 -3.7609e-07
7:117587440 C T 0.064391 4.8523e-06
7:117588251 T C 0.099011 2.6437e-05
7:117594007 A G 0.035133 -3.5593e-05
7:117595358 A G 0.065572 -3.3985e-05
7:117596747 A G 0.052664 -3.5760e-05
7:117605808 T C 0.035081 -8.4570e-06
7:117605809 T C 0.039002 1.3248e-05
7:117611036 A G 1.924739 -1.7409e-05
7:117613109 T C 0.818938 -1.0372e-05
7:117613287 A G 0.429387 1.0616e-05
7:117620150 A C 0.022042 -3.9253e-05
7:117629898 A G 0.414382 1.7806e-05
7:117642488 C T 0.143784 -1.1808e-05
7:117651926 G A 0.106255 -2.8965e-05
7:117670154 C T 0.065079 1.1845e-05
7:117670313 C T 0.115409 -3.8045e-05
7:117682101 C T 0.251785 -6.0041e-05
7:117689222 A C 0.035558 9.7430e-06
7:117694005 T G 0.162700 -5.9802e-06
7:117701301 G T 0.043218 -2.4772e-05
7:117703621 G T 1.053959 4.3199e-05
7:117709069 T C 0.176170 -4.1873e-05
7:117713573 G T 1.671182 6.1155e-06
7:117714489 T C 0.031783 1.6836e-05
7:117719876 T C 0.706441 -1.8524e-05
7:117721635 T C 0.900272 4.5628e-05
7:117753107 T A 0.035931 -1.1998e-05
7:117758019 T C 0.028248 6.9795e-06
7:117784962 T C 0.235423 3.6650e-05
7:117787572 G A 0.061719 -2.3651e-05
7:117807769 G A 0.044338 2.4537e-05
7:117810618 G A 0.145708 -1.4919e-05
7:117813626 T G 0.046961 -1.4503e-06
7:117818922 C G 1.153875 2.5612e-05
7:117819831 T C 1.974309 8.6212e-08
7:117820867 G T 0.023561 -9.6152e-06
7:117827724 T C 0.025687 -4.8732e-07
7:117827994 C A 1.332311 1.4209e-05
7:117833444 A G 1.136419 2.6489e-05
7:117851887 A G 0.039447 1.6520e-05
7:117859841 A G 0.127866 -1.6477e-05
7:117864712 C A 0.124234 -1.9398e-05
7:117865940 C T 0.116061 -2.5576e-05
7:117881899 G A 0.057464 1.7005e-05
7:117893518 G A 0.094317 3.3662e-06
7:117895781 C T 0.020299 -2.0760e-05
7:117903974 C T 0.885929 -2.6313e-05
7:117921200 A G 0.027427 2.8423e-06
7:117935497 G T 0.154959 2.7782e-05
7:117952319 T C 0.022247 1.4308e-05
7:117989605 A G 0.719428 -1.1605e-05
7:118002797 T C 0.216097 2.8044e-06
7:118003950 G A 0.036808 -4.2758e-05
7:118010631 T C 0.052985 2.4959e-05
7:118020725 A G 0.032939 -1.6715e-05
7:118030313 C T 0.829010 -1.2703e-05
7:118045658 A G 0.045325 -2.3775e-05
7:118052278 G A 0.165352 1.1572e-05
7:118057420 G A 0.055883 4.6617e-06
7:118062256 G A 0.078007 1.6599e-05
7:118094798 G A 0.025756 -1.8820e-05
7:118103206 T C 0.110108 3.9605e-06
7:118103783 C G 0.094204 6.2276e-06
7:118104353 G A 0.034422 8.6908e-07
7:118128762 T C 0.114324 1.4296e-05
7:118129054 A G 0.060914 -1.0163e-05
7:118133060 T G 1.889717 -1.7532e-06
7:118134813 C T 0.063008 -1.2756e-05
7:118134982 A C 0.042556 1.8905e-05
7:118144884 C G 0.061638 -2.3393e-05
7:118150739 T A 0.093723 5.7873e-06
7:118157758 A C 0.042215 -4.5880e-06
7:118159549 A G 0.724744 7.0857e-06
7:118173484 A C 0.090737 -1.8697e-05
7:118177071 T C 0.023308 -2.2240e-06
7:118190135 T C 1.893537 -4.3547e-06
7:118202473 A G 0.039255 1.7101e-05
7:118212070 G A 1.172895 -3.1140e-06
7:118216637 C T 0.296279 -1.3403e-05
7:118216880 A G 0.029673 -9.9935e-06
7:118222312 A G 0.877834 3.9164e-06
7:118223571 G A 0.035302 2.5044e-06
7:118223806 A G 0.023130 -5.4874e-06
7:118229325 C T 0.038057 -2.7503e-05
7:118237487 G A 0.032617 -5.8909e-06
7:118243117 T G 1.055241 -7.5258e-06
7:118248545 C A 1.019257 -4.2474e-06
7:118252557 A C 1.033189 2.5437e-06
7:118255233 C A 0.050060 5.7860e-06
7:118264067 G A 0.065313 7.3023e-06
7:118268560 C T 0.031945 -3.4369e-06
7:118271184 A G 0.081947 4.4837e-06
7:118273539 C T 0.999867 -4.8577e-06
7:118301283 T G 1.794977 1.6046e-05
7:118331952 G A 1.160334 -1.4739e-05
7:118333484 C T 0.156712 5.6679e-06
7:118334246 A G 0.033945 -1.0030e-05
7:118338935 T G 0.111968 2.3593e-05
7:118339926 T G 0.165596 1.9446e-06
7:118346890 C T 0.628142 3.1901e-05
7:118351004 G A 0.187274 1.6344e-05
7:118352218 C T 1.952403 4.2939e-05
7:118352594 T C 0.867570 -9.8738e-06
7:118353250 A G 0.360692 4.8505e-06
7:118353418 C T 0.395653 9.0935e-06
7:118358453 C T 1.406864 4.6481e-05
7:118361125 G C 0.033526 4.5673e-06
7:118383301 C T 1.118388 2.5713e-05
7:118383424 C T 0.254599 -3.1244e-06
7:118384408 G A 0.166491 3.4920e-05
7:118387640 C T 0.147581 -4.7389e-05
7:118397921 A G 1.285636 5.1369e-05
7:118413305 A G 0.468736 1.2318e-06
7:118420438 G A 0.032845 9.0660e-06
7:118420978 A C 0.131897 -2.5085e-05
7:118426498 A G 0.065767 -2.6269e-05
7:118431315 T G 1.961998 5.5941e-05
7:118453420 T C 0.167819 3.3038e-05
7:118454644 G A 1.123861 1.8199e-05
7:118458421 C A 1.231048 4.0470e-05
7:118458757 A C 0.098498 -1.5765e-05
7:118473561 C T 0.025950 -3.5339e-05
7:118477139 A C 0.500558 2.0849e-05
7:118496812 A G 0.054910 -1.2544e-06
7:118505939 A G 0.094019 1.3352e-05
7:118508026 G A 0.030770 -1.3055e-05
7:118540414 T A 0.096648 -1.1985e-05
7:118551845 A G 0.390999 -1.0108e-05
7:118572753 G A 1.268177 3.8964e-06
7:118602784 G A 0.055585 -4.4581e-05
7:118602852 G A 0.257589 5.6352e-06
7:118608865 G A 0.091539 -9.0680e-06
7:118608960 C T 1.849303 9.4008e-06
7:118611280 T C 1.957343 -4.9842e-06
7:118615328 T C 0.042267 -6.1027e-06
7:118620578 G A 0.079487 1.0816e-05
7:118621685 T C 0.109621 2.2861e-05
7:118636082 T C 0.061174 -8.6727e-06
7:118652550 C T 1.516904 9.5096e-06
7:118677834 T C 0.036791 -6.0623e-06
7:118686258 A G 0.049759 3.4682e-06
7:118691595 G A 0.057532 3.3162e-05
7:118701190 T G 0.052388 3.5415e-05
7:118706632 G A 0.093249 8.6485e-06
7:118744450 G A 0.244528 6.9066e-06
7:118747140 A G 0.061784 -3.0955e-05
7:118752896 T G 0.050125 -3.4327e-05
7:118758148 T C 0.178030 -3.5348e-05
7:118759509 G A 0.244093 8.9702e-06
7:118787664 G C 0.071720 -1.6472e-05
7:118802119 A G 0.245553 8.0170e-06
7:118808762 A G 0.325696 3.1226e-06
7:118820891 G C 0.992038 3.1949e-06
7:118838442 T G 0.098719 -2.0257e-05
7:118842556 T C 0.061713 2.0401e-05
7:118923009 T C 0.039696 -1.3294e-05
7:118938253 G A 0.125513 -5.6253e-06
7:118960764 T C 1.975400 6.5190e-06
7:118961485 A C 0.026746 -1.9903e-05
7:118969368 T G 0.036003 -2.0279e-05
7:118972690 A G 0.046029 -6.4465e-06
7:118986161 G A 0.096778 3.0665e-05
7:118992170 A G 0.085106 -1.4125e-06
7:119000478 C T 0.037960 1.1934e-05
7:119019885 T C 0.053498 5.7051e-06
7:119028010 C T 0.054225 -6.4848e-07
7:119043340 A G 0.031121 1.5832e-05
7:119053388 T C 0.064118 -2.1093e-05
7:119059795 A G 0.032815 1.0856e-05
7:119066080 T G 0.311145 -2.7604e-05
7:119075611 A G 0.052495 -9.7529e-06
7:119092709 A G 0.120553 1.2969e-05
7:119124364 C T 0.091221 -1.0412e-05
7:119155343 T C 0.071006 2.5133e-05
7:119164426 T C 0.276181 1.4723e-05
7:119166254 G A 1.976325 -2.1419e-06
7:119171593 T C 0.383144 8.5048e-06
7:119189261 T C 0.138636 -1.1747e-05
7:119197465 C T 0.208106 1.0865e-05
7:119200757 T C 0.099459 -1.1867e-05
7:119204646 G A 0.036814 3.4292e-05
7:119225581 C T 0.071707 4.5243e-06
7:119237090 C A 0.346670 9.5729e-06
7:119253213 T A 0.028761 3.4006e-07
7:119255457 C T 0.023139 1.6680e-06
7:119317015 C T 0.021205 -2.9147e-05
7:119324015 T C 0.220041 -9.6949e-06
7:119329075 G A 1.930215 1.1736e-05
7:119341500 C T 0.047873 -9.5852e-06
7:119341605 A G 0.020854 5.6428e-06
7:119344195 G A 0.398535 -2.5439e-07
7:119349199 A G 0.980642 -6.3190e-06
7:119361860 T G 0.037051 -6.4270e-06
7:119366807 T C 0.090727 8.1046e-06
7:119372079 T C 0.028787 8.3622e-06
7:119389452 T C 0.127285 8.6351e-06
7:119399196 C T 0.052800 -2.1447e-05
7:119420355 C T 0.051359 -1.8116e-05
7:119425247 G A 0.140937 -9.3493e-07
7:119438928 C G 0.072924 1.2258e-05
7:119454435 G T 0.021319 -1.0257e-05
7:119469564 T C 0.308996 -1.8700e-07
7:119493570 C T 1.150162 3.2585e-06
7:119505194 A G 0.472670 -1.0830e-05
7:119529443 T C 0.087494 7.5702e-06
7:119542014 G A 0.044062 1.6098e-05
7:119560508 C T 0.043121 -3.4815e-05
7:119563568 T C 0.392722 -2.5929e-06
7:119572391 T C 1.547340 5.2534e-05
7:119577292 G A 0.402392 -2.1731e-05
7:119578413 C A 0.340857 4.0355e-05
7:119581723 T G 0.294471 2.3670e-05
7:119583865 T C 0.065319 -6.8196e-06
7:119589548 G A 0.157166 8.9415e-06
7:119592365 G A 0.707525 1.7544e-05
7:119597832 T C 0.118447 -4.1264e-05
7:119610438 A G 0.424840 -6.3986e-06
7:119614803 C T 1.958859 5.7958e-06
7:119622166 A G 0.051755 -2.7517e-05
7:119623076 G T 0.038879 -2.6761e-06
7:119641076 C T 0.029479 3.6232e-05
7:119647754 A G 0.029160 3.0571e-05
7:119694559 C T 0.030689 -2.3117e-06
7:119699274 G A 0.071441 1.4540e-05
7:119716311 A C 0.124555 -1.2047e-05
7:119742320 A C 0.395322 -2.8578e-05
7:119761318 C T 0.433840 -5.7543e-05
7:119779166 T C 0.041670 -1.2240e-05
7:119779175 T C 0.493398 -8.5013e-06
7:119791662 T C 0.471855 -5.0664e-06
7:119796536 A G 0.146117 -2.9103e-07
7:119822862 C A 0.074696 3.6457e-06
7:119823448 C T 0.054783 -2.2333e-05
7:119825053 T A 0.038200 1.8317e-05
7:119842176 G A 0.115499 2.8227e-05
7:119847628 C A 0.021796 1.2191e-05
7:119856171 G A 0.473725 2.0445e-06
7:119860569 C T 0.368369 1.2136e-05
7:119864789 T C 0.022172 1.4805e-05
7:119872135 A C 0.024788 1.4903e-05
7:119888759 T C 0.127055 -2.2166e-05
7:119902384 A C 1.920617 -2.0670e-05
7:119921723 A G 0.089078 -2.0712e-05
7:119933225 G A 0.034850 3.1728e-05
7:119939770 A G 1.603029 -2.5536e-06
7:119950682 C G 0.146718 5.3027e-05
7:119955344 C T 0.143183 7.3338e-06
7:119955735 C A 0.020225 -7.5958e-06
7:119974326 A G 0.036892 -1.6994e-05
7:119974626 T C 0.072638 2.1457e-05
7:119981259 C T 0.033020 -2.8969e-05
7:119990157 G A 0.020718 5.8779e-07
7:119991698 T C 0.115451 -6.6093e-06
7:120000485 G T 0.534662 -1.1778e-06
7:120010469 T C 1.822567 -1.0834e-06
7:120011478 T G 0.021166 -7.5786e-07
7:120013029 A G 0.039453 2.0941e-05
7:120014171 T G 0.057652 -4.1553e-06
7:120018581 A G 0.215367 9.5504e-06
7:120019778 T C 0.115100 -6.7632e-06
7:120025405 C A 0.052096 -2.8239e-05
7:120041843 T C 0.037577 -1.2617e-05
7:120044238 G C 0.102704 -2.1950e-05
7:120054820 G T 0.031657 9.7535e-07
7:120065440 A G 0.055250 -3.3205e-06
7:120067033 A G 0.243213 1.3149e-05
7:120071180 G T 0.047045 -1.0076e-05
7:120090189 A G 0.025538 7.1315e-06
7:120130643 G A 0.096602 1.1183e-06
7:120136091 A G 1.975660 -4.9426e-06
7:120142182 A G 0.027310 -2.0166e-05
7:120150960 G A 0.160376 -3.9019e-05
7:120167316 T C 0.525827 -2.3260e-06
7:120171210 G T 0.029449 3.8398e-06
7:120173630 A G 0.025551 1.9428e-06
7:120176336 A G 0.034448 -1.8560e-05
7:120176685 G A 0.035581 -9.2246e-06
7:120179194 T G 0.130057 -5.5712e-06
7:120196661 C T 0.056565 -5.2693e-06
7:120200872 C A 0.019952 3.1429e-05
7:120201046 T G 1.655316 2.6621e-05
7:120205649 C G 0.212942 4.6076e-06
7:120211749 A C 0.139710 9.6825e-06
7:120224300 G A 0.167056 -3.0428e-05
7:120238471 C T 0.038398 5.9714e-06
7:120253089 A G 0.051291 2.2050e-05
7:120269171 A G 0.518758 1.2807e-05
7:120269866 A C 0.073427 2.4399e-05
7:120270017 T C 0.332486 -8.4569e-06
7:120292871 C T 0.055491 -1.7007e-06
7:120300038 A G 0.165021 1.7710e-05
7:120303959 G A 0.283890 -4.0841e-05
7:120321891 A C 0.036097 -5.5563e-06
7:120324327 G A 0.030137 4.0775e-06
7:120327284 C T 0.193104 2.3504e-05
7:120329042 C A 0.452007 1.5595e-05
7:120344218 A C 0.562599 6.4284e-06
7:120366751 G A 0.144676 -2.5515e-05
7:120372127 A G 0.144001 -1.4870e-05
7:120389090 G A 0.035233 -2.7333e-05
7:120405335 T C 0.393784 1.0887e-06
7:120410201 T C 0.529576 -3.5732e-05
7:120411353 T C 0.053816 1.6271e-05
7:120414128 T C 0.155865 -1.5369e-05
7:120425818 A G 1.426135 4.2207e-05
7:120430808 T C 0.106074 -2.5920e-06
7:120442371 A G 0.094827 4.6171e-05
7:120444833 A G 0.106745 -8.2851e-06
7:120448933 C T 0.050041 1.7231e-05
7:120476156 T C 0.450618 2.5498e-06
7:120483178 A G 0.119099 -1.0039e-05
7:120486513 C T 0.156462 3.0732e-05
7:120487362 T C 0.036925 3.9903e-05
7:120498608 T C 0.068896 -1.0493e-05
7:120503950 A G 0.040511 1.8897e-05
7:120516045 G A 0.416832 1.4730e-05
7:120541149 C T 0.058620 6.5487e-07
7:120555913 T C 0.089043 2.4950e-06
7:120567281 C T 0.103298 -1.1544e-05
7:120567506 C T 0.101133 6.5260e-06
7:120578350 T C 0.049466 4.2116e-06
7:120578822 A G 0.055166 -2.3569e-05
7:120579891 C T 0.109819 -1.0035e-04
7:120588565 C T 0.178517 7.7389e-06
7:120600759 A G 0.084047 -3.2189e-05
7:120602753 T C 0.050632 7.9195e-06
7:120603308 G A 0.045484 -8.3118e-06
7:120606367 G A 0.102708 -3.1163e-05
7:120617012 C A 0.450995 -1.6847e-05
7:120624072 A G 0.025723 3.3926e-05
7:120627939 C T 0.056867 2.6066e-05
7:120641406 C A 1.914398 -8.5425e-06
7:120661851 A G 1.077945 1.1390e-05
7:120662704 G A 0.236501 2.3272e-05
7:120679887 G A 1.601922 1.7247e-06
7:120689531 T C 0.053413 1.9938e-05
7:120693921 C T 0.086897 -2.3037e-05
7:120699177 T C 1.549275 1.2467e-05
7:120709121 C T 0.038781 1.7052e-06
7:120709144 C T 0.021082 -2.7343e-05
7:120710688 A G 0.030508 1.1653e-05
7:120710891 A C 0.025434 3.9529e-05
7:120712337 T C 0.033172 -3.6399e-06
7:120712929 G A 0.863305 2.4961e-05
7:120712996 C T 0.993388 1.1680e-07
7:120721087 T C 0.192714 3.5413e-05
7:120723436 C G 0.039482 -2.1123e-05
7:120723514 C T 0.055708 -8.6768e-06
7:120724335 A G 0.879116 3.3938e-05
7:120725502 G A 0.920481 -7.8506e-06
7:120727535 T G 0.205967 3.2381e-05
7:120736615 G A 0.721862 -3.1640e-05
7:120740103 T G 1.605058 9.1929e-06
7:120750645 G A 0.052092 -1.4914e-05
7:120755824 A G 0.045493 -7.6148e-06
7:120761814 A G 0.052988 3.1454e-05
7:120765954 C T 0.898110 3.4397e-05
7:120770110 G A 0.032822 -1.8677e-05
7:120783206 G A 1.230587 1.7362e-05
7:120791164 A G 0.040553 2.7715e-05
7:120792092 C A 0.091497 5.9686e-06
7:120812059 A G 0.200728 -4.9551e-05
7:120817375 T C 0.027301 3.1260e-05
7:120818101 A G 0.022740 -1.8761e-06
7:120825166 G A 0.077588 -2.9100e-05
7:120847206 G A 0.049658 2.1778e-05
7:120848385 A G 0.820149 -1.4374e-05
7:120853581 T C 0.423606 2.3160e-05
7:120857929 C T 0.031140 2.7456e-05
7:120869464 T G 0.359238 2.5677e-05
7:120871643 T C 1.077884 -2.0198e-06
7:120875543 A G 0.037135 2.1485e-05
7:120876835 G A 0.161584 5.9491e-06
7:120883592 G A 0.056630 -9.7301e-06
7:120887497 A C 0.045909 9.1687e-07
7:120901695 A G 0.764103 2.8236e-05
7:120901720 A G 0.037220 4.9556e-06
7:120902461 T C 0.039567 5.2706e-06
7:120903815 T A 0.718496 1.1448e-05
7:120905346 T C 0.035558 -1.3075e-05
7:120905834 A G 0.032053 -1.8054e-05
7:120905842 A G 0.068675 5.3976e-06
7:120917087 G A 0.408562 2.1691e-05
7:120918780 C T 0.505099 -5.1389e-06
7:120920258 A G 0.636974 -3.6478e-05
7:120921328 G A 0.122527 1.9333e-05
7:120926760 C A 0.298165 1.5559e-05
7:120944018 G T 0.039138 -3.4409e-05
7:120945328 C T 0.731164 3.1353e-06
7:120945537 T C 0.033331 -1.7692e-05
7:120950910 C G 0.139194 -2.5449e-07
7:120954272 C T 1.847482 1.3131e-05
7:120962164 G A 0.798713 4.5627e-06
7:120962190 A G 0.063154 -1.1486e-05
7:120963965 G A 0.241885 7.3262e-06
7:120965352 T C 0.101533 -6.3672e-06
7:120965585 A T 0.069866 -2.6762e-05
7:120967213 T A 0.329052 -2.6586e-05
7:120968027 C T 0.054488 -2.9989e-06
7:120968093 A G 0.137438 5.7985e-06
7:120969412 C G 0.061960 8.4444e-05
7:120969769 A G 0.887100 -2.8710e-05
7:120979089 T C 0.892489 -2.1418e-05
7:120982938 A G 0.033919 1.1042e-05
7:121008540 T C 0.375036 -3.1989e-05
7:121008925 C T 0.022581 3.3113e-06
7:121013407 G T 0.069772 -7.2819e-05
7:121018579 T C 0.544452 2.6613e-06
7:121018864 T C 0.066387 2.7804e-06
7:121019520 G A 0.093691 2.0197e-06
7:121024311 A G 0.046172 1.6953e-06
7:121027080 T C 0.058957 -6.7772e-06
7:121033121 C T 0.561641 9.9083e-06
7:121037009 A G 0.022919 -2.1948e-05
7:121043720 T C 0.030176 -8.8417e-07
7:121045761 G A 1.619573 2.8254e-05
7:121045975 G T 0.806568 -4.6014e-05
7:121046807 T G 1.932042 -3.7358e-06
7:121054790 C G 0.030014 -1.3060e-05
7:121059891 T G 0.064878 9.4515e-06
7:121060708 A G 1.902262 9.2728e-06
7:121081314 G A 0.267589 -1.2502e-05
7:121081759 A G 0.082785 8.1082e-06
7:121088189 G A 1.470035 4.2269e-05
7:121090453 C T 0.433315 -3.6643e-05
7:121094747 C A 0.093879 3.3003e-06
7:121102129 G A 0.731567 6.1386e-05
7:121103232 T C 0.753402 -2.0639e-04
7:121103700 G A 1.972751 1.0767e-05
7:121108696 A G 0.864497 -2.0406e-04
7:121112914 C T 0.102808 3.3909e-05
7:121114285 C T 0.567004 2.3381e-05
7:121123090 T G 0.028963 3.9600e-05
7:121123518 G A 1.888061 8.4927e-05
7:121125693 C T 0.035954 -2.7082e-05
7:121126929 G T 1.863974 9.2734e-05
7:121130187 C T 0.794146 -1.1628e-04
7:121130384 G A 1.853584 -5.8444e-06
7:121130521 A G 0.221164 4.2244e-06
7:121145945 T C 0.068214 -4.7706e-05
7:121147147 T C 0.065715 2.6218e-05
7:121148454 G A 0.915261 5.5166e-05
7:121153347 C T 0.174632 -8.1865e-06
7:121157024 G T 0.255138 9.4998e-05
7:121161734 G A 1.142320 3.3822e-05
7:121170515 A G 0.118427 -2.0718e-07
7:121183736 C T 0.340390 8.5969e-05
7:121190940 G A 1.165540 -5.0088e-06
7:121218141 C T 0.827118 -7.0110e-05
7:121225211 T C 0.037976 -1.6936e-05
7:121227775 C T 0.098219 1.2095e-05
7:121227997 A G 0.139756 4.1538e-05
7:121232146 G A 0.131884 1.0079e-05
7:121242674 A G 0.043384 -2.1937e-05
7:121243262 T C 0.026476 -1.5562e-05
7:121243781 A G 1.951754 1.4113e-05
7:121246301 A G 0.029579 -4.6599e-06
7:121249593 C T 0.768034 -4.8307e-04
7:121250594 C A 0.067461 -1.8048e-05
7:121252337 T C 0.026963 -1.5409e-05
7:121259378 T C 0.079377 5.0082e-06
7:121261518 G A 0.370748 -1.3533e-05
7:121261948 C T 0.151106 1.5919e-05
7:121262986 C A 0.100744 -3.3182e-06
7:121264199 G T 0.035315 -4.7745e-06
7:121267334 T G 0.075787 -3.3867e-06
7:121268449 C A 0.303813 8.7748e-06
7:121270857 T C 0.107907 4.0385e-06
7:121273163 T C 0.047542 -1.5679e-05
7:121273208 T C 0.097115 -1.4869e-05
7:121275229 T C 1.119579 2.4939e-05
7:121278511 C T 0.406858 1.3099e-05
7:121282913 C T 0.356892 3.1736e-05
7:121283078 A G 0.789268 -3.5142e-06
7:121293691 G A 0.058519 3.1006e-05
7:121294018 A C 0.791079 -4.9791e-07
7:121297705 T C 0.098040 4.0148e-06
7:121298767 G A 0.087400 -3.7834e-05
7:121310388 T C 0.098365 -9.1148e-06
7:121315697 A G 0.125802 2.3642e-06
7:121316830 T C 0.057474 -2.7884e-05
7:121319146 A T 0.042517 1.1936e-05
7:121320002 T C 0.064959 2.6042e-05
7:121321260 G A 0.212456 -2.3881e-05
7:121322529 A G 0.045341 4.3619e-05
7:121323536 T C 0.148217 -5.3970e-05
7:121328941 T C 0.434973 -2.8044e-05
7:121331632 G A 0.151600 -2.0144e-06
7:121336541 C A 0.447265 -1.8743e-05
7:121355112 A G 0.101120 1.1224e-05
7:121359205 G A 1.918510 -2.9389e-05
7:121373997 G A 0.167715 1.3450e-05
7:121375492 G A 0.068565 4.2598e-05
7:121379102 C T 0.126886 3.6258e-05
7:121383157 G A 0.036963 -1.3506e-05
7:121384374 G A 0.047224 2.1461e-05
7:121384583 C T 0.107745 -2.3156e-05
7:121384785 T C 0.381927 -2.4568e-05
7:121385840 A C 0.023753 -3.2311e-05
7:121387009 G A 0.060405 -3.7324e-05
7:121397531 A G 0.424369 -9.6525e-06
7:121407003 G A 0.230496 2.0268e-05
7:121412401 T G 0.061499 1.7789e-05
7:121422221 T G 0.308107 4.5472e-05
7:121422458 T C 0.029943 -2.1483e-06
7:121424615 G A 0.029972 -1.8139e-05
7:121430476 T C 0.047295 7.6402e-06
7:121431954 A G 0.153112 -1.3100e-04
7:121432977 T C 0.031338 1.9945e-05
7:121440823 C T 0.029560 5.7533e-05
7:121442884 G A 0.313755 4.1079e-05
7:121449546 A G 0.028394 -2.8918e-06
7:121449879 A G 0.066257 -1.1725e-04
7:121450141 T G 0.390995 -2.4674e-05
7:121464686 A G 0.046685 -7.1601e-05
7:121466810 T C 0.288846 3.3514e-05
7:121468555 T C 0.338738 2.6093e-05
7:121476380 G A 0.974601 3.1807e-05
7:121503823 A G 0.026379 2.7178e-07
7:121508458 A G 0.087602 1.7488e-05
7:121509475 G A 0.033380 -2.7887e-05
7:121513317 G C 0.024905 7.2509e-06
7:121513561 G T 0.286103 -7.0235e-06
7:121513570 T G 0.031501 -9.4410e-06
7:121517249 T C 0.282696 -1.6416e-05
7:121530144 C A 0.223128 -1.1773e-05
7:121538004 G A 0.345794 1.1437e-05
7:121540017 C T 1.921438 3.7901e-05
7:121549706 C A 0.026158 3.5146e-06
7:121554791 T C 0.286136 -2.6790e-06
7:121557282 C A 0.198661 -2.0497e-05
7:121558096 A G 0.251143 -1.1493e-05
7:121574923 A G 0.305815 -1.5565e-05
7:121575351 A C 1.179721 1.5243e-05
7:121583099 A G 0.043390 3.9654e-05
7:121587089 T C 0.163775 -5.4249e-06
7:121591941 G A 0.045244 9.7506e-06
7:121635828 T G 0.152495 -1.3070e-05
7:121636015 C T 0.149944 -3.1341e-05
7:121636647 C T 0.244138 2.4911e-05
7:121642360 C T 1.783406 -3.7543e-06
7:121649223 T C 0.775071 9.1858e-06
7:121649310 G A 0.054332 1.3480e-05
7:121652170 C G 0.034902 -2.7891e-06
7:121652338 C A 0.027213 -5.1982e-06
7:121653177 G A 0.171737 7.2516e-06
7:121653250 A G 0.171279 7.6274e-06
7:121653398 A G 1.043491 1.5111e-05
7:121655790 G A 0.293686 1.0635e-05
7:121665055 A G 0.057435 2.3436e-05
7:121665865 A G 0.075144 -1.0543e-05
7:121666642 G A 1.967435 4.9883e-06
7:121670522 C A 0.383007 1.1985e-05
7:121684676 G A 0.029443 -4.6407e-06
7:121691673 T C 0.040466 7.6518e-06
7:121692183 C T 0.085044 2.6990e-06
7:121702863 G A 0.051333 -4.9182e-05
7:121705059 G A 0.043527 -7.0352e-05
7:121705119 C A 0.047639 2.8520e-06
7:121709116 T G 0.058298 2.7480e-05
7:121722234 C T 0.153440 -6.7595e-06
7:121723526 G A 0.021273 6.7881e-05
7:121723658 A C 1.057548 -6.9558e-06
7:121766111 C T 0.204412 -9.6806e-06
7:121768477 G A 0.051021 -4.2628e-06
7:121784441 A G 0.217493 -3.7764e-06
7:121786081 T C 0.328036 -1.8809e-05
7:121799488 C G 0.046026 -5.7103e-06
7:121805434 A C 0.974559 1.0466e-05
7:121809747 G C 0.769206 7.0301e-07
7:121857543 T G 0.031394 6.4467e-07
7:121866179 G A 0.112562 3.2189e-05
7:121867238 T C 0.057165 -1.1342e-05
7:121870010 G A 0.213050 1.4770e-05
7:121885177 G A 1.609641 -5.1049e-06
7:121887413 A C 0.026217 -1.0963e-05
7:121888291 T C 0.407773 -2.2363e-05
7:121888654 T C 0.039950 -8.8426e-06
7:121898530 A G 0.030034 -1.4431e-05
7:121902484 T C 0.047707 -5.4550e-06
7:121909626 G T 0.043841 -2.0463e-05
7:121914670 C T 0.079640 1.2288e-05
7:121916615 C T 0.059782 4.4655e-05
7:121916685 C T 0.738993 -6.2095e-05
7:121918833 A G 0.031780 5.2897e-06
7:121937298 G A 0.342808 -3.5530e-05
7:121941412 C A 0.039281 2.5537e-05
7:121942621 G A 1.306471 2.6852e-05
7:121942849 G A 0.078026 -3.9198e-05
7:121944948 T C 0.091237 -2.3536e-05
7:121948806 T C 0.053368 2.9117e-05
7:121950026 A G 1.313998 2.6022e-05
7:121950965 G A 0.873900 5.1432e-05
7:121951449 C T 0.101714 -3.1504e-06
7:121955669 C T 0.185616 9.7219e-06
7:121955981 T G 0.760770 1.9119e-05
7:121961893 C T 0.031037 1.0643e-05
7:121962558 C T 0.729649 2.5184e-05
7:121971996 T G 0.301498 3.0989e-05
7:121972849 T C 0.022821 -1.1076e-05
7:121976461 T C 0.024474 2.2693e-05
7:121980842 T C 0.096654 1.9557e-06
7:121980981 G A 0.435476 -3.3971e-07
7:121992488 T C 0.067906 1.3364e-05
7:122002486 C A 0.548343 -4.4561e-05
7:122006884 T C 0.843795 -1.8740e-05
7:122008804 G A 1.599702 1.2163e-05
7:122010282 C T 0.560970 -3.7990e-05
7:122011907 C T 0.027226 -1.4352e-05
7:122018159 C T 0.545775 2.9073e-05
7:122018945 C T 0.049119 1.0842e-05
7:122029415 C T 0.077468 -3.0571e-05
7:122042978 C T 0.070142 -6.0352e-05
7:122048769 T C 0.043290 -4.6360e-05
7:122055947 C T 0.077088 -1.5401e-05
7:122058691 A G 0.037324 1.5420e-05
7:122058843 C T 0.094207 1.5831e-05
7:122060562 A G 0.042705 8.6049e-06
7:122061633 C T 0.032634 -7.3589e-06
7:122061904 G A 0.083986 -8.4065e-06
7:122074416 G A 0.623903 1.7767e-05
7:122078020 C A 0.037116 -6.1965e-05
7:122080536 G A 0.115967 6.7021e-05
7:122082188 G A 0.051651 -1.9682e-05
7:122088229 C T 0.101786 3.4272e-05
7:122091852 C T 0.431864 -6.0716e-05
7:122115623 T C 0.094814 1.6981e-05
7:122116960 T C 0.107304 1.9471e-05
7:122122078 A G 0.032462 9.4883e-06
7:122129155 T C 0.036477 -5.5695e-05
7:122134884 T C 0.067098 -5.1623e-06
7:122139167 T C 0.712631 2.1786e-05
7:122140184 G T 0.135108 4.6740e-06
7:122148998 C T 1.705165 -1.5085e-05
7:122168537 C A 0.078448 -4.8389e-05
7:122186556 C T 0.608089 -8.4008e-05
7:122192430 A G 1.085213 -1.3130e-04
7:122196872 A C 0.028352 3.5468e-06
7:122197763 G A 1.725072 -3.4473e-05
7:122198488 T C 0.320938 -5.6040e-06
7:122202593 T C 1.236887 -5.1384e-05
7:122205468 A G 0.057487 -1.2463e-05
7:122219223 A G 0.064534 8.1572e-06
7:122228806 C T 0.128106 -1.1746e-05
7:122238611 C G 0.026278 -9.0890e-06
7:122243451 T G 0.021111 -1.0239e-05
7:122245754 A G 0.077903 -3.5685e-05
7:122247051 T C 0.194746 -1.2261e-05
7:122260878 T C 0.032276 4.5913e-06
7:122262776 A G 0.022500 -6.6394e-06
7:122269538 A G 0.157176 -1.0117e-06
7:122270327 G A 0.100614 1.4718e-05
7:122276940 A G 0.059220 3.1306e-06
7:122277595 C T 0.051550 1.1449e-06
7:122278275 A C 0.100643 -6.0851e-05
7:122278481 C T 0.054679 -3.9301e-05
7:122280109 A G 0.078309 4.4165e-06
7:122286939 G T 1.685937 1.8692e-05
7:122291720 G A 1.047600 6.4360e-05
7:122317278 C T 0.108803 2.2539e-05
7:122323536 G A 0.021841 -4.6480e-06
7:122325141 A G 0.038207 1.4324e-05
7:122329287 T C 0.045000 7.9310e-06
7:122333215 G A 0.075631 1.5434e-05
7:122338970 T C 0.074635 1.6467e-05
7:122354360 T C 0.084794 -4.6372e-05
7:122355428 T C 0.053777 -4.3618e-05
7:122355434 T C 0.070765 7.2623e-06
7:122356965 T C 0.050401 6.9118e-06
7:122358715 A G 0.074774 1.4495e-05
7:122359692 T C 0.325592 -6.4727e-06
7:122360815 C T 0.128217 3.7959e-05
7:122365106 A G 0.100871 3.0209e-05
7:122366496 G T 1.491808 -1.8812e-05
7:122369853 T C 1.795422 -3.9650e-05
7:122372380 A G 0.046639 4.8041e-06
7:122375615 T C 0.427664 -3.8512e-05
7:122379668 G A 0.111189 1.5535e-05
7:122385629 C T 0.080626 -2.2709e-05
7:122388077 C T 0.056581 2.1809e-05
7:122390667 G A 0.027018 -8.0474e-06
7:122401252 C G 0.058438 3.9389e-06
7:122403421 T C 0.434168 2.5944e-05
7:122406200 C T 0.025759 -4.6695e-06
7:122428755 C T 0.600724 1.5455e-05
7:122449994 A G 0.027460 -3.8831e-06
7:122453012 A T 0.035548 9.8221e-06
7:122453624 T C 0.151561 1.3143e-05
7:122482977 A C 0.045260 5.7963e-06
7:122483869 C A 0.067675 -1.3740e-05
7:122491569 T C 0.342577 -3.4907e-05
7:122507282 A T 0.133166 2.4241e-05
7:122508896 A G 0.036895 1.3855e-05
7:122517837 A C 0.028794 1.0235e-05
7:122520122 T C 0.070727 -5.6770e-06
7:122520343 T C 0.115068 -4.5854e-05
7:122528627 G A 1.924700 1.7765e-05
7:122533082 T C 0.210125 -2.3583e-05
7:122536794 G A 0.235277 -2.5043e-06
7:122542034 G A 1.954825 1.3310e-05
7:122542284 G T 0.949355 -1.2405e-05
7:122550023 T C 0.157780 -6.8338e-05
7:122551763 A G 0.072875 3.0636e-05
7:122554599 C A 0.053124 -5.3532e-05
7:122582340 C A 0.593769 2.7295e-05
7:122635024 T C 1.356684 -1.6857e-05
7:122643936 T C 0.111640 1.0802e-06
7:122649358 T C 0.452111 2.3375e-06
7:122651077 G C 0.047288 2.2367e-05
7:122660962 G C 0.099981 2.7723e-05
7:122670718 C T 0.645858 1.3657e-05
7:122675022 A C 0.024659 -1.3239e-05
7:122679919 A G 0.554705 -1.9527e-06
7:122692886 G C 0.103084 5.0484e-06
7:122693131 T C 0.434097 -3.7618e-05
7:122694099 T C 0.418955 -2.8914e-06
7:122694174 C T 0.147068 4.6441e-05
7:122698574 A G 0.126532 2.7905e-05
7:122701125 A G 0.081646 1.7024e-06
7:122701695 G A 1.914138 2.1888e-05
7:122702653 A G 0.879999 -6.5633e-06
7:122705916 G A 0.086073 2.0030e-05
7:122710250 T C 0.036996 -3.1641e-05
7:122710801 A G 0.115879 2.8976e-06
7:122710857 C A 0.047068 1.0460e-05
7:122716632 T C 0.045179 3.7752e-05
7:122751151 C G 0.112958 1.8315e-05
7:122751803 G A 0.051485 4.2550e-05
7:122752045 G C 0.260344 1.7355e-05
7:122756181 T C 0.028924 5.1049e-06
7:122759980 T C 0.821424 -2.1319e-05
7:122760693 A C 0.045640 3.7517e-05
7:122761191 G A 0.489698 -1.9614e-05
7:122768622 G T 0.147640 1.1997e-05
7:122769308 T C 0.034578 -2.4355e-05
7:122777775 A G 0.133679 4.8086e-05
7:122783839 A C 0.172889 -2.1555e-05
7:122786167 A C 0.035798 -9.9461e-06
7:122795155 C T 0.044523 1.5667e-05
7:122802395 G A 0.045201 4.3262e-05
7:122807647 A G 0.116600 -4.2223e-06
7:122809005 C A 0.070266 1.9393e-05
7:122809234 C T 0.641138 -7.2366e-06
7:122818034 C T 0.072758 1.6389e-05
7:122825689 T C 0.026522 2.2702e-05
7:122831774 A C 0.021140 -1.8150e-05
7:122838090 C G 0.707671 3.0379e-06
7:122843986 A C 0.114896 -1.1247e-05
7:122844882 C A 0.083242 1.4070e-05
7:122845289 G A 0.730652 7.0692e-06
7:122845315 A G 0.054858 -3.4868e-06
7:122848941 C T 0.110602 2.4721e-06
7:122864133 T C 0.056533 6.5512e-06
7:122869067 T C 0.296412 -5.4909e-06
7:122871677 G T 0.766320 -4.6836e-06
7:122874252 C A 0.294971 1.9333e-05
7:122887826 G A 1.748971 -3.4695e-06
7:122891680 A G 0.115058 3.0114e-05
7:122897208 T C 0.510218 -6.3728e-06
7:122897528 T C 0.072973 1.0116e-05
7:122916297 T G 0.109264 -3.9015e-06
7:122921932 C T 0.058373 3.6996e-05
7:122924539 C T 0.039076 3.8118e-05
7:122934337 T C 0.038210 4.1993e-05
7:122934756 T C 0.049142 -2.5966e-05
7:122948647 C T 0.518219 1.0366e-05
7:122957380 C T 0.678650 -1.5568e-05
7:122970488 G A 0.526057 -1.4500e-05
7:122970604 G A 0.066546 3.9024e-05
7:122970804 T C 1.721365 -3.1939e-05
7:122987817 T C 0.023931 -5.9487e-07
7:122991410 A T 0.027395 -3.7011e-06
7:122992488 C T 0.809317 3.4170e-06
7:122992937 T C 1.145699 -5.3269e-05
7:122992977 C T 0.541884 -2.1916e-05
7:122998491 G A 0.046795 1.7465e-05
7:123014728 G T 0.283669 -2.0459e-05
7:123030233 A G 0.316374 -3.1761e-06
7:123037240 C T 0.305302 -8.8565e-07
7:123038694 T C 0.809214 8.2274e-06
7:123062034 A C 0.828208 3.2195e-06
7:123079726 T C 0.044202 1.9506e-05
7:123082487 G A 0.578783 1.8611e-05
7:123082910 T C 0.273708 -2.5349e-05
7:123102893 C T 0.072054 5.4529e-06
7:123108016 C T 0.074002 3.1399e-05
7:123112388 G A 0.042699 4.6108e-05
7:123113397 C T 0.074164 1.7314e-05
7:123134209 T C 0.065894 4.7295e-06
7:123148560 C A 0.083077 -2.7658e-06
7:123152019 T C 0.557815 5.9292e-06
7:123152035 C T 0.728039 2.2907e-05
7:123174114 A G 0.055809 -3.0908e-05
7:123188822 T C 0.556977 1.0715e-05
7:123197691 C G 0.020663 1.4806e-05
7:123202153 T C 0.271994 -4.4408e-05
7:123203552 C T 1.610429 7.7250e-06
7:123207491 G T 0.834648 -1.4250e-05
7:123213053 T C 0.080935 5.7520e-05
7:123214835 T C 1.388068 -1.1045e-05
7:123224515 A G 0.052991 -1.1810e-05
7:123227711 G A 0.070071 -1.5572e-06
7:123240323 G A 0.245852 2.5986e-05
7:123240701 T G 0.050713 1.7079e-06
7:123247855 G A 0.054598 6.9873e-06
7:123248938 C A 0.046607 -1.6749e-05
7:123250169 T C 0.611880 -1.2553e-05
7:123253277 T C 0.162986 1.8580e-05
7:123256427 T C 1.547821 -5.5245e-06
7:123269118 C G 1.359258 -1.3044e-05
7:123270500 A G 0.235647 -1.2977e-06
7:123276611 T C 0.027252 -4.7061e-05
7:123283949 C T 0.084843 2.9307e-05
7:123286814 T G 0.048071 2.6233e-05
7:123293529 C T 0.051417 -9.5005e-06
7:123296605 A T 1.375039 -1.7051e-05
7:123297082 A G 0.047977 2.7004e-05
7:123297142 A G 0.046065 -5.5108e-06
7:123304368 A C 0.035951 -4.1180e-06
7:123322036 T G 0.041988 1.4510e-05
7:123326335 C T 0.084151 -5.2829e-06
7:123343947 G A 0.258842 -1.0280e-05
7:123348411 A G 0.030972 1.9923e-06
7:123352307 C T 0.270023 3.8496e-05
7:123356895 G A 0.045198 -8.9646e-06
7:123358385 C T 0.051037 3.5994e-06
7:123376048 C T 0.036353 1.1423e-05
7:123378777 T G 0.094807 -1.6104e-05
7:123381003 C T 0.061930 -1.7433e-05
7:123383461 A G 0.412632 -8.0873e-06
7:123384316 G A 0.111738 -5.4961e-06
7:123385916 A G 0.028268 -9.3624e-06
7:123388732 A G 0.913327 -3.8564e-05
7:123395206 A G 0.057983 1.3447e-05
7:123408499 G T 0.161249 9.1195e-05
7:123411223 C A 0.162389 9.1542e-05
7:123413862 G T 0.223663 -3.1491e-05
7:123425226 A G 0.055552 -1.3604e-05
7:123427568 A G 0.785912 5.3734e-05
7:123437629 C A 0.121624 1.1790e-05
7:123443688 C T 0.291991 2.7830e-05
7:123444793 T G 0.052907 1.3837e-05
7:123458364 T G 0.061469 2.4068e-05
7:123458527 T C 0.093126 1.0244e-05
7:123465342 G A 0.472274 3.5162e-05
7:123467419 C T 1.189770 -2.8956e-05
7:123478575 T C 0.027330 2.6365e-05
7:123504145 T C 0.020377 -1.9781e-05
7:123505744 T C 1.673395 1.0749e-05
7:123508328 G A 0.058678 3.5528e-05
7:123514896 T G 0.350413 -3.9520e-06
7:123518178 T A 0.296951 3.1390e-05
7:123520210 T G 0.072882 -2.4806e-05
7:123522084 C T 0.045789 1.1566e-05
7:123522127 A C 0.042884 2.4776e-05
7:123533116 A G 0.021422 -1.2147e-05
7:123542668 T C 1.022124 1.0408e-05
7:123558309 A G 0.350556 -5.3264e-06
7:123561894 T G 0.043939 8.9172e-06
7:123578612 C T 0.614383 2.1189e-05
7:123579506 G A 0.021202 -4.2355e-05
7:123593764 C T 0.043569 9.0782e-07
7:123594206 A G 0.576540 9.1351e-06
7:123597121 G A 0.334093 -3.6277e-06
7:123602505 C T 0.292157 2.0252e-05
7:123610077 G A 0.285392 2.4085e-05
7:123613887 C G 0.287548 1.5863e-05
7:123617034 T C 0.039239 -1.2652e-05
7:123624361 A C 0.287051 -4.0327e-05
7:123638994 T C 0.564215 1.3052e-05
7:123639793 A G 0.222167 -5.0418e-05
7:123644174 A G 0.040829 2.8349e-05
7:123645949 G A 0.051297 -1.1976e-05
7:123660086 A C 0.035055 -1.3153e-05
7:123661575 G A 0.372540 -7.0793e-06
7:123663388 G A 0.085531 -2.6678e-05
7:123668986 A G 0.057795 -1.4843e-05
7:123682476 C G 0.052625 4.5929e-05
7:123698126 T C 0.702731 2.4546e-05
7:123703843 G A 0.036963 5.1138e-06
7:123703990 A G 1.045091 7.8017e-06
7:123705745 T G 0.051628 2.3623e-05
7:123708720 T G 0.060700 -9.8282e-06
7:123711764 T A 0.045455 9.4252e-06
7:123715081 A G 0.046123 3.6763e-05
7:123741183 A G 0.051151 -1.9412e-05
7:123755202 T C 0.203864 -7.5016e-05
7:123766290 T C 1.145118 -1.8285e-05
7:123767401 A C 0.349309 -1.2139e-05
7:123770479 T C 0.370122 4.1219e-05
7:123782374 G A 1.490886 -2.3124e-06
7:123782727 C T 0.996722 -2.7381e-05
7:123783508 A G 1.973527 3.3193e-05
7:123786506 G T 0.086300 -2.5555e-05
7:123796823 A C 0.418442 -1.0210e-05
7:123804267 T C 0.053098 3.0412e-05
7:123816649 T C 0.049723 -3.0018e-06
7:123827121 T G 0.061336 -1.0289e-05
7:123829134 A C 0.484274 2.2283e-05
7:123829195 A G 0.099936 -6.5836e-05
7:123830730 G A 1.416144 6.3519e-06
7:123841562 A C 0.027028 -3.8180e-06
7:123853793 C T 0.440621 1.7602e-05
7:123855606 C T 0.030387 -1.1513e-05
7:123859390 T C 0.673704 -7.6899e-05
7:123860214 C T 1.524986 -4.2127e-05
7:123863237 G T 0.461446 -1.0018e-05
7:123864375 T C 0.081665 -2.6122e-05
7:123866575 G A 1.316445 -2.9607e-05
7:123874906 C T 0.034850 -1.1254e-05
7:123885894 A G 0.072496 1.2746e-05
7:123886473 G A 0.310639 9.8165e-06
7:123892171 T G 0.139694 2.6970e-05
7:123895589 T C 1.206733 -2.0457e-05
7:123923007 A G 0.024620 -6.3691e-06
7:123926465 A C 0.359209 -2.8508e-05
7:123933855 A C 0.031955 -5.3287e-07
7:123946403 A T 0.076154 -1.2577e-05
7:123947791 C A 0.051631 -4.9206e-06
7:123951452 G T 0.035782 -7.9475e-06
7:123952475 T C 1.653252 -3.2968e-05
7:123970119 A G 0.076709 -1.5878e-05
7:123977345 T C 0.147471 2.0170e-05
7:123977534 A G 1.575300 -3.7249e-06
7:124004687 T C 1.582460 -8.7009e-06
7:124010036 C T 0.554777 -9.9188e-06
7:124027224 T C 0.140190 1.8432e-05
7:124027343 C A 0.056860 5.7126e-06
7:124028846 T G 1.849676 -1.7625e-05
7:124045066 T G 1.341354 -5.4904e-06
7:124053099 G A 1.734946 -3.6310e-06
7:124056098 A G 0.064209 5.0235e-06
7:124056965 T C 0.078828 1.4761e-05
7:124058068 G A 0.532231 2.4456e-05
7:124062715 T G 0.186200 -3.9576e-06
7:124064051 A G 0.103457 6.5449e-05
7:124068753 C T 1.545721 1.5257e-05
7:124071280 T C 0.077488 -1.1403e-05
7:124072262 A G 0.037093 -5.7187e-06
7:124075211 T C 0.051515 -2.3209e-05
7:124075239 C T 0.190468 1.8842e-07
7:124079220 G A 0.087154 -3.2227e-05
7:124084381 T G 0.367311 -9.6182e-06
7:124087942 C T 0.151453 7.3999e-06
7:124090644 G A 0.020192 -2.0260e-05
7:124095766 C T 0.517417 3.8354e-05
7:124095846 G A 0.028414 2.7296e-05
7:124124033 G C 0.057286 -1.8787e-05
7:124128889 A G 1.851539 4.1325e-05
7:124133953 A G 0.523798 1.4883e-06
7:124140827 C T 0.043458 -1.9202e-06
7:124141572 A C 0.756771 -1.0551e-06
7:124155970 A G 1.587391 4.0372e-05
7:124164107 G A 1.220080 -6.7071e-06
7:124168695 G T 0.073096 3.8290e-06
7:124169791 T C 0.407854 2.4421e-05
7:124175845 A C 1.973868 -2.0766e-05
7:124178224 G A 1.231898 -5.7417e-06
7:124182052 A G 0.451585 -4.9054e-05
7:124198596 G A 0.033153 -1.9318e-05
7:124208770 G T 0.297136 1.0886e-06
7:124210052 A G 0.032526 6.9063e-07
7:124218279 A C 0.052777 4.3500e-06
7:124223981 C T 0.060330 1.7879e-05
7:124226738 C T 0.037788 -1.1044e-05
7:124226816 T C 0.376821 2.5875e-05
7:124237196 C T 0.376772 3.3290e-05
7:124242447 T C 0.021896 2.2746e-05
7:124247426 T C 0.093671 8.2312e-06
7:124271390 G A 0.020900 2.9509e-05
7:124272588 T G 0.101747 -2.0764e-05
7:124277751 G T 0.042313 -1.0094e-06
7:124278248 C T 0.092834 1.5609e-05
7:124280166 G T 0.984368 2.9394e-05
7:124290877 C T 0.059145 7.3520e-06
7:124300627 T G 0.036804 -3.4701e-05
7:124307800 C T 0.443354 -4.9607e-05
7:124308044 T C 0.534740 4.3709e-06
7:124311491 G T 0.295013 3.2895e-05
7:124342385 C A 0.155667 2.9393e-07
7:124346270 T C 0.164560 2.0127e-05
7:124348468 T G 0.103532 2.9973e-05
7:124349606 A G 0.520773 -1.2007e-05
7:124351759 G C 0.054319 -1.0897e-05
7:124352433 C A 1.027229 -9.3012e-06
7:124360309 A G 0.498942 -5.6630e-06
7:124361817 T G 0.573683 2.9931e-05
7:124365503 T C 0.248452 5.9309e-08
7:124366297 T C 0.057597 -4.1466e-06
7:124378358 C T 0.516398 3.2770e-05
7:124379392 C T 0.519050 -2.9706e-05
7:124382981 A G 0.075115 -1.5355e-05
7:124383678 T G 0.054747 -1.8271e-05
7:124384327 T G 1.508783 -1.1400e-05
7:124391561 A G 0.153440 7.9286e-06
7:124397026 C T 0.731619 3.2455e-05
7:124402832 A G 0.030556 -5.1990e-05
7:124403350 T C 0.105775 3.9050e-06
7:124406503 C A 0.056997 1.0659e-04
7:124409977 A T 1.973008 9.7159e-06
7:124430566 C T 0.173204 2.7859e-05
7:124433203 C T 0.044864 -1.3402e-05
7:124442991 A G 0.553900 -2.8141e-06
7:124454278 T C 0.026028 -8.4251e-06
7:124462081 A G 0.567854 -8.7712e-06
7:124462655 C T 0.200969 -4.9780e-05
7:124466240 C T 0.049479 -3.6885e-06
7:124481185 A C 0.028674 4.6280e-06
7:124492831 G T 0.026694 2.3464e-05
7:124513747 G T 0.057474 1.0598e-04
7:124517612 T C 0.054796 -8.1488e-07
7:124525182 C A 0.643638 -7.4090e-05
7:124526739 T C 0.201378 -5.0915e-05
7:124535896 A G 0.024285 2.4581e-05
7:124551869 A G 0.106151 2.9702e-05
7:124551925 C T 1.221924 -6.6717e-05
7:124554364 T C 0.562894 -3.9061e-06
7:124563602 T C 0.033614 -1.1370e-05
7:124580049 C A 0.043319 -7.4317e-06
7:124600505 G A 0.172519 2.8254e-05
7:124604406 G A 0.215403 -1.7999e-05
7:124629303 A G 0.043507 -1.8656e-05
7:124631046 T C 0.047720 4.9070e-05
7:124648030 T C 1.205665 -6.2559e-05
7:124658944 G A 0.173820 2.3963e-07
7:124682021 A C 0.172133 -3.9167e-05
7:124716781 A C 0.055121 1.0577e-06
7:124726146 A G 0.902200 4.2246e-05
7:124732921 T C 0.048467 -8.3092e-06
7:124734582 A G 1.511273 9.3738e-05
7:124772316 T C 0.045536 -1.5896e-05
7:124776704 T G 0.651619 7.5656e-06
7:124783647 A G 0.030780 -6.7047e-06
7:124797993 G A 0.107388 7.0019e-06
7:124817906 A G 1.040946 4.0746e-05
7:124846052 A G 0.073713 9.6176e-07
7:124853026 T C 0.280942 -1.3393e-05
7:124855960 A C 0.116775 -3.7086e-05
7:124857797 G C 0.083213 -2.3410e-05
7:124874126 A C 0.045565 -4.2503e-06
7:124892627 T G 0.050314 -1.2858e-05
7:124894734 G A 0.084466 -4.2314e-05
7:124895034 C A 0.121796 1.4518e-05
7:124895948 C G 0.023487 1.9490e-05
7:124899605 T C 0.152164 -1.7577e-05
7:124905060 C T 0.397727 -3.8183e-05
7:124905910 C T 0.066900 -8.0040e-05
7:124914487 A G 0.612380 -3.3150e-05
7:124917841 A G 0.048833 4.1980e-05
7:124918625 T C 0.092808 -3.1398e-05
7:124928058 T C 0.023386 1.7270e-06
7:124929908 G A 0.462790 -4.6286e-05
7:124930345 A G 0.026927 -1.3762e-05
7:124930718 G T 0.268842 -6.1444e-05
7:124931080 C T 0.183230 4.3553e-05
7:124931425 G A 0.576352 2.4361e-06
7:124936163 A C 0.218139 -3.5979e-05
7:124936442 G A 0.341961 -1.8019e-05
7:124943832 G A 0.117171 3.6022e-05
7:124956006 T C 0.033406 -2.4613e-05
7:124956113 A G 0.117051 -2.6220e-05
7:124966997 G C 0.046584 3.7047e-06
7:124968901 C A 0.639139 7.7452e-06
7:124970772 A C 0.426875 -1.4682e-06
7:124975433 A G 0.160769 7.1083e-05
7:124979119 G T 0.251175 -3.6406e-05
7:124979963 T C 0.026415 -6.6981e-06
7:124986893 G T 0.035707 -1.1252e-05
7:124992215 T C 0.344304 9.7338e-06
7:125028248 A G 1.624523 -3.7900e-05
7:125028492 T C 0.178475 4.2807e-06
7:125029532 G C 0.108323 -2.1236e-05
7:125032136 T C 0.027486 -3.0778e-05
7:125037505 A G 0.026070 1.4254e-05
7:125041434 T C 0.047908 1.9435e-05
7:125045555 A G 0.062300 1.4572e-05
7:125048089 T C 0.608544 4.2085e-07
7:125050245 C T 0.374740 3.0796e-05
7:125071870 T C 0.248046 -1.0869e-05
7:125073353 G A 0.105272 5.0230e-06
7:125078312 T C 0.074336 -8.4348e-06
7:125088892 G T 0.111062 -6.5621e-06
7:125093011 A G 0.056692 2.5999e-05
7:125093860 T G 0.058500 2.0585e-05
7:125100830 T C 0.066238 -8.9860e-07
7:125102231 C T 0.494304 1.3964e-05
7:125106025 T C 0.022962 -3.6192e-05
7:125110908 C T 0.022494 -3.3568e-05
7:125110977 G A 0.054725 -1.1907e-05
7:125111326 A G 0.272188 -1.7123e-05
7:125115157 A C 0.025188 -3.5445e-05
7:125117632 T C 0.208178 9.1151e-07
7:125130712 G A 0.021523 5.5212e-05
7:125131377 G A 0.370654 -6.5863e-06
7:125132775 T G 1.711962 2.8217e-05
7:125134266 G A 0.066468 3.6349e-05
7:125150607 C T 0.067536 4.8429e-05
7:125155734 G A 0.144017 -9.2091e-06
7:125170571 G T 0.031442 -1.0375e-05
7:125180869 T G 0.050067 -4.5058e-05
7:125180955 C T 1.749172 1.5167e-05
7:125214373 C T 0.039080 5.8007e-07
7:125220500 C T 0.038268 2.6481e-05
7:125221775 C T 0.025019 -4.8821e-05
7:125222419 G A 0.036801 -5.4777e-05
7:125224602 C T 1.205766 -1.0688e-05
7:125237958 A G 0.045682 2.1905e-05
7:125257056 T C 0.046681 -3.7676e-05
7:125258423 G A 0.151057 -4.1720e-05
7:125258919 G T 1.004463 -3.1695e-05
7:125268789 G A 1.041495 -2.5367e-05
7:125269716 C T 0.083599 1.9173e-05
7:125284039 A G 1.721615 8.6003e-06
7:125291643 C G 0.111692 -3.6636e-05
7:125292733 A G 0.079773 -1.6748e-05
7:125293960 A G 0.247043 5.2921e-05
7:125297884 T C 0.076017 2.9644e-05
7:125306332 A G 0.031261 -5.8709e-06
7:125316507 T G 0.054218 -4.1339e-05
7:125328509 A G 0.354561 -2.5375e-06
7:125328746 T G 0.031624 -1.0747e-05
7:125329084 T C 0.066319 -8.4678e-07
7:125343616 T C 0.045640 3.2886e-05
7:125354227 T C 0.021302 -8.3082e-06
7:125357773 A C 0.063488 3.4581e-05
7:125361627 C A 0.110592 -1.1211e-06
7:125364643 G A 0.607797 -2.6809e-05
7:125376149 A G 0.022162 -4.1608e-05
7:125384993 G A 0.048915 2.8335e-05
7:125385799 T C 0.038632 -2.4626e-05
7:125388062 C T 1.613169 1.3340e-05
7:125389379 G C 0.047165 -3.6135e-06
7:125392358 G A 0.197914 3.5473e-05
7:125399429 C T 0.037837 -1.3762e-05
7:125406799 G T 0.053978 3.7107e-05
7:125407116 C A 0.908163 -1.7635e-05
7:125408531 A G 1.108411 7.7586e-07
7:125409356 A G 1.919085 -1.3391e-05
7:125416337 T C 0.036418 -2.3975e-05
7:125418926 C T 1.710787 -1.6005e-05
7:125440565 A G 0.101338 -9.5229e-05
7:125441141 A C 1.265164 2.9116e-05
7:125441435 C T 1.429543 1.2752e-05
7:125443139 T G 0.049239 -8.7940e-06
7:125447064 A C 0.124425 -1.8144e-05
7:125448866 T G 0.100023 3.3240e-05
7:125456465 A G 0.092237 5.0686e-05
7:125474407 T C 0.029180 -3.9833e-06
7:125484959 T G 0.048058 8.6559e-07
7:125486418 A G 0.355665 -1.9478e-05
7:125500044 A G 1.243820 1.6536e-05
7:125510603 C T 0.198560 4.9937e-07
7:125511419 C T 0.888639 3.5963e-05
7:125512506 T C 0.060158 5.0949e-07
7:125512588 G T 0.595099 -3.2613e-05
7:125523508 T C 1.192601 -4.3117e-06
7:125533205 T C 0.116960 -1.8833e-05
7:125541038 C T 0.033325 8.6344e-06
7:125543391 A G 1.494846 -2.5730e-05
7:125546344 C T 0.027057 -4.5018e-06
7:125556965 C T 0.077776 -1.2061e-04
7:125564456 G T 0.046970 3.2766e-05
7:125566116 C G 0.081967 -4.0010e-06
7:125566358 T C 0.027862 -2.7403e-06
7:125569353 C T 1.446626 5.3804e-05
7:125573689 C T 0.108846 -1.6822e-05
7:125574750 T C 0.086154 -4.6300e-06
7:125575662 G A 0.816075 3.1505e-05
7:125577377 T C 0.150947 1.8926e-05
7:125587929 T C 0.078471 1.4406e-05
7:125592238 T C 0.552696 2.5846e-06
7:125606542 T C 1.516505 4.7761e-05
7:125607441 C T 0.860520 1.1547e-05
7:125612557 A G 0.054222 2.7801e-06
7:125619647 T C 0.139554 -9.3651e-06
7:125644184 T C 0.063673 2.5462e-06
7:125646274 G A 0.063102 -1.9992e-06
7:125646332 G A 0.054900 -6.2984e-06
7:125647315 T C 0.056055 5.5628e-06
7:125658519 T C 0.247728 -2.9290e-05
7:125660694 G A 0.043208 9.8451e-06
7:125661485 C T 0.073167 4.3694e-05
7:125668386 A G 0.248199 -3.3539e-05
7:125673187 A C 0.589760 6.7371e-05
7:125684371 G A 1.807393 -6.1803e-06
7:125687629 A G 0.044809 -1.3722e-05
7:125696608 A G 0.076020 -1.2949e-06
7:125698348 G A 0.034727 1.9392e-05
7:125700516 G T 0.046675 -3.3725e-05
7:125713577 G C 0.047551 2.8790e-05
7:125714649 T C 0.716977 -3.9341e-06
7:125739845 G A 0.598112 1.3457e-04
7:125745497 T C 0.112296 7.1132e-06
7:125753485 A C 1.805786 -5.0560e-06
7:125753636 G A 1.925473 -1.1079e-06
7:125762203 C T 0.151002 -1.4334e-05
7:125762279 A G 0.185768 -8.9851e-05
7:125768731 T C 0.035506 -1.8481e-05
7:125774883 C T 0.860858 3.1482e-05
7:125782011 C T 0.028541 -2.9704e-05
7:125790458 C T 0.250071 6.4022e-05
7:125805301 A G 0.367096 4.6307e-05
7:125810721 G A 0.153382 1.9260e-06
7:125828396 G T 0.303787 5.7489e-05
7:125836866 T C 0.042199 9.9342e-06
7:125838564 C T 0.314676 -5.8350e-06
7:125842419 G A 0.045471 -2.7700e-05
7:125848851 C T 0.196074 4.0369e-05
7:125851080 T C 0.074615 -9.6585e-06
7:125865972 C G 0.076601 -7.2396e-06
7:125867303 C A 0.366519 -7.0461e-05
7:125876526 T C 0.304718 -1.8820e-05
7:125880217 C T 0.046860 2.1522e-05
7:125886625 A C 0.056299 2.1007e-05
7:125892114 G C 0.116632 6.1196e-05
7:125896748 A G 0.039249 1.5370e-05
7:125897984 C T 0.508030 4.5372e-05
7:125914171 G T 1.138574 1.8699e-06
7:125914246 T C 0.094840 3.1840e-05
7:125939531 C T 0.050778 1.9415e-05
7:125944494 T C 0.087634 1.7821e-05
7:125946390 T C 0.798954 1.0001e-05
7:125954415 A C 0.048856 -3.3248e-05
7:125965141 C T 0.043040 -1.4708e-05
7:125965358 A G 0.022795 -9.8859e-07
7:125974912 T C 0.072509 -6.2648e-06
7:125980443 A T 0.057101 1.6347e-06
7:125982342 T G 0.080922 2.7566e-05
7:125984332 T C 1.579059 -3.4339e-05
7:125989091 G C 0.218873 1.3056e-05
7:125990134 C G 0.052076 8.3837e-06
7:125994457 A C 0.058925 -3.2588e-05
7:125999339 C T 0.757391 1.9842e-06
7:126021579 C T 0.598774 -5.4515e-05
7:126022034 C T 0.049424 -6.6629e-05
7:126036826 T C 0.118119 -5.2278e-05
7:126037315 A G 0.171503 2.5386e-05
7:126052978 C T 0.082960 -1.0116e-05
7:126055953 A C 0.030400 -3.4522e-05
7:126062216 A G 0.020368 -5.5607e-06
7:126067674 C T 0.296159 -3.7455e-05
7:126089138 C T 0.057487 -3.5490e-05
7:126091804 C T 0.401953 -1.8434e-05
7:126096835 C T 0.064530 -5.0408e-06
7:126124626 T C 0.087196 1.2252e-05
7:126129250 T C 0.069561 3.8321e-05
7:126133255 G A 0.079870 5.8210e-07
7:126134075 T C 0.318967 -6.1655e-07
7:126152662 G A 0.031043 4.5781e-05
7:126168972 C A 0.751425 -5.7694e-06
7:126183675 T C 0.082444 4.6913e-05
7:126184851 T C 0.020828 -2.5341e-05
7:126198842 A G 0.449420 -4.9405e-05
7:126202503 C T 0.328568 6.7269e-06
7:126245967 T C 0.093074 1.2526e-05
7:126249174 T G 0.081275 -3.8956e-06
7:126272306 T C 0.091364 1.7218e-05
7:126274623 G C 0.157851 3.0342e-05
7:126279339 C T 0.780066 -2.4279e-05
7:126282912 T C 0.020241 -1.6667e-05
7:126293875 C T 1.550891 -1.0237e-04
7:126299008 G A 0.698865 -3.6966e-05
7:126313378 A T 1.235008 1.6957e-05
7:126324591 G A 0.340770 -1.1093e-04
7:126325698 T C 0.045597 3.2460e-06
7:126327033 A G 0.054851 -1.0876e-06
7:126329653 A G 0.123332 -2.3839e-05
7:126352266 A C 0.107193 1.4617e-05
7:126356347 A G 0.714575 -6.0973e-05
7:126360613 A G 0.039576 -2.0163e-05
7:126365462 A G 0.042962 2.9461e-05
7:126371307 A C 0.036178 -1.6456e-06
7:126373712 C T 0.093171 7.7632e-05
7:126381640 T C 0.979843 2.8326e-05
7:126388836 C T 1.801456 1.8587e-05
7:126388915 A C 0.049862 -6.9784e-06
7:126393908 A G 0.070740 2.9774e-06
7:126405394 A G 0.080308 3.7624e-05
7:126415628 C T 0.135974 -2.6136e-05
7:126430642 C T 0.043786 -2.6647e-05
7:126434809 C A 0.074664 3.9389e-05
7:126437897 G A 0.708083 -1.9867e-05
7:126439453 G T 0.043757 4.7927e-05
7:126449678 C T 0.044689 -1.8475e-05
7:126464655 T C 0.049216 -4.2631e-05
7:126473588 T C 1.309132 9.5394e-06
7:126478478 C T 0.031384 -2.8036e-06
7:126490550 A G 0.189462 7.8450e-05
7:126490925 T C 1.834635 1.7687e-05
7:126503680 C A 0.321522 -1.6542e-05
7:126507408 C T 0.320061 -1.7391e-05
7:126507903 A C 0.719116 3.3783e-05
7:126512514 T C 1.247624 6.6073e-07
7:126513113 G A 0.036963 -3.2899e-05
7:126531040 A C 0.024396 -1.8876e-05
7:126535600 T C 0.299259 -4.1037e-05
7:126566451 T C 0.219538 8.0477e-06
7:126567049 G A 0.447431 6.6323e-06
7:126570120 G A 0.245053 -2.1319e-05
7:126577075 G A 0.062145 -1.3325e-05
7:126583694 T G 0.027294 -3.4483e-05
7:126583929 T G 1.434064 -1.4991e-05
7:126588109 A G 0.715955 -8.5134e-06
7:126592422 A G 0.073352 -8.9382e-06
7:126593924 C T 0.042147 -8.6714e-06
7:126595060 G T 0.438657 2.4174e-05
7:126596963 G A 0.041352 3.4447e-05
7:126601577 C A 0.087348 1.9053e-05
7:126602896 A G 0.041754 2.7015e-05
7:126639096 A G 0.640421 1.8374e-05
7:126642603 C T 0.227094 -1.7539e-05
7:126644584 T C 0.033263 -1.9380e-05
7:126654389 T C 0.110595 5.6747e-05
7:126656213 A G 0.205344 -6.7076e-05
7:126657677 C T 0.026619 -2.0330e-05
7:126672487 T C 0.027908 4.1352e-06
7:126675412 A G 0.055721 -7.8522e-06
7:126678820 C G 0.448972 -9.6987e-05
7:126680500 G A 0.726208 3.9487e-05
7:126687110 C T 0.043575 -9.8644e-06
7:126689031 C T 0.030654 3.9259e-05
7:126690814 T C 0.231947 1.2416e-05
7:126694216 G A 0.107719 5.2238e-05
7:126718961 C T 0.408176 -1.0580e-05
7:126732811 A G 0.347125 -8.2407e-05
7:126743835 C T 0.050982 -3.6307e-05
7:126749815 C T 0.196999 -7.4982e-05
7:126766816 A C 0.031102 -1.3979e-05
7:126779771 C G 0.023844 -4.4971e-05
7:126787127 G A 1.293182 -1.5442e-05
7:126790947 T C 0.080389 6.1168e-06
7:126801989 A G 0.540839 4.1672e-05
7:126827302 G A 0.038853 -1.5807e-05
7:126829622 T C 1.369028 -9.3967e-06
7:126829649 G C 0.045396 -3.2017e-06
7:126837463 A G 0.543393 3.7507e-05
7:126841776 G T 0.072875 2.5141e-05
7:126842840 G T 0.458775 -1.3789e-05
7:126848738 T C 0.035896 -3.9361e-06
7:126850221 T C 0.123043 1.2352e-06
7:126851448 T C 0.080130 1.6784e-05
7:126852101 T C 0.053465 -4.0874e-06
7:126857151 C T 0.150457 -2.9004e-04
7:126857240 T C 0.569759 5.3643e-06
7:126861382 A G 0.394589 3.9183e-05
7:126865485 A G 0.093464 1.0009e-05
7:126866764 C T 0.669740 -1.8778e-05
7:126879432 T C 0.074888 4.4051e-05
7:126882299 T C 0.035750 2.2594e-05
7:126887133 G A 0.447077 -5.1293e-06
7:126915424 A G 0.130401 -4.2123e-05
7:126924753 A G 0.946408 -2.2465e-05
7:126931028 G A 0.596271 -2.8117e-05
7:126931591 A G 0.031475 5.4796e-06
7:126943420 T C 1.687102 3.2781e-05
7:126943826 G C 0.064696 -3.5536e-06
7:126947813 T C 0.083765 -7.3203e-05
7:126969318 T C 0.068175 8.5546e-06
7:126978382 C T 0.131021 2.0962e-05
7:126991906 G A 0.250451 6.4044e-05
7:126996112 A G 0.056214 -1.7813e-06
7:126999433 G T 1.197229 -2.2434e-05
7:127002341 C T 0.238494 9.9283e-06
7:127007420 T C 0.110199 -5.6353e-05
7:127017001 G A 0.352231 -1.9925e-05
7:127023312 A G 0.036165 -1.3548e-05
7:127030091 C T 0.083551 3.2749e-06
7:127030408 C G 0.048201 2.3554e-05
7:127044946 G A 0.231778 -1.2249e-04
7:127050131 T C 0.039641 3.4216e-05
7:127058156 A G 0.033533 -2.1817e-05
7:127059133 G A 1.735368 -2.6720e-05
7:127071463 T C 0.783682 -1.3381e-05
7:127074395 A C 0.049275 2.4589e-05
7:127077326 C T 0.323924 2.5872e-05
7:127082952 G A 0.827611 4.9837e-06
7:127084343 T C 0.049716 1.0193e-06
7:127103982 G T 0.533143 3.2050e-06
7:127110727 C T 0.181776 -7.1074e-06
7:127115746 T C 0.132300 1.1257e-05
7:127121133 A G 0.035763 7.9199e-06
7:127146156 G A 1.360712 3.9336e-06
7:127151359 T C 0.041647 -1.9376e-05
7:127154121 G A 0.117960 1.1509e-05
7:127166578 A G 1.059441 6.3668e-06
7:127173731 T C 0.084005 4.4578e-06
7:127178063 G A 0.052605 1.9600e-05
7:127187584 G A 0.063349 -2.0599e-05
7:127190237 A G 1.457155 5.1677e-06
7:127195224 A C 0.081707 -2.5565e-05
7:127203830 C T 0.124062 1.1040e-05
7:127206134 T C 0.888022 1.7515e-05
7:127224286 G A 0.417715 3.3027e-05
7:127224872 A G 0.058717 1.7170e-05
7:127228049 C T 0.107359 1.5517e-05
7:127229347 G A 0.688738 2.1257e-05
7:127233977 T G 0.048382 9.0493e-07
7:127242553 T C 0.032354 3.9900e-05
7:127251188 G T 1.574699 -3.1506e-05
7:127257251 A G 1.541845 -3.0859e-05
7:127257307 A C 1.932422 3.0296e-06
7:127272400 G A 0.357262 -8.9877e-06
7:127290464 C T 0.051966 -5.7884e-06
7:127290876 T C 0.055679 2.8017e-05
7:127318957 C T 1.974910 -6.0125e-07
7:127322992 T C 0.041303 3.7561e-06
7:127330504 T G 0.042780 -3.2839e-06
7:127332343 G A 0.061645 -2.2905e-05
7:127333556 G A 0.030589 -8.5097e-07
7:127375129 A G 0.819889 -1.7479e-05
7:127385817 G A 0.136789 -4.6271e-06
7:127400052 T C 0.051988 1.5087e-05
7:127404987 A G 0.589851 -3.1283e-05
7:127406952 G A 0.155245 8.1581e-06
7:127411532 A G 0.044088 -6.3371e-05
7:127422954 G A 0.175765 1.0355e-05
7:127426396 G A 0.033318 -7.5083e-07
7:127430963 G A 0.151674 -2.4608e-05
7:127434664 A G 0.190449 3.0573e-05
7:127448805 A G 0.033354 3.5361e-05
7:127455403 T G 0.064063 -2.9953e-05
7:127467858 T G 0.024126 2.3200e-05
7:127471640 T C 0.319879 -4.4241e-06
7:127479261 T C 0.032741 -3.3674e-06
7:127479420 A G 0.056497 2.2141e-05
7:127516546 C T 0.136812 -5.1244e-06
7:127520997 G A 0.032465 -4.2692e-06
7:127524846 G A 0.049272 -1.2007e-06
7:127526238 C T 0.046285 -1.5957e-05
7:127528712 G A 0.070921 7.2532e-07
7:127532362 A G 0.036402 -1.7838e-05
7:127559925 T C 0.083522 1.3012e-05
7:127575114 A G 0.089595 -2.8850e-05
7:127600658 A G 0.054900 -8.2899e-06
7:127616420 C T 0.051252 -2.6682e-05
7:127624357 T C 0.093201 -2.5057e-05
7:127632791 C A 0.043913 -2.2143e-06
7:127637816 G A 0.546837 -4.1573e-05
7:127642794 T A 1.280446 -2.6906e-05
7:127643968 T C 0.072255 3.6481e-06
7:127652848 A G 0.020449 1.4227e-05
7:127667516 A G 1.073979 2.9112e-05
7:127668769 T G 0.068441 -1.5345e-05
7:127669584 C T 0.265885 1.0149e-05
7:127681421 C T 1.235478 -5.8434e-05
7:127687811 A G 0.025308 2.8686e-06
7:127699186 G A 0.560304 -5.4899e-05
7:127716724 T C 0.154745 -3.3704e-06
7:127731618 C T 1.302261 -3.4002e-05
7:127742174 G C 0.370673 -3.4216e-07
7:127744787 C T 0.932282 -4.0096e-05
7:127754984 T C 0.935327 -2.9609e-05
7:127772152 T C 0.040002 -8.6789e-06
7:127772201 T G 1.842211 -7.9860e-07
7:127778512 A G 0.242191 5.9558e-07
7:127783398 T G 0.284802 9.7930e-06
7:127783433 G A 0.024525 3.4622e-05
7:127790172 T C 0.530040 -7.1116e-06
7:127798581 T C 0.205406 -5.8387e-06
7:127799536 A G 0.027155 -3.4436e-05
7:127801247 T C 0.520845 6.3020e-06
7:127809389 T C 0.840458 -8.4864e-06
7:127812612 C T 0.029102 1.4872e-05
7:127818355 G T 0.039943 6.4431e-06
7:127820859 C A 0.995962 3.8362e-05
7:127824439 T C 0.027628 -3.3260e-05
7:127828217 G A 0.072898 -4.6679e-06
7:127831420 T C 0.046837 -2.5633e-06
7:127832782 T C 0.067802 2.5429e-05
7:127834435 A G 0.058500 -5.0180e-05
7:127836132 A G 0.417673 7.7627e-06
7:127839313 A G 0.027973 -1.0895e-05
7:127839654 C A 0.547269 6.7493e-06
7:127842525 G A 0.085261 -1.4922e-05
7:127842526 G A 0.207227 -7.3188e-05
7:127843445 A G 0.351351 -2.2364e-06
7:127844057 A G 0.532822 2.8053e-05
7:127848270 G A 1.743385 -2.8580e-05
7:127850438 G A 0.054231 -8.3510e-06
7:127858168 A G 0.182561 2.7557e-05
7:127858477 A G 0.069652 2.6108e-05
7:127859410 C G 0.357797 5.0691e-05
7:127861526 A C 0.643595 -5.1997e-05
7:127865168 A G 0.078857 -1.1001e-05
7:127873239 A G 0.023091 -5.1109e-05
7:127875207 A G 0.030040 -6.0393e-06
7:127876065 T C 0.032689 -1.7872e-07
7:127876836 C G 0.039972 -2.8775e-05
7:127877026 T G 0.730697 -2.7901e-05
7:127882070 C G 1.119398 1.5132e-05
7:127890778 T C 0.067831 -9.2472e-06
7:127894305 A G 0.885189 2.5321e-05
7:127896862 A G 0.065400 -1.2568e-05
7:127901609 G A 1.863682 -1.4593e-05
7:127905557 A G 1.082778 1.8961e-05
7:127907319 T C 1.071197 2.4531e-06
7:127907441 T C 0.101497 -5.0655e-05
7:127911408 A G 0.709573 2.7366e-05
7:127912044 C T 0.886062 -7.6078e-05
7:127915376 A G 0.223582 8.0665e-05
7:127916161 G T 0.036386 -3.3135e-05
7:127919867 G T 0.050427 1.2347e-05
7:127923985 T C 0.103779 1.7709e-05
7:127927674 C T 0.709440 3.0592e-05
7:127939994 G A 0.681477 2.1506e-05
7:127942584 A G 0.072901 -1.5823e-05
7:127943849 G A 0.043838 -5.5530e-07
7:127943901 A C 0.063719 3.2840e-06
7:127945724 T C 0.058431 2.1693e-05
7:127951366 A C 0.147961 -2.5455e-05
7:127960537 C T 0.036892 -1.6693e-05
7:127965924 G T 0.069363 -4.3679e-05
7:127974778 T C 0.521179 2.0364e-05
7:127977304 T C 0.369407 1.5933e-05
7:127978445 T C 0.147533 -2.3513e-05
7:127984275 T C 0.435492 4.4008e-05
7:127984544 C A 0.249059 -1.5489e-05
7:127989672 T C 1.876464 -2.4802e-06
7:127989879 A G 0.039904 -2.0883e-05
7:127991133 A G 1.377386 1.7191e-05
7:127992854 G T 1.505106 -3.0546e-06
7:127997119 C T 0.085346 -2.5816e-05
7:127997762 A G 0.074673 -2.6840e-05
7:127998990 G A 0.094570 -1.6344e-05
7:127999056 T C 0.027093 5.2362e-06
7:128002108 G A 1.391726 -8.3060e-06
7:128003665 G A 0.630421 1.6986e-05
7:128003856 G T 0.114123 -1.6155e-05
7:128005725 C T 0.203666 1.0614e-05
7:128013423 A G 0.523996 2.5028e-05
7:128014107 A G 0.037976 4.6076e-05
7:128019105 A G 0.130524 -3.2016e-05
7:128020371 G A 0.951972 -1.0215e-05
7:128040752 T C 0.918309 5.1380e-05
7:128048818 T C 0.026518 -1.4544e-05
7:128048977 A G 0.530189 4.7043e-05
7:128049590 A C 0.051391 3.7134e-06
7:128060725 G T 0.657387 4.3888e-05
7:128070828 A C 0.083298 5.5433e-06
7:128073366 T C 1.485777 2.1542e-06
7:128075476 A C 0.347657 -2.2677e-05
7:128083454 A G 0.131511 9.2134e-06
7:128094016 C T 0.053352 -3.4216e-05
7:128098201 A C 0.282695 1.8485e-06
7:128098989 T C 0.042650 4.1040e-05
7:128108916 C T 0.110131 -5.2822e-05
7:128112849 G T 0.051005 2.2873e-05
7:128137495 C T 0.457353 -1.1486e-05
7:128138185 A G 0.083048 7.7471e-06
7:128141638 A G 0.995540 -1.8455e-05
7:128147379 C T 0.823197 8.7105e-06
7:128209858 T C 0.894283 3.7399e-05
7:128214151 T C 0.217633 3.6155e-05
7:128312028 G C 0.893842 3.8189e-05
7:128312676 C T 0.047405 -7.2038e-06
7:128315889 T A 0.257482 3.2992e-05
7:128318539 T C 0.042942 -1.2447e-05
7:128323034 G A 0.580328 2.4063e-05
7:128348405 A G 0.316981 1.5584e-05
7:128351349 A G 0.085096 -8.7831e-05
7:128356223 C G 0.219960 3.1268e-05
7:128359133 T C 0.455623 5.3546e-06
7:128359460 T C 0.124487 -1.4921e-06
7:128363287 A G 0.454201 -3.3230e-06
7:128367425 A G 0.031945 -1.3816e-05
7:128369479 T C 0.173028 -1.0529e-05
7:128371288 T A 0.163207 -2.6376e-06
7:128371298 T C 0.204549 -5.1448e-05
7:128373142 C T 0.054803 1.8431e-05
7:128376037 G A 0.147088 1.3010e-06
7:128376589 C T 1.162197 1.2351e-05
7:128379995 G A 0.718580 -3.7345e-06
7:128381058 C G 0.550924 -7.4468e-06
7:128382511 G T 1.014879 -1.1986e-05
7:128388648 A G 0.304471 -3.8481e-06
7:128388981 A G 0.095638 4.3977e-06
7:128394606 T C 0.772938 -8.0930e-06
7:128395775 C T 0.141599 -1.4282e-05
7:128406813 G A 0.782870 8.6703e-07
7:128410741 G T 0.063436 -3.0924e-05
7:128415623 T G 0.029722 -1.9812e-05
7:128415814 A G 0.025733 7.4781e-06
7:128421135 G A 0.771705 1.1728e-05
7:128423341 C G 0.920143 6.9155e-06
7:128423692 T C 0.040628 1.8520e-05
7:128430846 T C 0.116408 -1.3703e-05
7:128433591 G C 0.035146 -2.2213e-06
7:128434498 A G 0.023221 2.1356e-05
7:128435403 G A 0.026492 -1.7896e-05
7:128445266 C T 0.344570 3.2516e-05
7:128449387 A G 0.728435 -4.8876e-05
7:128455079 A G 0.054332 -6.7638e-07
7:128455916 A G 0.293582 3.5822e-05
7:128456370 A C 0.060109 2.5361e-05
7:128459811 G A 0.029076 -2.5070e-05
7:128468412 A G 0.222602 4.1532e-05
7:128470838 T C 0.166816 2.9332e-05
7:128477865 A G 0.069000 5.9409e-06
7:128479367 C T 0.107158 -9.3209e-05
7:128480123 A C 0.027047 -3.0469e-06
7:128484816 G A 0.323940 1.6807e-05
7:128488391 A C 0.208311 1.4839e-05
7:128491324 T C 0.022399 8.7856e-06
7:128492817 A G 0.023101 -1.5991e-05
7:128493382 T C 0.028865 -3.2565e-05
7:128495712 G T 0.036697 -1.4923e-05
7:128497567 T C 0.064952 1.3680e-05
7:128499294 A G 0.059470 3.8766e-05
7:128503543 C T 0.414031 5.8720e-05
7:128503614 T C 0.033734 5.8625e-05
7:128505233 T C 0.050229 -8.8870e-06
7:128506470 T C 0.070827 3.2412e-05
7:128507297 C T 0.064764 6.5478e-06
7:128509030 C T 0.058607 4.8788e-06
7:128513338 T C 0.198544 -2.0990e-05
7:128516471 A G 0.058305 -1.1056e-05
7:128519162 T C 0.133997 1.4299e-05
7:128519849 T C 0.041446 2.0358e-05
7:128530276 A G 0.512912 1.2079e-05
7:128532980 C T 0.371540 -2.9730e-05
7:128535233 C T 0.045873 -2.7106e-05
7:128544133 T G 0.334674 -2.8569e-05
7:128549878 T C 0.055306 -3.1339e-06
7:128550030 A G 0.336164 -2.7287e-05
7:128551363 T G 0.331009 -2.8510e-05
7:128556345 C T 0.023289 3.7910e-06
7:128558689 C T 0.965880 -7.1180e-05
7:128559928 C T 0.612400 -2.7629e-05
7:128560761 T G 0.593869 -2.7856e-05
7:128560902 T C 0.395617 -9.4710e-06
7:128562446 G A 0.666741 1.8915e-05
7:128562578 C T 1.046172 -1.1112e-05
7:128562647 A G 0.895088 -1.9963e-05
7:128563014 G A 1.719187 -1.1543e-05
7:128566482 T C 0.027158 -2.3232e-05
7:128568792 A G 0.024814 1.6639e-05
7:128568960 C A 0.663642 9.6908e-06
7:128573445 A G 0.026230 -1.4682e-05
7:128573967 A G 0.893722 -2.9894e-05
7:128574466 C T 0.089098 2.9078e-05
7:128578301 T G 1.023834 -1.5953e-05
7:128579202 C T 0.926372 -2.6006e-05
7:128582485 A G 0.045503 -9.9469e-06
7:128585104 G A 0.776866 -1.8151e-05
7:128591409 T C 0.243388 4.0624e-06
7:128591808 T C 0.020355 1.3289e-05
7:128594183 C T 0.222170 1.2804e-07
7:128600127 T G 0.052034 2.6444e-05
7:128601772 A C 0.086589 2.5360e-05
7:128605967 T C 1.006161 -1.6716e-05
7:128609212 C A 0.052491 -3.9394e-05
7:128609492 A G 0.024503 2.9774e-05
7:128609874 T C 0.050771 2.4115e-05
7:128619661 T C 1.014204 -2.4973e-05
7:128630227 T C 1.678345 -4.9305e-06
7:128633722 C T 0.690355 -3.1389e-05
7:128645292 C A 0.743573 -1.9956e-05
7:128657995 A G 0.074904 -1.6731e-06
7:128658739 C G 1.236251 -1.9350e-05
7:128670943 A G 0.092000 8.7324e-06
7:128695279 G A 1.650717 -1.2010e-06
7:128709171 T C 0.040336 -1.8179e-05
7:128711228 A G 0.437297 -1.8707e-05
7:128712446 C T 0.029784 3.5691e-05
7:128714029 A G 0.055932 2.9329e-05
7:128717906 A G 0.269176 1.7858e-06
7:128722790 T C 0.171876 3.3047e-06
7:128725297 G A 0.665641 3.7047e-05
7:128731560 C T 0.409435 5.3741e-05
7:128732262 C G 1.186447 -4.9917e-05
7:128735988 T C 0.108859 4.1774e-06
7:128738544 T C 0.849699 -9.6401e-05
7:128741379 T C 0.054819 -3.3659e-05
7:128748534 C T 0.434438 5.6542e-05
7:128755306 A C 0.476296 3.3823e-05
7:128755618 T C 0.801252 -2.1353e-04
7:128764737 T C 0.224614 1.4790e-05
7:128766165 C T 1.713098 -7.4313e-06
7:128767490 C T 1.787308 2.8280e-06
7:128771234 A G 0.039593 -7.0324e-06
7:128777461 T C 1.144014 -6.2344e-05
7:128778000 A G 1.630644 1.0936e-05
7:128778720 T C 0.042751 -5.1408e-06
7:128780569 C T 0.099257 6.8416e-06
7:128785008 T C 1.491042 -2.3841e-05
7:128785839 A G 0.033328 9.5599e-06
7:128786618 C A 0.147383 -1.9734e-05
7:128787139 A C 0.455600 9.6966e-06
7:128788120 G C 0.024938 -3.6471e-06
7:128789588 A G 1.546331 2.5303e-05
7:128790491 C T 0.599709 -9.4067e-06
7:128807923 T C 0.029057 3.4793e-05
7:128810761 G T 0.057081 -9.1252e-06
7:128810971 C T 1.592597 2.9564e-05
7:128813449 G T 0.033750 2.0873e-05
7:128819525 G A 0.412561 -2.3225e-05
7:128829694 C G 0.206684 6.7936e-06
7:128834345 G C 0.131560 -8.2070e-05
7:128838659 A C 1.086436 5.2064e-05
7:128843277 T C 0.030907 2.9279e-05
7:128845511 A G 0.020410 -2.4724e-05
7:128846469 G A 1.674742 2.8931e-05
7:128851867 T C 0.020358 -7.9170e-06
7:128857387 G T 0.464572 1.4614e-05
7:128866113 G A 0.087890 -1.6667e-06
7:128871713 T C 0.580350 2.1989e-06
7:128878891 T G 0.055254 -1.5130e-05
7:128897317 A G 1.459466 -3.0036e-06
7:128901019 T C 0.037554 1.7986e-05
7:128904801 T C 0.641966 -6.9190e-06
7:128910890 A C 0.024246 -3.1891e-06
7:128913046 G C 0.044325 -6.3042e-05
7:128917588 A G 0.050528 1.1667e-05
7:128921858 T C 0.042614 4.3183e-05
7:128925042 C T 0.043354 1.7525e-06
7:128927406 A G 1.291050 -2.6221e-06
7:128951149 A G 0.046704 -9.8213e-06
7:128955033 G A 0.485300 1.8168e-05
7:128957954 A G 0.636526 -7.0750e-06
7:128969685 C T 0.109144 -7.0692e-06
7:128983221 C T 1.825556 3.5837e-06
7:128988048 A G 0.174015 1.2398e-05
7:128993756 G T 0.485881 1.8820e-05
7:128994431 C T 0.050210 -1.8538e-05
7:128994559 G T 0.180734 -7.0595e-06
7:128995386 A G 0.038768 -1.6243e-05
7:129000969 T G 0.069948 -7.2441e-06
7:129001027 T G 0.044052 7.4626e-06
7:129002660 T C 0.027551 1.9282e-05
7:129010018 A G 0.217701 -9.0109e-06
7:129011367 G A 0.022805 1.1325e-05
7:129016052 C T 0.056633 1.2357e-05
7:129019764 G A 0.035259 2.1091e-06
7:129023597 T C 1.844710 -8.7664e-06
7:129027261 T C 0.036408 4.9117e-05
7:129035116 G A 0.023805 -8.3278e-06
7:129048700 T G 0.722235 1.4628e-05
7:129056211 G T 0.091010 4.3362e-06
7:129059763 A G 0.094788 -1.1342e-04
7:129068978 A G 0.884371 1.9488e-05
7:129073177 A C 0.025853 1.2167e-05
7:129108517 A G 0.760383 2.8576e-05
7:129110498 A T 0.066728 1.0120e-06
7:129123545 T C 0.291485 1.9519e-05
7:129124748 T C 0.555361 -6.7158e-05
7:129139750 C T 1.838157 -1.8326e-05
7:129144696 A G 0.514616 -1.3373e-05
7:129147485 G T 1.391278 6.7022e-05
7:129151646 T G 0.088192 5.5714e-06
7:129157420 T C 0.324128 -1.7250e-05
7:129163159 C A 1.906140 -1.3680e-06
7:129164718 A G 0.146052 4.0561e-05
7:129165333 A G 0.586865 -1.8029e-05
7:129165416 A G 0.043004 1.1935e-05
7:129165541 C T 1.836819 1.2785e-05
7:129165838 T G 0.518952 8.9717e-06
7:129166223 A G 0.803384 2.7722e-05
7:129166385 A G 0.084619 -3.9622e-06
7:129166916 A G 0.258809 2.3653e-05
7:129167567 C T 0.426417 9.7688e-06
7:129168899 T C 1.002681 -1.2341e-05
7:129170723 G A 1.173424 2.8364e-06
7:129170907 G A 0.145656 -4.0251e-06
7:129171989 C T 0.895225 -1.0365e-05
7:129175084 T C 0.669753 -2.4459e-06
7:129176176 G T 0.064037 1.5721e-05
7:129176208 A G 0.032695 -1.5921e-05
7:129177406 T C 0.593434 -2.1652e-05
7:129179889 T C 0.045357 1.9470e-05
7:129185415 G A 0.714439 -1.5739e-05
7:129194092 T C 0.212141 5.8433e-05
7:129196392 G A 0.385835 -1.2098e-05
7:129196988 A G 0.121897 -4.6753e-07
7:129201085 A C 0.198687 6.1664e-05
7:129209811 G A 0.052735 1.4696e-05
7:129214174 A G 0.268453 -7.0570e-06
7:129232720 A G 0.325582 3.3438e-05
7:129248502 C T 1.823638 -4.1471e-05
7:129251065 C T 0.814968 -4.5149e-05
7:129270638 G A 0.085515 -7.2351e-06
7:129278487 C T 0.066231 1.7369e-05
7:129283698 G A 0.241597 9.9969e-07
7:129284182 G A 0.315997 1.0937e-05
7:129290132 A G 0.041027 6.2690e-06
7:129302369 G A 0.128311 -1.7484e-05
7:129310123 G A 0.602503 7.1981e-06
7:129334546 C T 0.804822 -1.6200e-05
7:129342581 C A 0.371546 -6.7595e-06
7:129348051 C A 1.830136 -2.2164e-05
7:129349514 T C 0.067562 -1.3768e-05
7:129357830 T G 0.120430 -3.4743e-06
7:129377456 A G 0.046230 -2.6345e-05
7:129390401 A G 0.314965 1.6923e-06
7:129401816 T G 0.142794 3.6142e-06
7:129402450 A C 0.066815 1.1215e-05
7:129403481 A G 0.334619 2.0749e-05
7:129404346 G A 0.262513 7.9815e-07
7:129404661 C T 0.068075 7.2149e-06
7:129405912 C T 0.156030 3.9306e-05
7:129412829 T C 0.059181 2.0773e-05
7:129417679 T C 1.086430 -4.0801e-05
7:129417730 T C 1.831288 -1.0904e-05
7:129423027 A C 0.203851 -5.2840e-05
7:129423136 T C 0.458950 4.0091e-05
7:129423619 T C 0.030787 -5.8165e-06
7:129427178 A G 0.041644 2.5656e-06
7:129427772 A G 0.070162 1.0974e-05
7:129429978 A G 0.027005 -5.7322e-06
7:129431812 T C 1.333389 -1.3960e-05
7:129434842 T C 0.180952 4.5563e-05
7:129441021 T C 1.131735 2.8255e-05
7:129443759 A C 0.041991 -4.3516e-06
7:129444099 A G 0.047366 1.0911e-05
7:129445276 A G 0.490052 9.5071e-06
7:129457441 C T 1.955324 2.4177e-06
7:129459578 G A 0.578364 2.7275e-05
7:129469116 T C 0.107560 -4.6352e-05
7:129475323 A G 1.229652 -2.7596e-05
7:129479522 A G 0.045347 -1.2941e-05
7:129504928 G A 0.217847 -1.8296e-05
7:129508025 T C 0.021348 2.6277e-05
7:129510428 A G 0.310668 2.4225e-05
7:129520689 G A 0.087261 -7.0304e-06
7:129525008 T C 0.077650 3.0616e-06
7:129526111 T C 0.041946 4.3470e-06
7:129532441 G A 0.092480 -2.4543e-05
7:129536703 A T 0.822408 -2.0522e-06
7:129543199 G C 0.486725 -3.2949e-05
7:129544961 T C 0.180403 -2.3822e-05
7:129545555 C T 0.077763 2.5853e-06
7:129548009 A G 0.046230 5.2808e-06
7:129550454 G T 0.189245 5.0657e-05
7:129557738 T C 0.062372 -3.2096e-05
7:129580430 T C 0.150460 5.6230e-06
7:129580795 T C 0.312894 2.6587e-05
7:129587224 G T 0.339078 4.1943e-05
7:129601595 C A 0.222641 1.0160e-05
7:129603129 C A 0.307591 -3.2202e-05
7:129607187 C T 1.850513 -1.6543e-05
7:129609681 T C 0.303180 6.7954e-06
7:129610976 C T 0.485280 8.4153e-05
7:129616602 G A 0.386016 1.2460e-05
7:129617727 A G 1.217938 3.3417e-06
7:129629340 C T 0.105298 4.0351e-05
7:129629563 T C 1.314488 -2.8692e-05
7:129629780 A G 0.196093 8.1022e-06
7:129632162 G C 0.189300 -2.7898e-06
7:129632251 T C 0.515788 2.2863e-05
7:129639835 C T 0.776830 4.3300e-05
7:129641426 A G 0.043033 3.7680e-05
7:129650880 A G 1.175979 -1.4146e-05
7:129651288 T C 0.132170 3.0144e-05
7:129653877 G A 0.045493 -3.9683e-07
7:129663496 T C 0.780868 2.3408e-05
7:129664312 C T 1.126526 -2.3488e-05
7:129665795 T C 0.091928 -7.8739e-06
7:129668746 A G 0.022847 2.3776e-05
7:129668931 T C 0.116746 -2.2255e-05
7:129694738 T C 0.100166 -1.4063e-05
7:129701632 A G 0.146559 -7.0120e-06
7:129707560 T C 0.031494 -1.6717e-05
7:129708425 C T 0.311083 4.4871e-06
7:129710488 T C 0.032432 -6.2862e-06
7:129734811 G A 0.025308 -2.2905e-05
7:129735494 A C 0.196405 4.4801e-05
7:129741445 T G 0.029414 -3.3811e-05
7:129742695 A G 0.115327 1.3976e-05
7:129746341 T A 0.536207 2.7194e-06
7:129749943 C G 0.122196 1.0693e-05
7:129750434 G T 0.209959 1.3951e-05
7:129750862 G A 0.866564 -2.5499e-05
7:129753579 T G 0.093697 1.0445e-05
7:129762004 T G 0.054945 -4.1722e-06
7:129767603 T A 0.040771 1.8743e-06
7:129782577 T C 0.189115 1.7536e-06
7:129784852 T C 0.168273 1.1668e-05
7:129785598 G A 0.120316 1.8249e-05
7:129788624 C T 0.632579 5.9862e-05
7:129790419 T C 0.515862 -4.3055e-05
7:129793962 T C 0.058402 -9.0223e-06
7:129795945 C A 0.416144 2.5015e-06
7:129798185 C T 0.463069 5.8948e-06
7:129802150 G A 0.040284 1.2784e-05
7:129803034 T A 0.044529 4.3674e-05
7:129820086 G C 0.179760 1.5941e-05
7:129821127 A G 0.060716 -2.4911e-06
7:129821170 T C 0.133342 1.7499e-05
7:129824776 C T 0.120277 -8.1696e-06
7:129826270 C A 0.425495 6.3559e-06
7:129827255 C T 0.448752 -9.1916e-05
7:129840103 T A 0.146257 3.1161e-05
7:129855837 T C 0.494956 3.8761e-05
7:129863764 T G 0.074946 1.8181e-05
7:129868672 T C 1.417033 -1.2663e-05
7:129869087 T C 0.025464 2.3583e-05
7:129872492 T C 0.027073 1.0803e-05
7:129877799 C A 0.209025 -3.0964e-05
7:129884828 T C 0.166803 1.1650e-05
7:129903012 A G 0.498517 -1.3897e-04
7:129908630 G A 0.600763 -5.2067e-05
7:129917130 G A 1.221161 -3.1178e-05
7:129919988 G C 0.388756 4.3029e-06
7:129921522 A G 0.115613 -1.0077e-05
7:129927692 C T 0.110566 3.5486e-05
7:129931258 C T 0.609764 3.5903e-06
7:129931573 A G 0.094009 1.1189e-05
7:129931774 G A 0.193685 -5.9790e-06
7:129935875 C T 0.678040 -2.7015e-05
7:129937434 A G 0.057759 -1.6121e-05
7:129937650 A G 0.140255 -2.3338e-05
7:129944685 G A 0.654988 3.3704e-05
7:129944994 G A 0.854120 1.8658e-06
7:129945249 A C 0.036090 -4.9220e-06
7:129947166 A G 0.132618 2.6461e-06
7:129950740 T G 0.762665 -1.4150e-06
7:129954360 A G 0.089179 1.1383e-05
7:129957769 G A 1.177511 2.3113e-05
7:129971231 A G 0.137023 8.5910e-06
7:129978749 T C 0.948372 2.6029e-06
7:129982225 A G 0.090296 -2.2350e-05
7:129983735 A C 0.224575 1.8437e-05
7:129984630 G A 1.385367 -1.9306e-05
7:129989852 T C 0.068646 -4.3669e-06
7:129989878 C T 1.036159 4.0041e-05
7:129992173 T C 0.033416 -4.9656e-06
7:130007381 C T 0.418225 -2.6989e-05
7:130008285 C T 0.410441 -2.8347e-05
7:130009353 T G 0.680234 -1.1880e-05
7:130014482 G A 0.259335 -1.0301e-05
7:130017881 A C 0.061271 1.3589e-05
7:130019225 C T 0.105025 -2.6636e-05
7:130022041 T C 0.297207 1.8254e-06
7:130023561 A G 0.062450 5.3719e-06
7:130027037 C A 0.650564 4.3179e-05
7:130034949 G A 0.026246 3.6585e-06
7:130041638 C T 0.044432 4.5871e-06
7:130050367 C T 0.628054 1.5477e-05
7:130055112 C T 0.209388 2.2093e-06
7:130056373 G A 0.328322 -2.3057e-05
7:130068892 T G 0.388782 -5.9502e-06
7:130072923 A G 0.068526 -8.3279e-06
7:130079139 A G 0.303845 1.9978e-05
7:130079309 T C 0.869112 1.4701e-05
7:130079834 T C 0.789271 5.6974e-06
7:130108148 A G 0.763211 -7.0521e-07
7:130115110 G A 1.502490 -8.8694e-06
7:130117211 A G 0.245505 3.7906e-05
7:130118002 G A 1.348446 -2.9357e-05
7:130118292 G A 1.500146 -6.7737e-06
7:130123625 T C 1.252165 -3.7124e-05
7:130124927 G A 1.101805 -4.2520e-05
7:130126559 T C 0.035431 2.0033e-05
7:130130170 C A 1.887607 -4.4634e-06
7:130132729 G A 0.046247 1.0838e-05
7:130146607 T C 0.024756 -4.5727e-06
7:130151694 G T 0.199229 1.1820e-05
7:130280748 C T 0.293374 1.9707e-05
7:130289509 A G 0.196343 1.1478e-05
7:130292802 T C 0.091049 6.0939e-06
7:130299907 C T 0.046938 -4.9308e-06
7:130302087 C A 0.043092 7.2401e-06
7:130302676 C T 0.141911 2.0174e-05
7:130311057 C T 0.034633 4.2055e-05
7:130328373 A G 0.048301 -9.8550e-06
7:130328552 A G 0.080561 -5.0289e-06
7:130329325 C T 1.095174 -4.9617e-05
7:130335435 T C 0.035042 1.5840e-05
7:130339988 A C 1.903145 -1.5983e-05
7:130340468 C T 1.706879 -2.0583e-05
7:130348123 A G 0.030826 1.1349e-06
7:130354818 C A 0.468129 1.7497e-05
7:130369360 T C 0.024240 8.9866e-06
7:130371683 G A 0.584713 2.1545e-05
7:130385948 G A 0.141002 -3.4878e-06
7:130396769 T C 0.056591 -2.9064e-05
7:130397158 A C 0.066955 -1.8072e-05
7:130397723 C T 0.625480 1.0303e-05
7:130399691 C T 1.747689 -3.3375e-05
7:130401306 G A 1.879797 -2.1430e-05
7:130405008 C A 0.087413 -4.1135e-06
7:130406231 C A 0.211024 1.0251e-05
7:130408959 A G 1.016395 -9.8797e-06
7:130416394 A G 0.375318 -1.6940e-05
7:130420740 G A 0.094888 2.0650e-05
7:130420872 G A 0.394082 -2.5729e-05
7:130421159 G A 0.995949 5.0175e-06
7:130422190 C T 0.077546 5.8065e-06
7:130426452 A G 0.045704 -1.1776e-05
7:130429163 G A 0.070795 2.7776e-06
7:130432140 A G 0.027564 3.5022e-05
7:130433384 T C 0.989432 1.2660e-05
7:130435181 C T 1.442263 -9.3273e-06
7:130445640 G A 0.031322 4.6132e-05
7:130458874 G A 0.093451 -6.5557e-07
7:130464904 T C 0.101124 3.1809e-05
7:130465054 G T 0.831571 4.8886e-06
7:130465780 A G 0.032176 -5.0640e-05
7:130466854 G A 1.019452 -1.4657e-05
7:130470435 T C 0.519478 2.5936e-06
7:130488534 C T 0.672051 -2.8436e-05
7:130496065 G A 0.185632 1.2116e-05
7:130500897 G A 0.335969 -1.3547e-05
7:130505073 C T 1.442562 9.9497e-06
7:130513722 T C 0.494054 -1.0870e-05
7:130518710 C A 0.028268 6.0137e-06
7:130520586 T C 0.334619 -2.3212e-06
7:130524693 T C 0.089552 5.3683e-05
7:130531946 A G 0.120339 -8.8426e-06
7:130532260 C T 0.077027 4.8938e-05
7:130536491 T C 0.704464 5.0937e-06
7:130540408 T G 0.115607 1.5742e-05
7:130552007 C A 0.315504 3.7275e-05
7:130556284 G A 0.840705 -3.8799e-05
7:130563302 T C 0.121069 -2.0533e-05
7:130565480 C T 0.226750 8.1134e-06
7:130565697 C G 0.168247 -2.7221e-05
7:130566258 C T 0.025460 2.2250e-05
7:130566624 G A 0.042205 -2.8739e-05
7:130567127 T C 0.397753 -1.2447e-05
7:130572340 A G 0.030894 -1.9647e-05
7:130579578 C G 0.478866 1.9977e-05
7:130580343 C T 1.344639 -2.4270e-05
7:130581184 G C 0.063222 4.0493e-06
7:130581755 G A 0.072512 -3.1641e-05
7:130582910 T C 0.118787 -4.8069e-05
7:130583058 T C 0.112870 6.8740e-06
7:130583134 G T 0.392407 -9.5558e-06
7:130583944 G A 0.755628 -7.6907e-06
7:130585492 C T 0.610514 4.6034e-06
7:130588802 C T 0.042287 1.7856e-06
7:130588993 G A 0.290229 2.5856e-05
7:130589400 A G 0.049190 -7.3148e-06
7:130590540 T G 1.561151 -1.4103e-05
7:130593662 T C 0.042384 -3.9746e-06
7:130595047 G A 1.556072 -8.4793e-06
7:130598236 T G 1.494972 -1.0565e-05
7:130599301 A C 0.067419 4.7283e-06
7:130601205 G A 0.126188 -1.9053e-05
7:130602230 G A 0.093655 6.7658e-05
7:130602519 A C 0.125354 1.8675e-05
7:130607507 C T 0.109816 -3.9775e-06
7:130609643 C T 0.085216 1.5771e-05
7:130616229 G A 0.138016 -1.8576e-05
7:130620191 T C 0.201819 3.8871e-05
7:130621451 A G 0.824901 -1.5492e-06
7:130623257 C A 1.668079 -1.7798e-05
7:130629352 T G 0.055835 -4.4001e-05
7:130631413 A G 1.024207 -3.4364e-05
7:130635617 C A 0.573164 -3.5618e-05
7:130640620 G A 0.070279 1.1288e-05
7:130641577 A G 1.043053 2.0860e-05
7:130644140 C A 0.022740 -1.2162e-05
7:130650422 C T 0.165962 -1.9488e-05
7:130653851 A C 0.580006 -1.3035e-05
7:130662966 C A 0.058860 1.7444e-05
7:130666085 G A 1.065868 -4.5668e-06
7:130668208 T C 0.095297 4.4238e-05
7:130668610 A G 0.046432 -5.7063e-05
7:130668912 A G 0.547519 4.5192e-05
7:130670820 A G 0.032591 2.4565e-05
7:130672104 C T 0.024694 -4.8906e-06
7:130673153 C T 0.609813 -1.1701e-05
7:130685700 A G 1.846657 -1.5210e-05
7:130688225 T G 0.129356 -2.6157e-05
7:130688577 A G 1.109443 -1.0106e-05
7:130691182 T C 0.320963 -1.5786e-05
7:130691329 C A 0.494093 -5.0705e-05
7:130693823 G A 0.187816 9.5963e-06
7:130697827 C T 0.026651 -1.3332e-05
7:130698685 A C 1.975611 -1.6810e-06
7:130699661 T C 0.052913 1.7696e-05
7:130700628 A G 0.148811 2.5192e-05
7:130703888 T C 0.048038 1.3488e-05
7:130708783 C T 0.078844 -9.4339e-06
7:130715911 G A 0.171646 8.4128e-06
7:130720805 G A 0.187076 -1.0537e-05
7:130727436 C T 0.080753 9.3137e-06
7:130740477 G A 0.481882 -1.4737e-05
7:130741356 G A 0.021439 -2.9956e-06
7:130748821 A G 0.177462 -4.9737e-06
7:130751271 A G 1.594681 8.5068e-06
7:130753621 T C 0.078147 -1.4517e-05
7:130761235 A G 1.476296 3.0276e-06
7:130770350 A C 0.083950 -2.1070e-06
7:130772325 C T 0.315900 2.0839e-05
7:130774769 T C 0.067653 -2.5081e-05
7:130775266 A G 1.817747 1.7081e-05
7:130776630 T C 0.192442 1.5756e-05
7:130784720 G A 0.200099 2.0439e-05
7:130795834 C T 1.713218 -4.1737e-05
7:130797123 G C 0.095852 1.5915e-05
7:130800451 T C 0.981440 2.9274e-05
7:130800608 T G 0.378671 -1.0959e-05
7:130808929 T C 0.087556 -5.7783e-05
7:130809315 T C 0.117862 7.2390e-05
7:130809489 T C 0.086952 -2.4641e-05
7:130812209 A T 0.048428 1.9731e-07
7:130815342 A G 1.151713 -1.4739e-05
7:130819082 C G 0.110196 2.6192e-05
7:130819459 G T 1.189501 1.3644e-05
7:130819544 A G 0.365334 -1.8134e-05
7:130820567 C T 0.422434 5.8998e-06
7:130821973 C G 0.251318 -1.3262e-05
7:130824622 G T 0.028047 -7.9612e-06
7:130827699 T C 0.030491 -3.3232e-05
7:130830602 C T 0.092889 -4.4574e-05
7:130839135 T C 0.111023 5.3570e-05
7:130840605 A G 0.055773 -2.3469e-06
7:130842237 T C 1.166212 4.9436e-06
7:130853246 T C 0.459992 -3.1321e-05
7:130865168 A C 0.059506 1.5572e-05
7:130871361 T C 0.661801 -3.8060e-06
7:130875805 T C 0.036866 -2.4653e-05
7:130883958 G A 0.633339 1.9583e-04
7:130887624 A G 0.240344 3.5098e-05
7:130887794 G A 0.228548 -3.5857e-05
7:130890470 T C 0.771763 1.8814e-04
7:130893689 G A 0.922064 -1.1399e-04
7:130894354 G A 0.503473 -4.1720e-05
7:130900121 A T 0.624906 3.1373e-05
7:130900553 A G 1.549573 -4.6770e-05
7:130908819 G A 0.233157 1.1603e-05
7:130910244 G T 0.167955 5.0757e-06
7:130913762 C T 1.076530 -2.4933e-06
7:130916954 G A 1.427878 -2.0635e-06
7:130923081 A G 0.223030 2.7873e-05
7:130925319 C T 0.043712 7.7582e-06
7:130928101 T C 0.489613 2.2778e-05
7:130928178 G A 0.037077 1.4932e-05
7:130929653 G A 0.216091 -4.3775e-05
7:130932392 G A 0.179530 -4.6520e-05
7:130932559 A G 0.040248 -1.3246e-06
7:130935302 T C 0.124111 1.1561e-05
7:130937760 C T 0.373147 1.7313e-07
7:130938942 T C 0.165307 6.9628e-06
7:130943749 G A 1.259001 -6.9345e-05
7:130947656 T C 0.134322 2.7242e-05
7:130948816 C G 0.224637 7.1356e-06
7:130949902 C T 0.303417 -4.3197e-05
7:130951631 T C 0.067413 -1.1676e-05
7:130951809 T C 0.203069 -4.9711e-05
7:130952459 T G 0.280647 -1.3515e-05
7:130953240 A G 0.081250 -1.8113e-05
7:130957256 G A 0.741934 -4.1137e-05
7:130958828 T C 0.180945 -1.6437e-05
7:130960645 T G 0.067435 3.8863e-05
7:130960786 A G 0.132037 -5.1449e-05
7:130961497 A G 0.207954 -2.3286e-05
7:130963871 A C 1.874958 -1.2497e-05
7:130967583 C T 0.227104 -3.2666e-05
7:130967628 T C 0.196129 -1.9447e-05
7:130969249 C T 0.158474 -3.8261e-05
7:130971129 C T 0.056510 -2.3786e-05
7:130973720 A G 0.308555 -2.2167e-06
7:130980827 G A 0.278625 -1.0904e-05
7:130982376 T G 0.104619 -3.9001e-05
7:130987321 C T 0.094567 -1.0739e-05
7:130997997 G A 1.086040 4.8514e-05
7:130998029 A G 0.107070 2.3589e-05
7:131006161 G A 0.155225 1.4109e-06
7:131008633 G A 0.064449 -2.0141e-05
7:131017341 G A 0.037927 1.7250e-05
7:131022096 C A 0.041969 -2.5768e-05
7:131023356 T C 0.071385 3.1510e-05
7:131035134 C T 0.091341 1.6853e-06
7:131039945 T C 0.104632 -7.7282e-06
7:131050758 A G 0.141628 1.4377e-05
7:131052366 T C 0.030384 -1.3099e-05
7:131060277 A G 0.805439 3.8526e-05
7:131073330 G A 0.070996 1.5875e-05
7:131083712 C A 0.560061 1.7581e-05
7:131091612 A C 0.020111 -7.3634e-06
7:131109596 C T 0.426800 2.9571e-05
7:131113696 G A 0.022818 -3.9739e-05
7:131113954 T G 0.023068 5.6103e-06
7:131156519 T G 0.135578 -3.9633e-05
7:131160152 G A 0.223735 -1.7591e-05
7:131165634 G A 0.022873 -7.2179e-06
7:131168989 A G 0.026690 1.7596e-05
7:131185394 C T 0.109414 -6.8242e-06
7:131185995 A C 0.801803 2.8985e-05
7:131193485 T C 1.667355 1.0558e-05
7:131193739 T C 0.088861 -1.6385e-05
7:131194255 C G 0.156264 -2.0607e-05
7:131195959 T C 0.963874 5.9715e-08
7:131200726 T C 0.156679 -1.9655e-05
7:131201947 A G 0.483884 5.1124e-06
7:131203636 C T 1.091127 1.3813e-05
7:131203755 A G 1.799879 1.3925e-05
7:131208490 G A 0.104454 -3.8836e-06
7:131209882 T C 0.033000 -1.2981e-06
7:131211855 C G 1.385452 1.3982e-05
7:131211926 C T 0.077329 1.6322e-05
7:131217402 A G 1.819318 2.8303e-05
7:131217513 C T 0.091824 5.6015e-06
7:131221194 A G 1.100124 1.0174e-05
7:131222534 T C 0.050278 2.0592e-05
7:131222652 T C 0.068162 -1.0898e-05
7:131222808 G A 0.941497 1.1802e-05
7:131223177 G A 1.236455 1.6044e-05
7:131226911 T G 0.395053 8.9284e-06
7:131228588 C T 0.034984 -7.4749e-06
7:131230490 G A 0.130073 -2.1156e-05
7:131231032 A G 1.117866 1.6603e-05
7:131231645 T C 0.124825 4.8528e-05
7:131232299 G A 0.097144 3.2629e-05
7:131232463 A G 0.081499 -4.8325e-05
7:131236179 C G 0.211316 -1.1990e-05
7:131242576 A G 0.553134 1.6580e-05
7:131243473 C T 0.400700 -1.8103e-04
7:131245225 A G 0.092003 -7.6330e-05
7:131245389 G A 0.437304 1.8256e-05
7:131246646 A G 0.111656 2.7137e-05
7:131247420 C T 0.195993 6.8894e-08
7:131247969 A G 0.108271 -3.8011e-05
7:131254402 C T 1.123147 2.1142e-05
7:131255869 T C 0.444743 -1.6386e-05
7:131261628 A G 0.962972 1.1363e-05
7:131263081 A C 1.053709 1.5678e-06
7:131265863 T C 0.062829 -3.0340e-05
7:131267426 T C 0.159695 1.5482e-05
7:131268848 A G 0.061314 4.0564e-06
7:131270734 T C 1.560538 -4.9359e-05
7:131271113 C T 0.942503 -1.4566e-05
7:131273514 G A 0.033526 4.7332e-05
7:131281224 T G 1.023795 -6.1108e-05
7:131282027 T C 0.042981 7.0189e-05
7:131285276 A G 0.036259 -1.4170e-05
7:131287031 T G 0.054708 2.5056e-05
7:131287990 A C 0.316679 3.8194e-05
7:131289497 T C 0.899597 6.3461e-05
7:131292622 A G 0.377688 -3.5170e-05
7:131298073 C A 0.744281 -4.6087e-05
7:131298634 G A 0.160902 -8.5224e-06
7:131299661 C T 1.151038 -5.1624e-05
7:131302283 C G 0.366119 -2.3572e-05
7:131303160 G A 0.082769 8.2735e-05
7:131303286 T C 0.100231 -1.2568e-05
7:131303491 G T 1.501951 -2.5880e-06
7:131304680 T C 0.034607 2.5540e-05
7:131307655 T G 0.020293 2.0680e-05
7:131312499 T C 1.615788 1.8245e-04
7:131312748 A G 0.061388 -2.5102e-05
7:131315542 T C 0.137782 -4.6825e-05
7:131316644 A C 0.023623 -1.1016e-05
7:131323063 A G 0.078471 -2.0172e-05
7:131323710 G A 0.085320 1.8983e-04
7:131328272 C T 0.195587 -1.9331e-05
7:131329583 G A 0.043686 -2.1520e-05
7:131334001 C T 1.757637 2.9880e-07
7:131336198 T C 0.298376 -4.7203e-06
7:131336827 A G 1.255820 1.0484e-04
7:131339805 T C 0.646900 -1.5601e-05
7:131342451 T C 1.890012 -1.8919e-05
7:131342486 C T 1.713017 -8.0276e-06
7:131348781 G A 0.042566 2.2859e-05
7:131356470 C T 0.176764 -5.4171e-06
7:131358281 T C 1.367677 1.9722e-05
7:131358821 T C 0.067056 1.0904e-06
7:131360226 G A 0.524340 -3.0156e-05
7:131369254 A C 0.046847 1.7250e-06
7:131370039 C T 1.280761 -1.1296e-05
7:131372004 A G 0.033834 -1.2883e-05
7:131373213 A G 1.265992 2.1321e-05
7:131374305 T C 0.183594 -1.2169e-05
7:131377626 T C 0.210943 -9.6494e-06
7:131379903 T G 0.278784 2.5673e-06
7:131381695 G A 0.435444 -1.9416e-05
7:131381906 G A 1.036626 -8.2432e-06
7:131384742 A G 0.098641 -4.6464e-05
7:131385220 A G 0.191166 -1.3974e-05
7:131401858 T C 0.051265 -3.1168e-05
7:131403887 G A 0.598829 2.6531e-05
7:131405865 G T 0.024675 1.6649e-06
7:131407605 G A 0.875383 -2.5229e-05
7:131407670 G T 0.232541 2.0057e-05
7:131417264 T C 0.101325 1.1491e-05
7:131418803 T C 0.027112 7.9793e-06
7:131429246 A G 0.194156 -2.4001e-05
7:131438872 C T 1.080600 5.4383e-05
7:131445546 G A 0.042501 -4.6906e-05
7:131447299 T G 0.087637 5.8969e-05
7:131447741 A G 0.055263 5.8287e-06
7:131453665 G C 0.296565 8.7914e-06
7:131455993 T C 0.710330 -2.1259e-05
7:131463902 A G 0.285902 -3.5665e-05
7:131465867 A G 0.297227 8.5809e-06
7:131467527 G A 1.953267 -1.7342e-05
7:131467671 G C 0.021478 -2.4833e-05
7:131468884 C G 0.932591 -4.4982e-05
7:131473057 T C 0.178832 4.6535e-05
7:131477892 T A 0.115639 2.8004e-05
7:131482615 G C 0.145796 -2.3313e-05
7:131484456 C T 1.406338 -5.3201e-05
7:131487237 T C 0.049392 1.7969e-06
7:131488390 T C 0.932208 -4.8035e-05
7:131490537 G A 0.073787 8.7028e-06
7:131492300 G T 0.200634 -2.0144e-05
7:131498003 T C 1.021543 3.5027e-05
7:131500051 A G 0.045218 -1.8894e-06
7:131501440 G A 0.024418 -1.8306e-05
7:131503061 G A 0.512944 -4.6935e-06
7:131505231 T C 0.064303 -5.4810e-05
7:131518955 T C 0.706590 -7.0293e-06
7:131519883 T C 0.026661 -5.3181e-06
7:131520867 G A 0.059687 4.7379e-07
7:131523692 C T 1.950686 -2.4885e-05
7:131525193 C T 0.385403 1.9925e-05
7:131528702 A G 0.079854 2.4338e-05
7:131529852 A G 0.173999 -1.6386e-05
7:131531466 A G 0.034454 -4.9973e-05
7:131538410 C A 0.191981 4.0440e-05
7:131541811 G A 0.102464 2.9694e-05
7:131542122 A G 0.069097 -3.0350e-05
7:131549715 T C 0.157666 -1.5116e-05
7:131550917 G T 0.044757 -2.5656e-05
7:131563330 A G 0.061554 -1.3956e-05
7:131574559 G A 1.475208 -2.8255e-05
7:131576076 G A 0.076728 -2.1362e-05
7:131582613 A C 0.150340 6.1063e-05
7:131596335 A C 0.080130 -2.7887e-05
7:131605755 G C 1.796863 -5.7038e-05
7:131606200 A G 0.106233 3.0687e-05
7:131613963 A C 1.859832 -2.1260e-06
7:131616506 G A 0.024357 -3.7879e-05
7:131619693 G T 0.193529 5.5146e-05
7:131621079 T C 0.042202 1.9062e-06
7:131625606 A G 0.828627 -7.3046e-05
7:131627573 C T 1.629450 -6.1786e-05
7:131629932 T C 1.190309 -4.3909e-05
7:131632308 A G 0.197888 -2.6171e-05
7:131634161 T C 1.831792 2.7631e-05
7:131634425 T C 1.718188 -6.7596e-06
7:131634654 G A 1.736134 -8.6525e-05
7:131634774 C A 0.754132 -2.4144e-05
7:131642055 A G 0.026869 1.5932e-05
7:131643432 G A 0.705776 3.7930e-05
7:131647414 A C 0.437946 -8.3911e-06
7:131649864 A G 0.110877 4.2667e-06
7:131650666 A G 0.069259 3.0626e-06
7:131658569 A G 0.091730 2.3849e-05
7:131661602 A G 0.551131 -6.6070e-06
7:131670752 G A 0.116850 -2.3473e-05
7:131672310 T C 0.434636 -2.4836e-05
7:131675927 T C 0.082506 1.6816e-05
7:131676482 G A 0.111507 -3.8359e-06
7:131679290 C A 0.111527 -2.5799e-05
7:131682571 T C 0.083054 1.2836e-05
7:131685534 T C 1.664670 2.4302e-05
7:131709886 C T 0.311986 6.7884e-05
7:131710108 A C 0.065124 2.6924e-05
7:131711015 A C 0.028992 2.4881e-05
7:131711504 A G 0.266093 1.7849e-05
7:131713409 C T 0.021478 -9.7480e-06
7:131714855 A C 0.846657 -1.8185e-05
7:131721534 G A 0.080315 -2.1910e-05
7:131730348 T C 0.160909 -5.0161e-05
7:131730431 G A 0.064355 2.7140e-05
7:131736352 T C 0.199589 -9.6454e-05
7:131740935 T G 1.822492 2.7653e-05
7:131749933 C T 0.028836 7.5526e-07
7:131753415 C G 0.075248 -2.0267e-07
7:131755089 T G 0.072100 2.6716e-05
7:131761825 A G 0.374036 8.7130e-05
7:131763875 C T 0.131203 3.8927e-05
7:131764814 C T 0.360342 9.8551e-08
7:131767929 G A 0.025074 1.8934e-05
7:131775809 T C 0.049463 8.4935e-06
7:131777699 A G 0.160633 8.5852e-06
7:131782310 A G 0.058571 -4.1790e-07
7:131783961 T C 0.199823 -2.5182e-06
7:131784654 C A 0.245777 2.4957e-05
7:131795821 T G 0.024847 -1.4893e-05
7:131797537 T G 0.063410 6.7998e-06
7:131798780 A G 0.047678 -1.2658e-05
7:131802892 T C 0.027551 1.4148e-05
7:131804033 G A 0.059541 4.1146e-05
7:131808274 T C 1.730262 -1.9129e-06
7:131812515 C G 0.054033 -1.4341e-06
7:131813462 A G 1.449378 -2.5762e-05
7:131815310 G A 1.715831 2.9558e-06
7:131816243 C T 1.539787 -5.1363e-07
7:131817850 C T 0.194990 4.2330e-06
7:131820171 T C 0.195662 6.8409e-06
7:131822344 A G 0.135864 -2.5648e-05
7:131822719 G A 1.262506 -9.0827e-06
7:131827919 C T 0.063446 7.3216e-05
7:131831552 T C 0.118093 5.0798e-05
7:131847544 A G 0.051518 1.0376e-05
7:131848018 T C 0.039898 -1.2905e-05
7:131848396 G A 1.853266 -2.4949e-05
7:131849576 A G 0.148337 -3.0648e-05
7:131851873 T A 1.109108 3.3843e-05
7:131852168 G C 0.152901 -1.7341e-05
7:131852771 A G 0.033286 2.7135e-05
7:131853832 A G 0.149363 -2.2610e-05
7:131854349 G A 0.470797 -1.4215e-05
7:131855967 C T 0.296341 -4.1213e-06
7:131857841 G A 0.070629 -1.3291e-05
7:131857897 C T 0.077455 2.1815e-06
7:131858414 G A 0.048431 -3.3031e-06
7:131859678 T G 0.054475 -2.6873e-05
7:131862283 T C 0.056357 -2.0088e-05
7:131862530 T G 0.505687 -7.8180e-06
7:131862995 T C 0.058237 1.6958e-05
7:131866833 G A 0.167053 -1.4353e-05
7:131866972 G A 0.496712 1.7244e-06
7:131867514 A G 0.055624 2.0894e-06
7:131868216 A G 0.041203 8.3846e-06
7:131870544 T C 0.220739 2.0954e-05
7:131874499 C T 0.700560 9.6596e-07
7:131880252 A G 1.082405 -3.6757e-06
7:131883311 T C 0.032322 1.4828e-05
7:131886839 T C 0.527732 -8.3398e-06
7:131887315 T C 0.022627 2.4699e-05
7:131887841 T C 0.090838 4.6896e-06
7:131893898 A G 0.278583 -5.1950e-06
7:131894868 T G 0.194344 -2.4048e-05
7:131896451 T C 0.248549 -1.9434e-05
7:131900620 C A 0.041894 1.9050e-05
7:131901149 T C 0.730032 -7.1259e-06
7:131902362 C T 0.853925 4.9014e-06
7:131903444 C T 0.268232 -2.7759e-05
7:131904331 A G 0.041689 -1.0003e-05
7:131906373 T C 0.020260 9.8747e-06
7:131906729 T G 0.339539 5.4826e-06
7:131906942 T C 0.292449 -9.9512e-06
7:131913395 C T 0.116129 -2.6536e-05
7:131922417 G A 0.047960 2.5869e-05
7:131925348 A C 1.247286 -1.7408e-05
7:131929063 A G 0.456613 9.3632e-06
7:131938840 G T 0.336462 -2.2643e-05
7:131939182 C T 0.502305 6.1918e-06
7:131940826 A G 0.040485 -1.2529e-05
7:131949297 T C 0.264155 4.3284e-05
7:131965909 C T 1.079383 9.3933e-06
7:131967472 C T 0.208249 4.4412e-06
7:131970572 C T 0.595664 -2.3923e-05
7:131970710 T C 0.077731 2.7847e-05
7:131971204 A G 0.068367 -5.1274e-05
7:131976265 G T 0.208953 3.3652e-05
7:131985878 T C 0.796759 8.7305e-06
7:131991833 T C 0.082908 1.1832e-05
7:131997968 C T 0.397146 -1.7327e-05
7:131998202 T G 0.451959 -1.1047e-05
7:132005405 G A 0.472479 -2.5712e-05
7:132014616 C T 0.828977 7.0714e-07
7:132014658 C T 1.937323 8.4416e-06
7:132020314 T C 0.177975 -1.0240e-05
7:132032495 A G 0.925395 3.6781e-05
7:132037489 T C 0.053894 1.1597e-05
7:132042198 G A 0.773863 -2.1228e-06
7:132046914 G T 0.627623 -2.3032e-05
7:132047278 A G 0.107054 -2.3743e-06
7:132056978 C A 0.087335 -2.7747e-06
7:132061821 T C 0.084736 2.1751e-05
7:132068988 T G 0.030225 1.6408e-05
7:132070054 C T 1.185272 2.2205e-05
7:132070086 A C 0.170321 -8.1409e-06
7:132078363 G A 0.065676 -2.2190e-05
7:132079027 A G 0.095041 -6.4143e-06
7:132084746 T G 0.140142 1.7391e-05
7:132085373 G A 0.104373 3.8889e-05
7:132097252 G C 0.088631 -3.2932e-06
7:132098541 C T 0.042939 3.0988e-05
7:132100693 T C 0.112598 -1.1331e-05
7:132102731 G A 0.149448 -1.9900e-06
7:132107484 T C 0.046389 -3.2802e-05
7:132109046 T C 0.034276 -2.6928e-06
7:132115820 G A 0.092912 -1.3140e-06
7:132116660 T C 0.052248 -2.5192e-05
7:132118492 T C 0.057880 9.7483e-06
7:132130033 C T 1.793445 -5.8257e-05
7:132132201 T C 0.106583 -4.6589e-05
7:132134851 G T 1.820616 -4.3438e-05
7:132139831 G T 0.127376 2.2748e-05
7:132144737 G A 1.881125 -6.3242e-06
7:132146080 G T 0.118028 9.7845e-06
7:132152409 A G 0.092672 -1.9330e-05
7:132154450 T C 1.800057 -3.9322e-05
7:132158912 G A 0.051807 3.8443e-05
7:132159238 C A 0.026622 6.5911e-05
7:132166048 T C 0.049963 -2.1392e-05
7:132170543 C T 0.045458 4.4770e-06
7:132171924 G T 1.683555 -2.9208e-05
7:132174173 T C 0.024269 2.2661e-06
7:132176842 T C 0.092915 -2.1396e-05
7:132177164 C G 0.209564 6.4212e-06
7:132182502 A C 0.061745 -1.0907e-05
7:132182674 G C 1.875448 1.9190e-05
7:132184908 G A 0.061723 3.6956e-05
7:132189689 A G 0.887444 1.1085e-05
7:132192042 T G 0.433681 -1.2318e-05
7:132192949 C T 0.744596 -4.9835e-05
7:132195696 C A 0.051446 1.1715e-05
7:132197784 T C 0.148909 2.5472e-05
7:132202030 T C 0.051141 -3.4286e-05
7:132202737 C T 0.020764 -2.3767e-06
7:132206143 T G 0.112922 9.1055e-06
7:132207112 T C 0.651937 -4.5367e-05
7:132212267 T C 0.087929 1.4161e-06
7:132218106 A G 0.036107 -3.8255e-05
7:132221202 C G 0.088614 -4.8352e-06
7:132224606 C A 0.298291 5.7284e-05
7:132227991 A G 0.026421 -2.6215e-05
7:132231480 G A 0.037902 -8.4010e-06
7:132239288 A G 0.027164 -3.0629e-05
7:132241846 T C 1.138571 -6.0976e-05
7:132254918 A G 0.031235 2.3735e-06
7:132256142 A G 0.219207 3.4800e-05
7:132256208 A G 0.069811 -3.1581e-05
7:132258791 A G 0.094875 4.3828e-05
7:132270146 A G 0.052495 4.8801e-05
7:132285053 A G 0.044218 -2.6723e-05
7:132294607 T C 1.658257 -3.8258e-05
7:132304933 G C 0.999435 -3.1203e-05
7:132313468 T C 0.316283 1.8142e-05
7:132322563 G A 0.823524 2.4704e-06
7:132325596 T C 1.119407 8.7720e-06
7:132330505 C T 0.060671 -1.3648e-05
7:132337275 C A 1.334869 1.8738e-05
7:132337745 A G 0.073203 1.3962e-05
7:132342529 G T 1.672808 -1.5711e-05
7:132352350 T C 0.044883 -3.0740e-05
7:132354507 T C 0.045305 4.8941e-05
7:132356042 T G 0.061047 7.9325e-05
7:132363387 T G 0.311950 1.1553e-05
7:132367123 G A 0.050106 -1.8477e-05
7:132367380 A G 0.109436 -4.4561e-05
7:132371110 A G 0.613214 -1.3408e-05
7:132371626 C G 0.657783 3.7726e-06
7:132373271 T G 0.969476 1.7908e-05
7:132376597 G A 1.666907 -3.1467e-06
7:132378954 C T 0.664959 1.5919e-05
7:132389922 A G 0.104230 5.7676e-05
7:132390100 T C 0.050138 -1.5107e-06
7:132396099 G A 0.061723 -1.5788e-06
7:132403324 T C 0.366035 -7.5889e-06
7:132405157 A G 1.054251 -6.5215e-06
7:132409939 A G 0.027583 1.8256e-05
7:132417677 T C 0.094100 4.4407e-05
7:132422248 C T 0.079250 -5.1653e-05
7:132430137 A C 1.974329 -4.2995e-05
7:132432591 C A 0.890437 4.5997e-06
7:132435159 C T 0.072447 3.0407e-05
7:132436782 A G 0.065338 7.8217e-06
7:132440525 T C 0.811528 2.8361e-05
7:132443178 G T 0.069363 2.3644e-06
7:132451426 G T 0.046753 -1.1924e-05
7:132452427 G A 0.055812 -3.3540e-05
7:132458011 T C 0.043932 -5.4268e-06
7:132460342 C T 0.259475 2.8131e-05
7:132463710 G A 0.537658 -6.6582e-06
7:132465146 T G 0.351718 1.6895e-06
7:132476411 G A 0.317688 1.5332e-05
7:132481248 A G 0.033451 -5.4560e-06
7:132483669 A C 1.207639 -1.3018e-05
7:132487545 C T 0.028356 -4.5504e-06
7:132489250 C A 0.917033 9.9800e-06
7:132495477 C T 0.060687 3.1970e-05
7:132512745 C T 0.578328 -1.7000e-05
7:132515566 A G 0.040417 -8.5180e-05
7:132521183 C T 0.131027 -1.7906e-05
7:132522698 C A 0.622676 -3.0485e-05
7:132523985 C A 0.072463 -2.7997e-07
7:132527441 A G 0.033169 -1.7428e-05
7:132546331 T G 0.039713 1.2408e-05
7:132559983 A G 0.090166 1.3526e-04
7:132568586 A G 0.152749 -6.9641e-06
7:132568711 A G 0.030981 1.4629e-05
7:132574047 G A 0.099027 -2.0764e-05
7:132574856 A C 0.032851 -1.5853e-05
7:132575116 A C 0.061112 3.1159e-05
7:132605871 C A 0.075917 1.0114e-05
7:132613757 A T 0.024931 1.0968e-05
7:132618755 G A 0.493106 2.0422e-05
7:132636948 G A 0.032896 -1.8090e-05
7:132645047 A G 0.109332 1.2291e-05
7:132658084 A C 0.315939 4.2771e-05
7:132677793 T C 0.856937 1.2098e-05
7:132688560 T C 0.035272 3.5780e-05
7:132692532 T C 0.627999 -3.0382e-06
7:132708865 A G 0.156105 -5.0324e-06
7:132712123 G A 0.324054 2.9386e-05
7:132716502 C T 0.644085 -2.6335e-05
7:132717725 G A 0.093808 -3.3439e-05
7:132739501 C T 0.054192 1.5902e-05
7:132757929 T C 0.025924 -1.6577e-05
7:132770429 C T 1.317322 -5.8584e-05
7:132780371 T C 0.054244 -4.5828e-05
7:132786197 C T 0.102208 -2.5463e-05
7:132789269 T C 0.030891 4.8967e-06
7:132792838 A G 0.039203 -5.1794e-05
7:132795695 C A 0.042128 6.6414e-06
7:132796735 C T 0.659185 -2.5283e-05
7:132798968 T C 0.075427 1.1684e-05
7:132800556 A G 1.332369 -3.8320e-05
7:132801582 G A 0.095891 -1.0882e-05
7:132803279 A G 1.828075 5.6607e-05
7:132805055 C T 0.740337 6.7471e-05
7:132805848 A C 0.578666 -2.4820e-05
7:132811790 C T 0.071915 3.7228e-05
7:132813905 G A 0.883410 -2.4146e-06
7:132816251 T C 0.033244 -1.3608e-05
7:132818892 A G 0.032280 -1.0073e-05
7:132820026 T G 1.714929 2.5437e-06
7:132835517 C T 0.314702 -2.3149e-05
7:132837210 A G 0.381855 4.0222e-05
7:132842551 T C 0.034000 -1.1085e-05
7:132842858 G A 0.041284 -3.1221e-05
7:132856555 T C 0.051459 1.1976e-05
7:132863713 G A 0.049129 -1.4110e-05
7:132864911 A G 0.082311 2.2680e-05
7:132871159 G A 0.053566 3.0393e-05
7:132883293 T C 1.016424 3.1019e-05
7:132883625 A G 0.047529 -1.6065e-05
7:132883982 A G 0.028790 2.5928e-05
7:132891831 T C 0.460083 -1.8524e-05
7:132899601 G T 0.199482 1.7346e-04
7:132913887 A G 0.106668 -1.6627e-05
7:132915965 T C 0.461410 -1.5731e-05
7:132920099 A G 0.102997 1.3510e-05
7:132920319 C T 0.033305 4.8303e-05
7:132924778 A G 0.112523 -4.2148e-05
7:132929546 G A 0.050031 -3.3350e-05
7:132932589 G A 0.070262 -2.0723e-05
7:132939487 T C 0.191611 5.1655e-05
7:132948884 C T 0.700284 4.7180e-05
7:132954533 C T 1.609894 1.6447e-05
7:132956303 T G 0.087206 1.0897e-05
7:132956482 A G 0.046393 -6.1952e-06
7:132958235 T C 0.049113 -1.3356e-05
7:132966299 C T 0.155598 2.3720e-05
7:132969704 T C 0.024107 2.4313e-05
7:132972705 A G 0.040281 -5.4065e-06
7:132973522 A G 0.496563 -2.6194e-05
7:132980371 A C 0.065689 -1.4626e-05
7:132997939 A G 0.028252 5.1216e-06
7:132999020 A G 0.090309 3.3884e-05
7:133030562 C A 0.041748 -4.5732e-06
7:133033386 A G 0.026502 -1.7883e-06
7:133038502 T C 0.102234 -1.8676e-05
7:133040106 G A 0.072502 1.2920e-05
7:133060536 C T 0.407546 -1.0142e-05
7:133081810 G A 0.660019 -4.1181e-06
7:133092323 A G 0.110352 1.0829e-05
7:133096654 G T 0.045198 2.4115e-05
7:133112200 A G 0.232453 1.9632e-05
7:133112480 A G 0.033513 -3.1502e-05
7:133113940 G A 0.027447 -1.3882e-05
7:133121695 G A 1.601189 2.0348e-06
7:133161878 T C 0.939258 9.6897e-06
7:133168580 A G 0.035798 1.2485e-05
7:133171369 A G 0.022847 2.6270e-05
7:133175336 T C 0.087238 -1.0028e-05
7:133192419 G C 0.060613 -3.0770e-05
7:133210343 C T 0.173571 3.7047e-06
7:133221808 A G 0.107385 -4.4372e-05
7:133228934 A G 0.022127 1.7995e-05
7:133236156 T C 0.116473 -5.9990e-06
7:133241533 A G 0.059545 2.1649e-05
7:133255385 T C 0.061353 -4.0567e-06
7:133259399 A G 0.396679 -1.1513e-05
7:133260685 C T 1.351903 -3.1025e-06
7:133261882 T C 0.035500 4.8480e-05
7:133268061 A G 0.232443 2.5923e-05
7:133278345 C T 0.029320 -3.2085e-05
7:133279241 C T 0.296240 -2.3056e-05
7:133284631 G T 0.046720 1.7844e-05
7:133299334 G A 0.045997 -3.9615e-06
7:133302253 G A 0.042163 2.5490e-06
7:133339090 T C 0.055494 -1.0644e-05
7:133342461 T G 0.061343 -2.6913e-05
7:133344573 C T 0.167511 4.7125e-06
7:133347066 G A 0.893810 -4.9580e-07
7:133352239 G A 0.239607 1.5167e-05
7:133370440 A G 0.023896 8.2672e-06
7:133371220 G T 0.078812 2.4568e-05
7:133376813 A G 0.073382 1.8917e-05
7:133390479 A G 0.026752 -5.8980e-06
7:133390510 A G 0.888960 -1.5078e-06
7:133415222 T C 0.043095 2.3349e-05
7:133416402 T C 0.023591 -1.6537e-05
7:133509755 T C 0.059869 3.4296e-05
7:133511635 A G 0.256972 7.4374e-06
7:133523197 A C 0.120135 -1.5059e-05
7:133533374 G A 0.054991 7.7743e-06
7:133544831 C A 0.065575 7.8336e-07
7:133546676 A G 0.043228 8.1176e-06
7:133568779 T G 0.031134 -9.8323e-06
7:133584271 G A 1.058055 1.0280e-05
7:133585050 T G 0.272172 1.4091e-05
7:133589386 G A 0.048992 -1.6122e-05
7:133595233 G A 0.366496 5.4152e-07
7:133602230 A G 0.076653 1.0026e-05
7:133603873 T C 0.025016 -1.5464e-05
7:133614421 A C 0.784863 8.9361e-07
7:133632983 T C 0.170841 -1.1126e-05
7:133644598 G A 1.294056 -5.3865e-06
7:133644630 G A 0.033893 1.6499e-05
7:133648442 A G 0.020686 2.5355e-05
7:133681101 C T 0.585401 -2.0260e-05
7:133693897 T C 0.294796 1.6261e-05
7:133702097 G A 1.564189 1.2291e-05
7:133710614 T C 0.029456 3.5435e-05
7:133711298 T C 0.031465 1.1464e-05
7:133719118 C T 0.391544 -8.9678e-06
7:133731366 A G 0.105707 -5.5385e-05
7:133734615 A G 0.055416 3.0838e-06
7:133735533 G A 0.418877 3.0946e-05
7:133737030 T G 0.699115 -6.6414e-06
7:133738298 G A 0.267670 7.6650e-06
7:133748475 A G 1.161490 -6.7170e-06
7:133754794 C A 0.073051 8.3919e-06
7:133755218 G C 0.061035 8.7986e-06
7:133760551 C T 0.204406 -7.2023e-06
7:133760614 G A 0.308477 2.1012e-05
7:133771130 T C 0.492074 6.0267e-06
7:133805771 T C 0.068237 -1.3472e-05
7:133819190 G A 0.195941 -5.2116e-06
7:133825945 C T 0.748702 3.7963e-05
7:133827457 C T 1.163619 -2.2011e-05
7:133829684 T C 0.037973 -1.2173e-05
7:133829889 A G 0.650999 3.5452e-05
7:133840652 C T 0.807325 1.2092e-05
7:133844990 G A 0.366980 -1.0979e-05
7:133846880 A G 0.030595 2.4495e-05
7:133849674 T C 0.024000 -4.0763e-06
7:133851463 G A 0.185856 -1.5436e-05
7:133860067 G A 0.114993 -4.2327e-05
7:133863972 T C 0.021147 -7.2491e-06
7:133884300 A G 0.037389 4.1826e-06
7:133888691 T C 0.073599 -2.8226e-05
7:133895000 T C 0.045201 1.2061e-05
7:133904083 A G 0.043731 1.2127e-05
7:133906669 T C 0.171036 -2.4105e-05
7:133914910 G A 0.091464 -4.6032e-06
7:133931338 C T 0.968249 2.7018e-05
7:133957122 G A 0.063222 4.1392e-05
7:133957738 T C 0.051154 8.8796e-06
7:133967171 G A 0.021990 1.6955e-05
7:133987902 A G 0.956181 2.7309e-05
7:133988166 G C 0.122274 -2.7275e-05
7:134005477 C G 0.052274 -1.9659e-05
7:134007752 T C 0.031796 -1.5722e-05
7:134012822 A T 0.050365 -3.9338e-05
7:134014668 A G 0.038732 -8.1347e-06
7:134019673 G A 0.982005 3.1016e-05
7:134020510 C G 0.181003 8.1588e-06
7:134022507 A G 0.126256 -7.1977e-05
7:134036183 T C 0.672188 1.0287e-05
7:134036313 G A 0.475711 -2.1971e-05
7:134038218 A G 1.166245 -1.7490e-06
7:134043098 G A 0.679884 -1.3967e-05
7:134050832 A G 1.549483 -1.0162e-05
7:134056838 T C 0.140804 -9.4603e-06
7:134057762 T G 0.071924 7.5036e-06
7:134065967 T C 1.824891 -3.5953e-05
7:134068158 T G 0.021020 -7.0738e-06
7:134092668 C T 0.310781 4.3980e-05
7:134093813 A G 1.035091 -4.2018e-05
7:134103265 C T 0.537239 -1.9510e-05
7:134103923 T C 0.556244 -3.8291e-06
7:134110289 G A 0.022802 4.4804e-07
7:134112373 G A 0.326718 1.1887e-05
7:134116852 G A 0.608914 -1.2026e-05
7:134117634 C T 0.110400 -1.5874e-05
7:134121100 C T 0.503518 -1.2904e-06
7:134125384 C T 0.420708 2.1480e-05
7:134129323 G A 1.413018 -1.4923e-05
7:134135621 C T 0.026710 -1.1302e-05
7:134136177 A G 0.083155 5.3264e-07
7:134142068 C A 0.217668 -1.2681e-05
7:134144179 T C 0.054747 9.9388e-07
7:134144226 A G 0.020981 -5.0688e-05
7:134144862 T C 0.023876 -1.0330e-05
7:134164744 T C 0.027366 -1.4408e-05
7:134167218 C T 0.023701 -2.5505e-05
7:134168009 G C 0.041530 -2.7502e-05
7:134171722 G A 0.546610 1.2172e-04
7:134178291 C T 0.906007 -1.6435e-04
7:134179172 T C 0.580828 -7.8686e-05
7:134195639 G C 0.058331 -1.2634e-06
7:134196497 G A 0.068912 2.9004e-05
7:134197756 G C 0.066747 -1.5132e-05
7:134202873 C T 0.034750 1.8892e-05
7:134207688 A G 0.799866 -4.2754e-04
7:134219608 G A 0.074696 -6.0674e-06
7:134225827 G A 1.836878 -1.0614e-05
7:134230631 C G 0.073411 9.6972e-06
7:134235271 T C 0.150785 3.2113e-06
7:134250322 C A 1.044267 -1.5936e-05
7:134250354 G T 0.073288 2.7113e-06
7:134260595 T C 0.033357 5.5795e-06
7:134262710 G C 0.081288 -2.7202e-05
7:134269597 T G 0.692276 -3.6028e-05
7:134286674 G A 0.065150 -8.6342e-06
7:134287590 A G 0.050486 -2.3197e-05
7:134288832 G T 0.030430 2.0227e-06
7:134295430 T C 0.020407 -6.5489e-06
7:134299245 A G 0.157078 2.2822e-05
7:134306672 A G 0.667838 7.5333e-06
7:134307114 G A 0.781861 -4.6594e-05
7:134314731 C T 0.199440 7.2553e-05
7:134314877 C T 0.020394 8.0561e-06
7:134317908 C A 0.385416 1.7128e-05
7:134321513 C T 0.905735 -3.9083e-05
7:134322933 T C 0.068597 -1.5114e-05
7:134326605 C T 0.022169 2.1814e-06
7:134329068 A G 0.041018 1.1981e-05
7:134344756 G A 0.988769 -4.3125e-05
7:134350922 A G 0.067620 1.3431e-05
7:134352596 A C 1.193279 -4.2991e-06
7:134357189 G A 1.150178 -1.2069e-05
7:134373997 T C 0.643696 -4.5545e-05
7:134375847 A G 0.105710 -9.0923e-06
7:134377995 A G 0.032880 -6.4619e-06
7:134379121 C A 0.147786 2.8442e-05
7:134382784 T C 0.704007 7.6183e-06
7:134391874 G A 0.420117 2.9224e-05
7:134394665 A G 0.030985 -1.9518e-05
7:134397348 C A 0.335771 3.1648e-06
7:134398435 C T 0.608781 -4.1967e-06
7:134405310 T C 0.632121 1.0175e-05
7:134412209 G A 1.199475 1.6313e-05
7:134416326 A G 0.825313 1.3936e-05
7:134416604 G A 1.172675 2.0371e-05
7:134423737 C A 0.307208 1.1547e-05
7:134423809 C G 0.253184 -1.2813e-06
7:134425606 C A 0.122874 -1.2445e-05
7:134429656 G A 0.206366 1.1644e-05
7:134437308 C T 0.349449 7.6249e-06
7:134444972 C T 0.029745 -2.5955e-06
7:134448171 T G 0.101273 3.7623e-05
7:134458410 C T 0.864484 -1.7643e-05
7:134463095 C T 0.025386 -2.9118e-05
7:134465617 C A 0.306649 -1.0109e-05
7:134465675 A G 0.067838 -3.5297e-05
7:134467452 T C 0.250071 -1.0171e-05
7:134469019 T C 1.928199 2.6255e-05
7:134470632 T C 1.081483 7.0418e-06
7:134474200 A G 0.208927 -2.5950e-05
7:134474713 G A 0.643034 1.3506e-05
7:134480907 T C 0.057224 1.2541e-05
7:134483840 C T 0.065368 2.4219e-05
7:134494183 C T 0.070370 -4.8139e-06
7:134497231 T C 0.356888 -7.6631e-05
7:134497314 A G 1.243927 -2.8213e-05
7:134510971 T C 0.153109 -7.9057e-06
7:134511160 C T 0.038174 -2.6306e-05
7:134512949 T C 0.109112 4.7030e-05
7:134514731 A G 0.204932 4.6225e-05
7:134524808 A G 0.030235 -3.4027e-05
7:134526525 C T 0.316075 -3.3095e-05
7:134529667 C T 0.084723 -5.8030e-05
7:134531742 G A 0.230431 -4.1233e-06
7:134532798 T C 0.054497 9.3813e-06
7:134537260 C T 1.437467 -2.7736e-05
7:134541503 A C 0.151447 -2.3471e-05
7:134543908 A G 1.935343 1.5268e-05
7:134544847 A G 0.059775 -4.6542e-05
7:134551482 T C 0.380307 -1.8055e-05
7:134566629 T G 0.093087 1.6717e-05
7:134571992 A G 0.095921 -1.3783e-06
7:134572981 T C 0.225205 5.6872e-06
7:134592554 G C 0.726510 -4.2017e-06
7:134594831 C T 0.060888 6.7950e-06
7:134607826 A G 0.140846 -7.7268e-06
7:134612018 C T 0.954367 1.8007e-05
7:134618710 G A 0.956568 1.6415e-05
7:134626035 G A 0.021737 1.9683e-05
7:134630256 G A 0.045675 -3.4283e-05
7:134631918 A G 0.268229 4.4971e-05
7:134632314 A G 0.023211 -1.3961e-05
7:134635040 T C 0.348297 1.4196e-05
7:134639161 A G 0.085261 -9.0631e-06
7:134644454 A G 0.615532 1.7122e-05
7:134654865 C T 1.899126 -5.2268e-06
7:134660188 C T 1.279206 -2.9928e-05
7:134660420 T C 0.069571 -1.1950e-05
7:134666777 G T 0.061291 1.2202e-05
7:134667121 T C 0.043783 -3.8976e-05
7:134671252 T C 0.040742 5.5814e-06
7:134678253 A T 0.544718 -1.4722e-06
7:134678327 T C 0.022227 -1.2825e-05
7:134701383 A G 0.736991 -9.4909e-06
7:134702052 G C 0.042293 1.2119e-05
7:134708956 T C 0.299233 -2.1686e-05
7:134709932 C A 0.082285 3.7864e-06
7:134730252 T C 0.031588 1.4166e-05
7:134758289 C T 1.024084 -2.1778e-05
7:134760892 G A 0.057545 3.5335e-05
7:134761803 A C 0.033935 -1.1745e-05
7:134785741 C T 0.204919 4.8922e-05
7:134788288 A G 0.070688 -2.2533e-05
7:134789115 G A 0.049168 3.9889e-05
7:134802683 C A 0.974955 2.3432e-05
7:134814092 C T 0.024795 3.0751e-05
7:134817203 A G 0.101202 -2.6139e-06
7:134842116 A G 0.266372 3.7006e-06
7:134846009 A C 0.169958 -2.8105e-05
7:134853085 C A 1.001827 -2.7828e-05
7:134853888 A G 0.567503 -3.6755e-05
7:134860447 G A 0.021043 -5.9448e-06
7:134873925 C T 0.180702 -5.5147e-06
7:134873964 C G 1.288872 6.7364e-06
7:134879261 A G 0.073797 -3.5869e-06
7:134880085 G A 0.022529 -2.7288e-05
7:134889141 A G 1.465260 4.6037e-06
7:134893192 A G 0.069029 -2.5055e-05
7:134913919 T A 0.054851 -1.1090e-07
7:134922196 T C 1.068912 5.7676e-05
7:134922834 G T 0.046243 -2.1444e-05
7:134933768 A C 0.627171 1.4383e-04
7:134941141 C T 0.623241 -1.2544e-05
7:134944039 C T 0.967915 -7.6382e-05
7:134944518 T C 0.033847 -1.2737e-05
7:134945282 T C 0.136234 5.0673e-05
7:134945413 A G 0.097248 -3.4451e-05
7:134945438 A G 0.054377 2.6045e-06
7:134946179 C T 1.016398 5.6763e-05
7:134960375 T C 0.647247 -7.7873e-06
7:134961821 G A 0.548980 9.4619e-06
7:134964443 G T 0.580941 -1.9819e-04
7:134965823 C T 0.198667 -1.2137e-05
7:134969692 T C 0.170127 -8.7199e-05
7:134971410 C T 0.304893 -5.8526e-05
7:134971976 C T 0.053517 1.1438e-06
7:134972639 C T 0.106375 -9.0971e-05
7:134977704 G A 0.138347 -9.0027e-05
7:134983450 A G 0.225621 2.0278e-05
7:134985719 C A 0.625305 -4.3661e-05
7:134995224 A G 0.084810 -2.6253e-05
7:134998476 G A 0.023792 -2.9167e-05
7:134998591 A G 0.367152 3.3704e-05
7:135002861 G A 0.062674 2.6428e-05
7:135003130 C T 0.702371 1.4437e-05
7:135004947 A G 0.397711 -2.6176e-05
7:135005482 G A 0.334307 6.0094e-05
7:135015266 T C 1.699871 7.8150e-05
7:135016218 G A 0.025272 1.4120e-05
7:135018698 T C 0.194821 8.3781e-05
7:135027176 G T 0.581052 -3.4598e-05
7:135031484 C T 1.742333 -3.9658e-05
7:135032272 G T 0.286113 2.7000e-05
7:135033584 C G 0.039106 3.7130e-05
7:135034844 A C 0.112874 -6.9088e-06
7:135048804 T C 0.492369 2.6547e-05
7:135051606 C T 0.020455 1.5935e-05
7:135053407 T C 0.063787 5.2155e-05
7:135053638 T C 1.468843 -1.1723e-06
7:135058216 A G 0.115360 -2.3568e-05
7:135075737 A G 0.094320 3.9465e-06
7:135080323 G T 0.058616 4.7750e-06
7:135082953 C G 0.212316 2.1306e-05
7:135083225 T C 0.380031 -5.2990e-06
7:135084601 T C 0.177748 6.2053e-07
7:135095260 T C 0.035220 -4.3595e-06
7:135103660 G T 0.621131 1.0859e-05
7:135106456 A T 0.132164 1.2872e-05
7:135117830 G T 0.089384 -8.0269e-06
7:135123060 C G 0.062372 5.4217e-05
7:135131349 C G 1.202747 3.1444e-05
7:135134802 C A 0.195486 -6.9821e-06
7:135137793 A G 0.030994 2.2335e-05
7:135178604 A G 0.042563 2.5950e-05
7:135194613 G A 0.413677 -2.3558e-06
7:135197965 T A 1.965211 1.9188e-05
7:135206180 C T 0.055257 -2.1993e-05
7:135208796 C T 0.086862 -1.0372e-05
7:135211446 G A 0.276450 1.0226e-05
7:135214366 C T 0.019858 2.1036e-05
7:135223456 C T 0.256290 -1.3941e-06
7:135237096 A C 0.739357 -1.1181e-05
7:135240951 C T 0.108807 -1.3755e-05
7:135242122 A T 0.507725 3.0743e-06
7:135242747 C T 0.045821 -9.2522e-06
7:135246305 G A 0.415787 -5.2245e-07
7:135250038 C T 0.027232 -9.4640e-07
7:135258678 A C 0.028602 1.3373e-05
7:135269655 C T 0.076903 -2.0964e-05
7:135269656 A G 0.077234 -2.2771e-05
7:135271762 G T 0.409143 2.6182e-06
7:135279315 C A 0.961534 6.9097e-06
7:135279957 A G 0.060775 2.9027e-05
7:135293128 G A 1.666212 -1.3429e-05
7:135308455 G C 0.303796 -1.9420e-05
7:135310860 A G 0.647474 -1.1490e-05
7:135327853 A G 0.263581 -8.2158e-06
7:135329186 T G 0.037606 1.1724e-05
7:135329690 C T 0.376649 -1.7182e-05
7:135343455 A G 0.076533 -2.3273e-05
7:135354599 G A 0.076391 -2.3475e-05
7:135358202 G A 0.252467 2.3601e-05
7:135358888 T C 0.028969 1.0105e-05
7:135360958 G A 1.913447 -8.1827e-06
7:135361514 G A 0.601179 2.8487e-05
7:135365790 T C 0.040281 -5.9207e-06
7:135365946 A C 0.267602 1.9413e-06
7:135366195 T C 0.040271 -9.3891e-06
7:135376041 A G 0.076465 -8.2755e-06
7:135376654 C T 0.135877 5.5244e-05
7:135379820 A G 0.631485 1.6962e-05
7:135387495 G A 1.246676 3.3557e-05
7:135402307 T G 0.089948 -1.6862e-05
7:135404133 C T 0.062446 1.6976e-05
7:135407474 A G 0.070629 6.9454e-06
7:135414247 A G 0.042264 -9.8528e-06
7:135422497 G A 0.095271 -1.7901e-05
7:135423424 G A 0.787113 1.3310e-05
7:135425191 T C 0.124802 1.7708e-05
7:135426708 T G 0.258277 -1.9411e-05
7:135429040 T C 0.046470 -1.9833e-06
7:135441131 T C 1.122835 6.7207e-06
7:135441556 A G 0.050502 2.5596e-05
7:135445488 G A 1.950985 7.1003e-06
7:135446029 T C 0.064939 -2.2453e-05
7:135447712 A G 0.115090 5.2322e-05
7:135454233 C T 1.970418 2.4500e-05
7:135456088 C T 1.283043 1.4686e-05
7:135456420 C T 0.056331 -1.5847e-06
7:135457807 C T 1.965666 1.5808e-05
7:135462228 A G 0.194227 -3.0128e-05
7:135462756 C A 0.059707 3.5540e-05
7:135466041 C A 0.276853 -2.8625e-05
7:135466424 C T 0.281332 5.6045e-05
7:135466740 T C 1.534159 -3.4861e-05
7:135467241 T C 0.062609 4.9509e-05
7:135469423 C G 0.162321 1.0085e-05
7:135469462 A G 0.951585 1.6320e-05
7:135476812 T C 0.683409 1.0311e-05
7:135478642 G T 0.092071 -1.7658e-05
7:135481511 T G 0.282494 3.2166e-05
7:135484670 T C 1.264687 -3.7133e-05
7:135486160 A C 0.277022 -2.7271e-05
7:135488621 G A 0.330656 -1.3480e-05
7:135489648 T C 0.108063 4.3908e-06
7:135497108 G A 0.035821 -1.5388e-05
7:135497224 G A 1.527628 2.4435e-05
7:135512610 G A 0.602510 2.8503e-05
7:135518767 G A 1.022513 8.6143e-07
7:135520687 A C 0.210790 -2.0120e-05
7:135530977 G A 0.129995 -4.8612e-06
7:135547543 T C 0.269884 -3.1167e-05
7:135555165 T C 0.129064 -4.5146e-06
7:135561155 C T 0.072781 1.1239e-05
7:135569910 G A 1.027590 -6.8353e-07
7:135570157 G A 0.055075 1.6832e-05
7:135575461 C A 0.118161 7.0192e-06
7:135575744 A G 0.890781 -8.4682e-07
7:135579104 T C 0.060538 1.7254e-05
7:135579485 T C 0.048496 2.1624e-05
7:135579569 T C 0.116613 2.6069e-06
7:135584098 A G 0.796100 2.0709e-05
7:135587745 C T 0.968743 1.6621e-05
7:135589147 A G 1.363636 2.3933e-05
7:135590031 G A 0.992109 1.5482e-05
7:135600091 C A 1.077449 2.9330e-05
7:135604429 T C 0.118963 -2.4315e-05
7:135606714 C T 0.179994 -2.3368e-05
7:135615339 C T 0.301962 -2.3376e-05
7:135632137 A C 0.894855 -4.0874e-05
7:135647923 A T 0.400762 -4.9384e-05
7:135651123 C T 0.042160 3.4416e-05
7:135652377 T C 0.200121 4.7757e-06
7:135652614 A G 0.142365 9.6751e-07
7:135668263 T C 1.312612 9.1455e-06
7:135668346 A G 0.032617 2.1562e-05
7:135678495 C T 0.143375 7.9996e-07
7:135680562 C T 0.864289 -4.4369e-05
7:135682034 C T 0.349387 3.9616e-06
7:135686633 T C 0.370521 -6.6509e-05
7:135688476 T A 0.051125 5.2888e-06
7:135691580 A G 0.462163 -3.3878e-05
7:135696077 T C 0.198492 -1.3503e-05
7:135697319 C A 0.055315 1.7517e-05
7:135703194 G A 0.037110 -1.3789e-05
7:135704126 C T 0.376191 9.4444e-06
7:135704842 G A 0.198115 -1.8580e-05
7:135705154 C T 0.315030 -2.5952e-05
7:135712364 T C 1.919517 2.2570e-05
7:135715783 C T 0.268654 -1.7607e-05
7:135718000 A G 0.119183 -5.6625e-06
7:135718628 T C 0.114766 -2.0525e-06
7:135720705 G A 0.048252 -2.2057e-05
7:135723047 A G 0.033520 7.1107e-06
7:135724288 C T 0.035996 -6.8025e-05
7:135726441 A G 0.101562 6.4158e-06
7:135736873 C T 0.056984 -6.5894e-05
7:135738387 A C 0.023191 1.2254e-05
7:135739301 T C 0.040031 9.9749e-07
7:135742322 G A 0.103308 -6.1439e-07
7:135742974 T C 0.414417 7.3305e-06
7:135744868 G A 0.151028 5.2235e-06
7:135745917 A G 0.038904 2.1670e-05
7:135747307 T C 0.023282 -3.6120e-06
7:135748780 A G 0.061434 4.1012e-06
7:135753142 A G 0.047324 -5.6369e-05
7:135754469 G A 0.091318 -1.4840e-05
7:135761792 C T 0.347193 4.8946e-06
7:135762157 G A 0.093707 7.8588e-06
7:135773417 C T 0.777255 2.2586e-05
7:135774687 C T 0.197031 -1.3953e-05
7:135776776 G T 1.323106 -7.6414e-06
7:135776985 C T 0.082054 9.6296e-06
7:135778636 T C 0.124568 3.2785e-06
7:135778919 G C 0.436025 4.4175e-06
7:135788781 C T 0.701540 -2.4631e-05
7:135798509 T C 0.782267 -2.4238e-05
7:135800955 G A 0.985339 -7.9735e-06
7:135806183 T C 0.389136 -3.8237e-05
7:135806402 G T 0.391395 5.3163e-05
7:135811908 C T 0.576991 -2.7735e-05
7:135813469 T G 0.040261 3.8897e-08
7:135815315 T C 0.264840 4.1427e-05
7:135819727 T C 0.049979 3.0084e-05
7:135824643 G A 0.619667 -3.0774e-05
7:135824784 G C 0.217659 2.8775e-05
7:135827907 A C 1.139437 3.4269e-05
7:135830287 T G 0.120199 3.1278e-06
7:135831287 G T 0.887298 1.6772e-06
7:135845461 A G 1.109401 -8.2188e-06
7:135846513 C G 0.042640 6.3797e-06
7:135850532 A G 0.165449 1.4711e-05
7:135854967 T C 0.245540 7.1754e-06
7:135857028 G A 0.980256 5.9862e-06
7:135862688 G A 0.020653 3.2239e-05
7:135865186 A G 0.416147 -1.5322e-05
7:135869147 G C 0.063014 -4.9043e-05
7:135870830 A G 0.997608 3.6296e-05
7:135874334 C T 0.984943 2.9049e-05
7:135883871 A G 1.003882 2.6694e-05
7:135884914 C T 0.180192 5.0027e-06
7:135890134 G A 0.070139 -3.3665e-06
7:135903087 A G 0.476088 1.4931e-05
7:135904832 T C 0.757534 -7.3836e-06
7:135906817 A G 0.685648 3.5446e-05
7:135915683 T C 0.124731 2.9292e-05
7:135917943 G A 0.031871 1.4497e-05
7:135920796 T C 0.108375 1.0689e-05
7:135924946 G A 0.086485 2.9581e-06
7:135925039 T C 0.093623 2.3994e-05
7:135925329 G T 0.186210 1.8497e-06
7:135929971 T A 0.101964 1.7966e-05
7:135930345 A G 0.515405 4.0271e-05
7:135935636 T C 0.031501 2.5647e-05
7:135939085 A G 0.043627 2.1474e-05
7:135939224 C A 0.096654 -1.5430e-05
7:135950088 G C 0.029462 5.7080e-07
7:135951136 C G 0.182477 1.7437e-05
7:135951676 G C 0.071441 8.3956e-06
7:135952578 G A 0.066695 -6.2573e-05
7:135958261 A G 0.089199 -1.7226e-05
7:135963288 T C 0.033763 4.6262e-05
7:135969351 C T 0.293043 -2.1112e-05
7:135970968 C A 0.182980 1.4049e-05
7:135972889 A G 0.068286 1.7281e-05
7:135972976 G A 0.074800 3.5153e-05
7:135973538 A G 0.061142 -1.6795e-05
7:135973937 G C 0.060778 1.2369e-05
7:135976422 T C 0.071509 -2.1805e-05
7:135977244 T C 0.819876 1.5368e-05
7:135981777 A G 0.121462 -1.4737e-05
7:135990160 T C 0.054975 -7.5348e-06
7:135995447 A G 0.084271 3.3144e-05
7:135995544 C G 0.030556 -2.6060e-05
7:136010033 G A 0.031718 1.8113e-05
7:136010946 T C 1.040005 6.9757e-06
7:136012354 A G 0.289868 6.1832e-06
7:136016828 T C 0.052592 -5.1687e-05
7:136023288 T C 1.316883 1.3235e-05
7:136025213 G A 0.831600 1.0091e-06
7:136029997 C A 0.044091 2.1613e-05
7:136031668 G A 0.079221 2.9418e-06
7:136036622 G A 0.634215 -4.4811e-05
7:136052134 C A 0.577819 -3.0549e-05
7:136054346 A G 1.884757 1.3394e-05
7:136055046 A G 0.417384 1.3754e-05
7:136057552 G A 0.330175 9.6719e-05
7:136062314 G A 0.073151 -1.7793e-05
7:136062961 T C 0.865788 2.4439e-05
7:136072372 A G 0.050674 -1.8321e-05
7:136078014 T C 0.594846 -1.6974e-05
7:136091092 C G 0.823797 5.6280e-06
7:136095212 C T 0.085252 2.5491e-05
7:136105590 G A 0.203260 2.4362e-05
7:136107337 T C 0.026729 -7.6578e-07
7:136111671 A G 0.583823 -2.1467e-06
7:136111814 G A 0.079072 6.9303e-06
7:136111845 G T 0.073645 3.0954e-05
7:136112988 T C 0.221596 -1.8025e-05
7:136121062 A G 0.112445 1.3906e-06
7:136132145 A G 1.706318 -4.7886e-06
7:136135921 T C 0.035009 1.2513e-05
7:136149845 A C 0.056283 1.0257e-05
7:136155196 G A 0.037869 3.2666e-05
7:136158480 C T 0.223345 -1.0599e-05
7:136161563 T G 0.174645 5.3505e-06
7:136166872 A G 0.585758 7.0922e-06
7:136169615 T C 0.097128 -1.6527e-05
7:136173321 G A 0.060788 2.6068e-05
7:136192943 T G 0.202380 3.2410e-05
7:136215450 A G 0.087783 -7.0000e-05
7:136217677 A C 0.050963 -4.2618e-05
7:136225509 C T 0.516343 1.1950e-05
7:136225745 T G 0.069594 1.7852e-06
7:136227309 T C 0.073356 2.0557e-07
7:136242264 G A 0.988377 -2.9376e-05
7:136243316 A G 0.431685 8.0244e-06
7:136277060 T C 0.034344 -2.1589e-06
7:136299708 G A 1.912363 -1.0497e-05
7:136316098 G A 0.071379 -6.1431e-06
7:136328832 G A 0.064855 1.7013e-05
7:136335969 T G 0.076972 -2.4232e-05
7:136337093 T C 0.113718 -2.6242e-06
7:136340792 G A 1.283101 -3.9821e-06
7:136341233 C T 0.662282 -1.4021e-05
7:136341452 A G 0.770864 1.9620e-05
7:136341867 A C 0.046253 -2.2273e-05
7:136348038 G A 1.432526 1.2983e-05
7:136349271 C T 0.027700 -1.9985e-05
7:136350880 A G 0.140064 3.8506e-05
7:136358861 G A 0.503681 -6.5593e-06
7:136362715 C G 0.155517 -3.1008e-05
7:136363518 G T 0.028748 1.4016e-05
7:136363780 A C 0.023565 -2.2372e-05
7:136364730 A C 0.288810 7.8505e-06
7:136367405 T C 0.074735 2.8472e-06
7:136370269 G A 0.161902 4.8290e-06
7:136377078 A G 0.046506 -5.4202e-05
7:136392615 T C 0.091159 -4.0494e-06
7:136428681 A C 0.092915 1.6541e-05
7:136429453 T C 0.064355 -8.8639e-06
7:136432968 T C 0.043010 -3.6796e-05
7:136435763 A G 0.961401 -1.2698e-05
7:136438640 C T 0.658497 -1.1738e-05
7:136466599 A G 0.072093 5.4910e-06
7:136483470 C T 1.788827 -6.8443e-05
7:136483798 T C 0.157802 4.3307e-06
7:136486186 G T 0.072713 1.0777e-05
7:136505363 A G 0.038012 -2.7575e-06
7:136508139 A G 1.603120 -4.5190e-05
7:136508353 G T 0.635305 -2.1352e-05
7:136511056 A G 0.059597 1.3733e-05
7:136522780 T G 0.132702 4.7848e-05
7:136536427 A G 0.685288 3.4750e-05
7:136540914 C T 0.142245 -1.0669e-05
7:136543870 T C 0.164408 4.2820e-05
7:136546916 T C 1.795308 6.1519e-06
7:136555944 A G 0.128129 -1.6178e-05
7:136556823 C T 0.223702 -3.5992e-05
7:136556978 G A 0.336573 3.6722e-05
7:136560479 C T 0.195379 4.2452e-07
7:136566533 G A 0.746170 5.3798e-05
7:136569284 C T 0.299645 4.2181e-05
7:136574169 C A 0.024883 1.4509e-06
7:136574200 A G 0.029582 1.7567e-05
7:136586318 C T 0.649013 1.5753e-05
7:136593103 G T 0.109612 1.8648e-05
7:136601663 A C 0.128213 1.5014e-05
7:136602131 T G 0.295672 -7.3140e-06
7:136602339 A G 0.144102 3.3824e-05
7:136605865 T C 0.032526 -3.1429e-05
7:136609925 T C 1.332376 2.2606e-05
7:136612588 T C 0.702215 2.0398e-05
7:136639941 C T 1.338832 3.1586e-05
7:136641048 T C 0.099923 -3.2360e-05
7:136648844 C T 1.865759 -5.0745e-07
7:136652349 T G 0.066767 -1.7940e-05
7:136655323 C T 0.512432 -2.0253e-05
7:136660652 A G 0.024263 -2.7358e-05
7:136662741 G A 1.375876 2.1461e-05
7:136676570 G A 1.469772 8.7400e-08
7:136685758 C T 0.043510 -2.9872e-05
7:136687403 T C 0.979574 1.6770e-05
7:136688386 T C 0.035740 -2.5425e-06
7:136689822 T G 0.038499 -2.8144e-06
7:136690503 C T 0.383575 -2.0282e-05
7:136692752 C T 0.216915 -1.8297e-05
7:136694741 T C 0.038184 -4.5980e-05
7:136698529 A G 0.133676 1.8120e-05
7:136707462 A G 0.069737 -2.0421e-05
7:136711493 C A 0.030546 2.3367e-06
7:136713102 C T 1.867502 6.8685e-06
7:136715254 T C 0.801888 5.3330e-05
7:136717033 C G 0.048123 -9.9396e-06
7:136727706 G A 0.073680 5.3772e-08
7:136734190 C T 1.828098 4.2760e-05
7:136735359 A G 0.126788 1.7199e-06
7:136737917 C T 0.088257 -7.5977e-06
7:136751712 T C 0.154998 -6.5045e-05
7:136755894 A G 0.274967 6.9008e-05
7:136765572 C T 1.894095 1.0559e-05
7:136773307 C T 0.137983 -3.2019e-05
7:136793322 T C 0.028154 -3.4496e-05
7:136793350 T C 0.610965 -6.5588e-06
7:136798768 A C 0.710742 -2.7953e-05
7:136826269 G A 0.734115 -1.2952e-06
7:136827437 T C 0.250987 3.9284e-05
7:136835282 C G 1.882637 2.9684e-05
7:136850752 G A 0.377642 1.7893e-05
7:136874959 A G 0.055195 7.9789e-06
7:136882925 A G 1.105577 2.0238e-05
7:136888003 C T 0.434730 1.2654e-05
7:136892170 T C 0.105282 1.3191e-05
7:136893026 A G 0.051985 -5.0700e-05
7:136904386 C T 0.334284 6.8255e-06
7:136913148 A G 0.144491 2.7638e-05
7:136916650 A G 0.025321 3.1872e-06
7:136920168 G C 0.333502 4.4392e-07
7:136920870 G T 0.030608 -1.6956e-05
7:136921062 T C 0.854314 1.3167e-07
7:136923508 C T 0.239454 4.1758e-06
7:136931552 T C 0.218305 -1.3925e-05
7:136933948 G T 0.238890 1.2945e-05
7:136940099 T C 0.050645 3.3525e-05
7:136940418 G C 0.026970 -4.4945e-05
7:136940800 C T 0.329948 3.6861e-05
7:136942656 T C 0.021844 -7.5697e-06
7:136945107 C T 0.460472 -1.1718e-06
7:136946347 A G 0.054517 -3.7939e-06
7:136946672 G A 0.814900 7.9154e-06
7:136949967 T C 0.032173 -3.0708e-05
7:136958339 G A 1.757790 6.7837e-06
7:136960167 G A 1.209839 1.5851e-05
7:136960590 G C 0.250360 2.9691e-05
7:136964503 G A 0.107671 -3.7897e-05
7:136965735 C T 0.031098 2.5382e-05
7:136966331 A G 0.092435 -8.5404e-06
7:136971908 T C 0.051200 -1.6657e-05
7:136972027 C T 1.271932 -1.6213e-05
7:136972986 G A 0.139756 1.7188e-05
7:136978529 C T 1.403437 -3.2112e-05
7:136979249 T C 0.452978 -1.2127e-05
7:136981593 C A 0.042449 5.0642e-07
7:136984716 T C 0.426605 1.1665e-05
7:136984795 A G 0.035827 -2.2044e-05
7:136987235 A G 0.105262 1.0256e-05
7:136990648 T C 0.053654 1.0751e-05
7:137003404 C T 1.812946 -3.3333e-05
7:137012561 G A 0.051307 -2.1854e-05
7:137017209 C T 0.248176 -4.0048e-05
7:137021176 G T 0.290998 1.8067e-06
7:137025020 C T 0.849108 -7.0757e-05
7:137032426 T C 0.038310 5.1290e-07
7:137032473 A G 0.042673 -4.0928e-06
7:137043484 C A 0.910272 -3.8739e-06
7:137048159 C T 1.279410 2.0029e-05
7:137050649 A T 0.050031 -1.0226e-05
7:137053814 A G 0.070866 -3.8763e-05
7:137055525 G A 0.138133 4.6965e-05
7:137059366 C T 0.022175 3.7125e-05
7:137066364 A G 0.719359 -1.9726e-05
7:137075814 T C 0.037321 1.5296e-05
7:137080131 G A 0.033679 2.4055e-05
7:137081223 G A 0.387905 1.2968e-05
7:137081750 G A 0.037434 1.9654e-05
7:137094379 G A 1.598517 -4.5370e-05
7:137109163 A C 0.110144 4.1968e-05
7:137122009 T C 0.062609 -1.4854e-05
7:137127955 G A 0.022877 1.5234e-05
7:137128086 C A 0.726598 -1.7612e-05
7:137131947 A C 0.047064 -1.9747e-06
7:137132091 C A 0.053089 3.2126e-05
7:137136419 T C 1.015901 6.3444e-08
7:137138736 G C 1.813787 -8.4180e-06
7:137140222 A G 0.673048 -8.4944e-07
7:137140498 A G 1.703176 3.2061e-05
7:137140736 T C 1.541160 4.2176e-05
7:137145089 A C 0.085008 -3.5892e-06
7:137152383 T C 0.043682 -1.5412e-05
7:137159094 A G 0.052238 4.7443e-05
7:137164113 A G 0.077926 3.6059e-05
7:137164620 C T 0.043741 -4.3215e-05
7:137165940 T C 0.189514 -4.0734e-05
7:137166007 T C 0.022909 -4.2803e-07
7:137178027 A C 0.049395 -2.3170e-05
7:137184552 C T 0.048207 -1.6245e-05
7:137186346 T C 0.105382 9.6287e-05
7:137192810 G A 0.041904 -2.1703e-05
7:137203819 C G 0.036960 -3.0324e-05
7:137212361 G T 0.055221 1.3797e-05
7:137215159 C T 1.908458 1.2444e-05
7:137217391 C T 0.038869 -2.3287e-05
7:137221292 G A 0.145280 9.5351e-07
7:137227544 G A 0.132592 -3.8632e-06
7:137230428 C T 0.031816 -9.0730e-06
7:137234703 A G 1.852847 -1.1773e-05
7:137240557 A G 0.085242 4.7774e-05
7:137254056 T C 0.039914 -2.2180e-05
7:137258446 C T 0.059989 -1.0438e-05
7:137261899 T G 0.036519 1.3213e-05
7:137262756 T A 0.033789 -1.7936e-06
7:137263481 T C 0.023961 2.2816e-05
7:137266081 T C 0.054932 -1.1405e-05
7:137267554 T C 0.078919 -4.1503e-05
7:137267808 T C 1.967698 2.5437e-06
7:137272754 C T 0.153917 -6.0698e-05
7:137274705 C A 0.113065 1.8715e-05
7:137284359 C T 0.102432 -4.0722e-05
7:137284511 C A 0.044137 6.5965e-06
7:137284709 G T 0.045932 1.0951e-05
7:137287454 T G 0.023928 3.4651e-05
7:137305282 T C 0.053696 -1.6832e-05
7:137314966 T C 0.114561 -2.7897e-05
7:137322018 A G 0.034390 -2.8081e-05
7:137331446 G A 0.061801 -1.9871e-05
7:137335270 T G 0.035685 -4.0376e-05
7:137335289 G T 0.069457 -1.4354e-05
7:137339786 C T 0.071940 1.6369e-05
7:137345782 T C 0.024853 -1.4073e-05
7:137350016 A G 0.055679 2.1001e-05
7:137352806 G C 0.071356 -5.9910e-05
7:137360576 G A 0.600251 -2.6633e-05
7:137363062 A T 0.056828 1.8571e-05
7:137366590 T C 0.039352 2.3897e-05
7:137366755 T C 0.064293 -4.1531e-05
7:137372768 A C 0.044867 1.9387e-05
7:137375737 T C 0.064501 -1.6967e-05
7:137376257 T C 0.059016 1.7770e-05
7:137382045 C T 0.028080 5.6517e-06
7:137387633 C T 0.027356 2.3500e-06
7:137391830 A G 0.077630 6.0971e-06
7:137400573 G T 0.691179 -7.9641e-06
7:137400816 T G 0.056461 -2.4526e-05
7:137409707 A G 0.116538 3.1775e-06
7:137411776 T C 0.023227 -1.4013e-05
7:137414396 C T 0.692325 9.5462e-06
7:137430648 A T 0.057493 -1.7598e-05
7:137435053 C T 0.576965 7.9535e-06
7:137440578 C T 0.166771 1.1396e-04
7:137443549 T C 0.081473 9.3572e-06
7:137444461 C T 0.621433 -1.4008e-05
7:137444963 G A 0.715124 -5.8124e-06
7:137446717 C T 0.022068 -4.7359e-06
7:137447854 G C 0.093827 6.7407e-06
7:137450754 C T 0.123354 -2.2469e-05
7:137453994 C T 0.549174 -1.0363e-05
7:137455683 T C 0.063109 1.3566e-05
7:137461416 A G 0.046243 -1.2709e-05
7:137466515 A G 1.120141 -1.7844e-05
7:137479043 C T 0.215685 9.7432e-06
7:137480792 T C 0.223615 1.9076e-05
7:137488593 G T 0.103422 1.5920e-06
7:137490722 G A 0.148097 -1.5468e-05
7:137495345 T C 1.022945 2.3811e-05
7:137497157 A G 0.074829 -1.8193e-07
7:137497570 A G 0.036207 -2.9829e-06
7:137516195 C A 0.106567 7.3917e-06
7:137518545 T C 0.101682 -3.1278e-05
7:137523085 T C 0.101961 -4.1101e-07
7:137529578 A G 0.099624 -2.4371e-05
7:137536270 T C 0.048609 -1.0894e-05
7:137538467 C G 1.292874 5.0392e-06
7:137539840 G A 1.378265 -1.3113e-05
7:137540079 T C 0.074054 4.9660e-06
7:137542192 C A 0.065731 4.8460e-06
7:137562583 G A 0.023107 -1.7924e-05
7:137571923 A G 0.025476 -2.1407e-05
7:137571931 T C 0.511308 -6.7303e-06
7:137575595 T A 0.050635 -2.8165e-05
7:137578261 G A 0.057620 -1.9447e-05
7:137580678 G A 1.394134 -2.4345e-05
7:137582102 C T 0.121021 1.7028e-06
7:137583206 C T 1.422701 -1.2637e-05
7:137584781 G A 1.350965 -5.4368e-06
7:137590864 C T 1.184012 -1.6592e-05
7:137595169 A G 0.040807 1.7003e-05
7:137598761 T C 0.034247 5.6434e-05
7:137600690 T C 1.232171 -4.7384e-06
7:137602794 A G 0.020309 -4.8294e-06
7:137603252 T C 1.093428 -3.6712e-05
7:137603355 A G 0.041663 2.7409e-05
7:137603819 T C 0.022088 -3.0746e-05
7:137604396 C T 0.041991 -7.2182e-06
7:137605247 G A 1.246537 -6.9882e-06
7:137610395 C A 0.044617 1.4637e-05
7:137611566 C A 1.160191 -2.2508e-05
7:137612488 A G 0.060866 -8.2852e-06
7:137612707 A G 0.048408 -3.4503e-05
7:137614998 C T 0.072846 -7.7628e-06
7:137615234 G A 1.246550 4.2461e-05
7:137618312 T C 1.170675 3.1743e-05
7:137621068 C G 0.217159 1.5402e-06
7:137624400 A G 0.080412 -1.7457e-05
7:137626891 C T 0.069607 5.9294e-06
7:137629146 T C 0.947418 3.0026e-05
7:137633921 T C 0.025360 -1.8532e-05
7:137638311 C T 0.067542 3.0200e-06
7:137639253 T C 0.112637 6.0374e-05
7:137640691 T C 0.022263 3.4895e-05
7:137646335 A G 0.038356 -1.1960e-05
7:137647171 C T 1.524571 2.8169e-05
7:137651379 C T 0.092681 1.8715e-05
7:137658446 C T 0.822330 2.1253e-06
7:137658901 C G 0.245183 1.7030e-05
7:137659231 T C 0.036103 1.9889e-05
7:137660199 T C 0.021624 1.7433e-06
7:137660917 G T 0.112020 -3.3949e-05
7:137663901 A G 0.141697 -2.0464e-05
7:137664102 T C 0.093671 2.9145e-05
7:137664678 T G 0.041336 1.3914e-05
7:137664973 G A 0.230317 -2.2480e-06
7:137665638 A G 0.487958 -7.7835e-06
7:137667956 A G 0.090714 1.0772e-05
7:137669111 T C 1.485137 1.1297e-05
7:137670089 G T 0.030829 -2.0744e-05
7:137670606 T C 1.636682 6.6730e-06
7:137671487 T C 1.814667 1.0495e-05
7:137677062 T C 1.496842 -4.9301e-06
7:137677804 C A 1.796892 -3.4828e-06
7:137682073 C T 1.854905 -4.3737e-06
7:137684551 G A 0.154767 -2.2193e-06
7:137693583 A G 1.253590 4.4737e-06
7:137700523 T C 0.090968 -5.4688e-06
7:137717501 A G 0.027476 1.4539e-05
7:137732209 C A 1.353889 -2.5681e-06
7:137737546 T C 1.541121 -1.1192e-05
7:137738365 T C 0.036675 7.7166e-06
7:137740126 G A 0.054562 3.1164e-05
7:137744015 A C 0.184045 -6.8179e-06
7:137749862 C G 1.758205 -6.9124e-05
7:137758025 T G 0.119138 -3.5160e-05
7:137760427 T C 0.034451 1.2751e-05
7:137765427 T G 1.476620 -5.9651e-05
7:137772004 G C 0.056929 -3.1048e-05
7:137772627 C T 1.173038 -5.1413e-05
7:137775829 T C 0.088812 -2.0009e-05
7:137781437 A C 0.233505 2.5421e-06
7:137784687 A G 0.832149 -7.6390e-06
7:137789937 T G 0.057409 -3.2558e-05
7:137792420 G A 1.560931 -5.3277e-05
7:137796885 C A 0.052008 -8.5460e-06
7:137797102 C T 0.028810 -2.4827e-06
7:137801770 C A 0.367083 -2.3204e-05
7:137801915 A G 1.586040 -3.4185e-05
7:137812369 A C 1.741937 -4.8137e-05
7:137813127 T C 0.044205 1.2779e-05
7:137824500 G A 1.399808 -5.8694e-05
7:137828820 T C 0.096563 2.2256e-05
7:137835785 G A 1.468460 -4.8204e-05
7:137844012 G A 0.027534 -1.3706e-05
7:137847254 A G 0.274629 1.8052e-05
7:137848071 C T 0.844840 5.9082e-05
7:137848905 C T 0.358102 -2.3382e-05
7:137854455 T C 0.485261 -1.1887e-05
7:137856693 A G 0.591639 5.8184e-07
7:137864966 A G 0.268459 2.3446e-05
7:137865590 G T 0.115879 8.7067e-05
7:137866339 C T 1.863532 1.7602e-06
7:137869846 G C 1.659847 -6.9287e-06
7:137871779 T C 0.178835 -6.8842e-06
7:137873527 A G 0.914969 -8.9284e-06
7:137879781 A C 0.425391 1.1789e-04
7:137888939 C T 1.388123 3.7226e-06
7:137895316 A G 0.044919 4.8025e-05
7:137908522 G T 0.659565 -1.9698e-05
7:137909474 T C 0.030199 -5.5214e-05
7:137910058 C T 0.205006 3.0145e-05
7:137911070 G A 0.048067 1.7758e-05
7:137912951 T C 0.115337 -3.2558e-05
7:137916027 C T 0.104873 9.8024e-06
7:137917113 G C 0.064868 4.0851e-06
7:137917364 G A 0.577033 -4.9564e-05
7:137924096 G A 0.169247 -1.0572e-06
7:137929383 C G 0.886880 -6.8284e-06
7:137931977 A G 0.468382 -2.0366e-05
7:137932270 G A 0.562469 -8.0830e-05
7:137932689 C T 0.204818 1.5071e-05
7:137934757 A G 0.362643 3.9069e-06
7:137940651 A G 0.177975 -4.4969e-05
7:137942278 C T 0.050073 -4.5458e-05
7:137942487 T G 1.190738 4.0153e-05
7:137942779 A G 0.347696 7.4233e-06
7:137944146 T G 0.046899 2.1877e-05
7:137945850 T C 1.165751 -7.0798e-06
7:137946207 A G 0.670487 1.5007e-05
7:137951816 C T 0.102630 1.3484e-06
7:137958905 A G 1.180500 -3.0670e-05
7:137961524 T C 0.787992 -2.7294e-07
7:137962186 A G 0.401953 -3.0699e-05
7:137963580 A C 0.131677 -6.6433e-06
7:137970609 C T 0.663327 8.3126e-06
7:137973698 C T 0.642995 4.0480e-05
7:137974918 C T 0.022701 -4.9583e-06
7:137976868 T C 0.497566 6.7170e-05
7:137979927 A G 1.319578 -1.4760e-05
7:137984220 A G 0.054975 -1.8490e-05
7:137985801 G T 0.325125 -9.1968e-06
7:137992946 T G 1.250600 -3.5073e-05
7:137999804 C T 0.108966 -6.8301e-05
7:138002082 G A 1.611062 -2.7475e-05
7:138002175 C T 0.052138 -2.2334e-05
7:138006598 A G 0.027924 5.4185e-06
7:138023575 T G 0.382774 -1.2141e-05
7:138025978 A G 0.239185 4.4778e-06
7:138027736 A G 0.046363 -1.0207e-05
7:138030202 T G 0.065046 3.8329e-05
7:138032720 T C 0.033695 -2.9658e-05
7:138032862 T C 1.614068 -3.9458e-05
7:138040182 A G 0.044731 -1.6821e-05
7:138045053 A G 0.559304 1.6592e-05
7:138045486 G T 0.134027 5.7120e-06
7:138045795 A G 0.118937 -9.4505e-06
7:138046225 T C 0.361802 -8.8880e-05
7:138049387 G C 1.725929 6.6982e-06
7:138071567 C T 1.745631 -1.7100e-07
7:138081326 T C 0.090776 2.4704e-05
7:138081530 T C 0.679510 -4.1681e-05
7:138084513 T C 0.220729 9.8957e-06
7:138086495 G A 0.685853 -2.7961e-05
7:138092008 A G 0.652398 1.8307e-05
7:138092362 T C 0.676638 1.3572e-05
7:138092410 C T 0.083752 -3.4668e-05
7:138093957 G A 0.700637 1.3325e-05
7:138093986 A G 0.024435 5.8480e-05
7:138110210 G A 1.460524 3.3169e-06
7:138111632 A G 0.703072 1.2623e-05
7:138120024 C T 0.092396 -3.0581e-05
7:138120053 T C 0.084073 1.8264e-05
7:138130852 T C 0.169091 1.6583e-05
7:138138100 T C 0.548723 1.4114e-05
7:138153491 G C 0.098985 -4.2678e-08
7:138157390 G A 1.719551 -2.4561e-05
7:138158146 G A 0.099459 8.4256e-08
7:138162679 T C 0.080425 -1.1551e-05
7:138178222 G A 1.643826 -3.6348e-05
7:138186681 G A 0.256566 -1.6714e-05
7:138190709 G C 0.030245 9.6507e-06
7:138192926 T C 0.059454 -3.8373e-05
7:138194751 G A 1.910698 1.0064e-05
7:138199493 A G 0.100010 2.4047e-05
7:138226579 T C 0.594398 1.5170e-05
7:138230820 T C 1.645098 -3.2801e-05
7:138238844 A G 0.956383 -5.7897e-05
7:138240658 A G 0.056059 9.7602e-06
7:138265310 G A 0.283279 -6.0173e-05
7:138265337 G C 0.021562 -1.8971e-05
7:138276634 T C 0.662979 -8.4308e-06
7:138279083 C T 1.453909 -2.2991e-06
7:138292941 G A 0.461112 5.6399e-05
7:138296187 C T 1.364902 2.2413e-05
7:138297714 A C 0.396390 7.3930e-05
7:138301034 C T 1.230622 5.8688e-06
7:138305806 C T 0.629703 -3.7475e-05
7:138309274 G A 0.249520 -3.4576e-06
7:138312122 C A 1.514074 -4.1646e-05
7:138312350 T C 0.035214 -2.5344e-06
7:138312389 T C 0.081438 4.9330e-05
7:138313295 T C 0.066423 -1.7507e-08
7:138314555 T C 1.683123 -4.7760e-05
7:138314780 A C 0.168682 2.9546e-05
7:138315876 T C 0.158309 2.4505e-05
7:138318958 A G 0.101387 2.9696e-05
7:138320323 G A 1.603944 2.4236e-06
7:138324045 C T 0.060333 -2.1546e-05
7:138324481 A C 1.549629 -1.1667e-05
7:138329354 G A 1.707249 -2.6552e-06
7:138331008 A G 0.106216 2.6022e-05
7:138335246 T C 0.333236 -7.7348e-06
7:138341179 T C 0.028044 -4.8435e-06
7:138341367 C T 0.075894 2.4521e-05
7:138343936 G A 0.684489 2.7070e-05
7:138346796 T C 0.056335 -3.1214e-05
7:138348863 G T 0.059668 1.8817e-05
7:138353187 G A 0.898078 4.4801e-05
7:138353351 T C 0.032066 -4.3913e-06
7:138354228 T A 0.092590 1.2179e-05
7:138355796 G A 0.156202 3.1487e-05
7:138358456 G A 0.804786 3.8202e-05
7:138364652 T C 0.416108 6.5624e-05
7:138367004 G A 0.839793 4.6514e-05
7:138369207 A G 0.085696 -1.0970e-05
7:138371246 C T 0.042751 1.3407e-05
7:138371682 C T 0.357515 1.0500e-05
7:138373598 G A 0.878976 2.4359e-05
7:138375927 T C 0.060885 1.5243e-05
7:138376184 A C 0.776664 2.0810e-05
7:138376944 C G 0.501357 1.5748e-05
7:138377612 C A 0.068130 -2.8914e-05
7:138383537 T C 0.072960 3.7427e-05
7:138384188 C A 0.207541 -7.0954e-06
7:138384420 A G 0.058821 -2.2737e-05
7:138385419 A G 0.062667 9.2886e-06
7:138385741 C A 0.256459 6.4536e-05
7:138386589 T C 0.546081 -2.5789e-05
7:138391596 G A 0.562839 -4.3164e-05
7:138397094 A G 0.122124 5.0062e-05
7:138397297 G A 0.934249 1.4620e-05
7:138397667 G A 0.257021 4.4169e-05
7:138398347 C T 0.387824 2.4522e-05
7:138399034 G C 1.074511 -2.6316e-05
7:138399040 C T 1.288301 -1.5709e-05
7:138399483 T C 0.556218 4.8093e-05
7:138400796 T C 0.724715 -3.3196e-05
7:138401167 C T 0.221008 -7.7967e-06
7:138403464 C T 1.434227 1.3213e-05
7:138404117 G A 0.043458 -2.3084e-05
7:138406368 T C 1.430442 1.0758e-05
7:138409421 T C 0.516223 -4.0444e-05
7:138411332 G C 0.137642 5.9922e-06
7:138411425 T C 1.464147 2.0479e-05
7:138411712 C T 0.214101 3.0980e-05
7:138413753 A G 1.404170 1.3056e-05
7:138416155 A G 0.921905 4.2842e-05
7:138417159 C A 0.094655 -3.7056e-05
7:138417718 G A 1.419919 5.5805e-05
7:138417791 G A 0.094671 -4.0520e-05
7:138419932 G A 1.478032 1.0018e-05
7:138423421 T G 0.051437 1.4231e-05
7:138423974 T C 1.065137 2.7885e-05
7:138426820 C T 0.315855 1.0922e-05
7:138433112 G C 1.024691 1.0163e-05
7:138433506 C A 0.521049 2.3549e-05
7:138434384 T C 0.036688 3.5468e-05
7:138436789 C A 0.380797 1.3568e-05
7:138439800 C A 0.048817 2.4913e-05
7:138440260 T C 0.363591 -4.1309e-06
7:138442596 C T 1.254421 8.2573e-06
7:138444279 A G 1.815410 9.5928e-06
7:138445267 G A 1.412541 9.9050e-06
7:138452440 C T 0.167167 -4.8279e-06
7:138453246 T C 0.213150 7.1352e-06
7:138454432 T C 0.097024 2.1080e-05
7:138455988 G A 1.447573 -1.7137e-05
7:138457379 C G 1.448193 -1.6880e-05
7:138462020 C T 0.285970 1.3144e-05
7:138462487 T C 0.153047 2.3961e-05
7:138463412 G A 1.132271 3.2214e-05
7:138463724 G T 1.528047 1.0469e-05
7:138466754 G T 0.135611 9.6097e-06
7:138473180 C A 1.048119 -3.3071e-05
7:138480932 A G 0.042384 4.8896e-05
7:138481494 G C 0.313579 4.8752e-05
7:138481549 C T 0.050005 5.1818e-05
7:138483581 T C 0.942656 2.6544e-05
7:138484781 T C 0.250789 -1.2938e-05
7:138486096 C G 1.228100 1.2982e-05
7:138489883 A G 1.178481 2.7200e-06
7:138493368 T C 1.242953 9.8622e-06
7:138499661 A C 0.903216 2.8383e-05
7:138504692 A G 0.022270 -2.5064e-05
7:138506241 C T 0.273753 -1.8771e-05
7:138506652 T C 0.048577 1.9826e-05
7:138509405 C T 0.839737 3.0813e-05
7:138512275 A G 0.036107 3.0387e-05
7:138519610 G A 0.304900 5.2687e-06
7:138525605 C T 1.372988 1.7069e-05
7:138532408 C T 0.332668 -1.7981e-05
7:138539759 T C 0.038213 -2.9074e-05
7:138544500 T C 0.672204 9.6850e-06
7:138544653 T C 0.113851 2.6029e-07
7:138547919 T C 0.060268 -4.4261e-06
7:138549075 A G 0.179731 9.7211e-06
7:138560547 A T 0.025236 -1.2254e-06
7:138564140 A G 0.068208 1.9527e-05
7:138565917 A G 0.024214 2.1373e-05
7:138568430 A G 0.148682 2.6103e-06
7:138569173 T C 0.607901 1.3472e-05
7:138569594 A G 0.136834 -2.7601e-06
7:138573784 C G 0.025795 5.4759e-05
7:138577911 G T 0.452763 1.2517e-05
7:138580906 T C 0.115873 -1.4132e-05
7:138583840 A C 1.384608 1.8745e-05
7:138588410 C T 0.039550 -2.5340e-06
7:138589842 A G 0.078169 -1.6662e-05
7:138590990 A C 0.379960 -1.5242e-05
7:138593271 A G 0.056516 2.4376e-06
7:138596064 A G 0.888230 -7.2313e-06
7:138597036 G A 0.600111 -5.5665e-05
7:138599302 T C 0.039239 2.2174e-05
7:138600146 T C 0.473040 -4.1650e-05
7:138601706 A C 0.131015 -1.5759e-05
7:138601826 A G 0.655751 -1.2631e-05
7:138602071 G A 0.131385 -1.8865e-05
7:138602417 A G 0.636782 -8.5341e-06
7:138602523 C T 0.769826 -1.9752e-05
7:138602916 C G 0.467743 -3.1859e-05
7:138603282 C T 0.369936 1.9183e-05
7:138608476 C T 0.750042 5.7472e-06
7:138617682 T C 0.193938 -6.3959e-06
7:138618114 T C 0.324544 1.1607e-05
7:138620876 A G 0.395926 2.9822e-05
7:138622450 T C 0.221044 3.8481e-06
7:138624121 G T 0.114841 2.9058e-05
7:138627951 A G 0.032325 1.5405e-05
7:138630058 T C 0.022020 1.2028e-05
7:138633120 G A 0.716198 1.5257e-05
7:138634509 G A 0.131644 -1.4989e-06
7:138636307 G A 0.372377 -1.0988e-05
7:138636475 A G 0.163908 3.0737e-06
7:138638991 A G 0.543903 -1.2358e-05
7:138641969 C G 0.087439 -4.8770e-06
7:138643428 T C 0.438865 -2.6030e-05
7:138645488 G A 0.784084 1.2082e-06
7:138647227 G T 0.344353 3.0703e-05
7:138652302 T C 0.045912 3.6838e-06
7:138658805 A G 0.193922 -8.6738e-06
7:138663001 T G 0.508793 -1.3775e-05
7:138668360 A G 0.084564 -2.0616e-05
7:138668829 G A 0.520725 -1.1422e-05
7:138669173 C T 0.053822 -5.9648e-06
7:138674893 T C 0.479418 4.8760e-06
7:138681729 A G 0.025019 2.8471e-05
7:138692264 A C 0.617775 -9.8413e-06
7:138692674 T C 0.043523 8.4769e-06
7:138692806 T C 0.441062 5.7685e-06
7:138696170 T G 0.030332 1.8659e-06
7:138699590 C T 0.080286 7.4595e-07
7:138708849 T C 1.073758 -9.6491e-06
7:138713476 T C 0.175953 -2.3487e-05
7:138717039 G A 1.036087 -1.0188e-05
7:138719929 G A 0.031274 2.1282e-06
7:138721901 T C 1.011640 -1.3173e-05
7:138725017 A G 0.076731 -2.7830e-05
7:138730608 G A 0.093483 -7.1144e-07
7:138730730 C A 0.037811 7.6755e-06
7:138732457 A G 0.967886 -1.0252e-05
7:138732497 A G 0.999253 -6.3588e-06
7:138739156 T C 0.020462 1.4610e-05
7:138740037 C G 1.104753 1.8819e-05
7:138740240 C T 1.147682 2.7535e-05
7:138740792 G A 0.044620 1.3049e-05
7:138742862 C T 0.682613 3.9138e-05
7:138742981 C A 0.266956 -1.1020e-05
7:138758992 G A 0.379596 7.6518e-05
7:138764233 T C 0.254762 6.3155e-05
7:138765600 T C 0.139194 2.5680e-06
7:138765933 T G 0.144498 -9.4409e-06
7:138773011 T C 0.285805 -7.7740e-06
7:138773301 G A 0.046217 7.2853e-06
7:138780350 A G 0.434824 3.2234e-05
7:138787195 A G 0.437709 3.6617e-05
7:138796224 G C 0.223569 1.0585e-04
7:138800139 C T 0.054494 -4.0827e-05
7:138800342 T C 0.069516 1.8870e-05
7:138801871 T C 0.367067 7.8947e-05
7:138805315 A G 0.075433 6.6269e-07
7:138816604 T C 0.071061 8.9786e-06
7:138816717 G C 0.490834 4.3080e-05
7:138851379 T C 0.073008 -5.8988e-06
7:138857309 T C 0.053767 1.7181e-06
7:138858855 A G 0.089887 1.2627e-05
7:138867459 C T 0.107259 6.2540e-06
7:138872345 A C 0.107726 7.3593e-06
7:138874416 G C 0.180358 2.3712e-05
7:138890154 C G 0.075624 -2.5482e-05
7:138907076 A G 0.062826 -1.1096e-05
7:138916955 T C 0.484358 -9.8253e-06
7:138923064 G A 0.049294 4.3796e-05
7:138929093 A G 0.158276 1.1386e-05
7:138934372 T C 0.120589 1.4156e-05
7:138953332 T C 0.408974 3.7932e-06
7:138954446 G A 0.164313 1.9179e-05
7:138983044 A G 0.065442 -2.0915e-05
7:138990441 T G 0.122751 -2.3397e-05
7:138993919 G A 0.041258 -5.0965e-06
7:139003602 A C 0.396306 -2.4911e-05
7:139006263 A G 0.046058 -3.3448e-07
7:139010660 T C 0.398117 -1.7987e-05
7:139013871 A G 0.233281 -2.1344e-06
7:139021214 A G 0.047396 1.0340e-05
7:139025833 G A 0.049158 2.1528e-05
7:139035336 T G 1.057370 1.5604e-05
7:139037580 A G 0.054254 9.1561e-06
7:139043349 A G 0.047837 2.3915e-05
7:139054107 A G 0.605512 1.8869e-05
7:139073591 C T 0.028239 1.1325e-05
7:139079385 T G 0.455681 -1.0250e-06
7:139083849 A C 0.164726 1.6927e-05
7:139090315 T G 0.041439 1.7189e-05
7:139107563 T C 0.023542 1.3596e-05
7:139118825 C T 0.041735 -8.1714e-06
7:139120395 T C 0.351292 -4.5385e-05
7:139124265 A C 0.069461 3.5653e-05
7:139136416 G A 0.478522 -1.3168e-06
7:139138703 T C 0.046363 4.7357e-05
7:139138950 G C 0.272708 -2.3970e-07
7:139139260 A G 0.205656 -2.1309e-05
7:139140976 C T 0.028002 2.0015e-05
7:139142768 A G 0.457158 9.2167e-06
7:139152110 C G 0.239863 1.5521e-05
7:139156006 A T 0.085417 -6.0326e-06
7:139156887 G A 0.179845 -7.0520e-06
7:139163463 G A 0.982697 -1.5441e-05
7:139163618 T C 0.710502 -5.8268e-06
7:139163697 A G 0.080055 1.3921e-05
7:139164345 A C 0.385159 -2.2736e-05
7:139166764 T C 0.081279 3.3638e-06
7:139168873 T G 0.115860 3.5690e-06
7:139170915 A G 0.254145 1.2228e-05
7:139171636 C A 0.546789 9.9578e-06
7:139173387 G A 0.030355 -8.8285e-08
7:139176178 C T 1.731817 -1.7324e-05
7:139180317 G A 0.363033 -6.9508e-06
7:139182092 A G 0.300463 2.1255e-05
7:139184223 A G 1.616665 -1.5628e-05
7:139185749 T C 1.053420 -2.0997e-05
7:139187531 C T 0.152830 3.5885e-06
7:139188055 T G 0.270815 2.1910e-05
7:139192845 C T 1.656608 -9.3239e-06
7:139194712 C T 0.346706 5.0569e-05
7:139194878 G A 0.031491 3.0587e-05
7:139194988 C G 0.149444 4.2988e-05
7:139197010 C A 0.611403 6.7604e-06
7:139200308 T G 0.071097 4.3059e-05
7:139200351 A G 0.062310 6.1011e-05
7:139206634 C T 0.060794 5.6590e-05
7:139219276 A G 0.121962 2.0242e-05
7:139225421 A C 0.036344 -1.0257e-05
7:139231393 C T 0.354253 1.5220e-05
7:139235814 C T 0.069834 4.7222e-05
7:139235826 C T 0.297013 -3.5661e-06
7:139240471 T C 1.168465 -2.3030e-05
7:139242446 G A 0.122127 2.9738e-05
7:139246987 T C 0.099991 3.1938e-05
7:139249414 A G 0.067640 -1.1963e-05
7:139263715 A G 0.211634 -1.5646e-05
7:139263829 T C 0.336855 -4.7868e-05
7:139265010 T C 0.070016 5.2551e-05
7:139272343 A G 0.104425 1.6018e-05
7:139288937 T C 0.028242 9.9214e-06
7:139297574 A C 0.531887 3.8586e-05
7:139301012 G A 0.260078 5.2147e-07
7:139306820 C T 0.029563 7.1773e-06
7:139315798 T C 0.024863 1.2147e-05
7:139316360 T C 0.201436 -2.8038e-05
7:139316749 T C 0.046584 -1.1183e-05
7:139319016 A C 0.170068 3.7335e-06
7:139326552 T C 0.777839 5.2514e-05
7:139329324 C T 0.044341 -2.0141e-05
7:139330698 A C 0.523302 1.8475e-05
7:139331850 G A 0.230626 3.8436e-07
7:139333338 G T 0.663911 6.8062e-06
7:139334098 C T 0.243508 -1.3440e-05
7:139335837 T G 0.076131 2.0197e-05
7:139339470 T C 1.687398 -1.2770e-06
7:139339845 G A 0.060395 5.9821e-06
7:139341566 T C 0.047613 4.1041e-06
7:139344695 C A 0.102013 -5.5311e-06
7:139348296 T C 0.242937 -1.4794e-05
7:139348866 A G 0.549713 1.8868e-06
7:139351950 A C 0.368525 -7.9852e-06
7:139353481 G A 0.063209 2.1507e-05
7:139353761 G C 1.269072 3.6542e-05
7:139354235 G C 0.861699 1.5863e-05
7:139354337 T C 1.174473 1.1949e-05
7:139354457 C A 0.141550 4.2383e-06
7:139357039 C G 0.101542 4.7200e-06
7:139359432 C T 1.235748 8.1993e-06
7:139359730 T C 1.609612 8.4424e-05
7:139360753 A G 0.042498 2.1858e-05
7:139369736 A G 0.055961 2.4796e-06
7:139373424 A G 0.060583 1.9206e-05
7:139374012 C T 0.925898 -1.2180e-05
7:139377424 C T 0.103061 2.3182e-05
7:139379164 T C 0.368443 -8.0757e-05
7:139414982 G A 1.902239 2.8944e-06
7:139415775 C G 0.381641 -7.4449e-05
7:139415943 A G 0.325855 -8.9416e-05
7:139425815 T C 0.136315 6.6426e-05
7:139427442 T C 0.058204 5.0925e-06
7:139437466 T C 0.167653 -4.3720e-05
7:139444024 T C 0.055965 9.3642e-06
7:139447377 C A 0.056679 5.2636e-06
7:139454843 G A 0.384105 -8.9453e-05
7:139455078 A G 0.069750 3.9243e-06
7:139462571 A G 0.029560 3.1336e-07
7:139497679 T C 0.059194 7.5350e-06
7:139502073 T C 1.134575 -2.1263e-05
7:139506580 T C 0.803777 -6.7448e-06
7:139507568 C A 1.178056 -3.1755e-05
7:139512532 T C 0.055452 -7.3185e-06
7:139516708 G C 0.289038 9.8686e-06
7:139520944 A G 0.801829 8.3727e-06
7:139524364 T C 0.086339 -3.0332e-05
7:139525212 A G 0.298337 1.3324e-05
7:139538679 C T 0.083291 -1.3788e-05
7:139539833 C T 0.264853 -2.4773e-05
7:139542268 T G 1.020656 -2.3651e-05
7:139546785 T C 0.100549 1.3367e-04
7:139553641 C T 1.444863 -1.1542e-05
7:139561683 T C 0.032757 -1.9493e-05
7:139569545 G C 0.027086 2.9764e-07
7:139571767 C T 0.037853 3.1327e-05
7:139574561 T C 0.028852 -4.1946e-05
7:139586258 C G 0.097209 4.2047e-05
7:139586665 T C 0.082480 -5.8367e-06
7:139587509 C A 0.791375 -2.6431e-05
7:139595826 T C 0.026135 -5.5246e-06
7:139602499 C T 0.446210 -5.0036e-07
7:139611722 A G 0.076391 4.2418e-06
7:139613164 G A 0.069136 5.5089e-06
7:139617918 T C 0.045662 1.4601e-05
7:139618209 G T 0.070201 3.5241e-06
7:139618890 C T 0.110274 2.9461e-05
7:139623170 A G 1.350270 2.5091e-06
7:139635469 G A 1.979658 2.6042e-05
7:139638545 C T 0.111403 7.2803e-05
7:139639293 C G 0.036636 -1.3125e-05
7:139641247 T C 1.329007 -1.2096e-06
7:139652440 T C 0.037914 -1.2647e-06
7:139653612 C T 1.791589 8.4123e-06
7:139657049 G A 0.193175 -8.1834e-06
7:139657221 C T 0.828922 3.3304e-06
7:139658582 T C 1.569405 7.3483e-06
7:139662072 C T 0.075589 -1.4607e-05
7:139664675 A C 1.675911 -1.5644e-05
7:139667271 A G 0.212426 -1.0813e-05
7:139670494 T G 1.780274 -5.1793e-06
7:139671117 A T 0.639343 -2.3111e-05
7:139675510 C T 0.378450 -1.8073e-05
7:139676355 T C 0.026681 1.3728e-05
7:139677602 A G 0.024870 1.8878e-05
7:139682643 C T 1.160788 4.1711e-07
7:139683674 T G 0.154397 6.6944e-06
7:139684043 G T 0.509549 3.2927e-05
7:139685543 G A 1.913567 1.4602e-05
7:139686029 C T 0.038979 -2.9270e-05
7:139687184 T C 0.482739 5.1582e-05
7:139687251 C T 0.690634 -2.1511e-05
7:139688004 A G 1.544588 -2.3567e-05
7:139688645 C G 0.120034 -1.4251e-05
7:139694500 T C 1.048635 1.9212e-05
7:139695144 G A 0.627084 -7.0269e-06
7:139702440 T C 0.440825 -9.2112e-06
7:139704563 C A 0.469953 -1.3404e-05
7:139707528 T C 0.066900 -1.9143e-05
7:139710148 T C 0.644851 -2.5328e-06
7:139710351 T A 1.925213 -5.6751e-06
7:139711366 C A 0.025795 -2.4394e-05
7:139713109 C G 0.088536 3.6279e-05
7:139715641 A G 0.044533 -2.5930e-05
7:139715645 A C 0.044461 -3.2688e-05
7:139718009 A G 0.024516 3.5527e-06
7:139719439 G C 0.398633 8.0190e-06
7:139720343 G A 0.052057 -2.6932e-05
7:139721858 A G 0.088397 -1.8042e-05
7:139722587 G A 0.032491 -1.4627e-05
7:139723596 A G 0.172944 -1.7584e-06
7:139727781 C T 0.029070 3.7882e-05
7:139728552 C G 0.028313 -1.4129e-05
7:139728584 C A 0.394368 1.9609e-05
7:139731345 G C 0.044146 -2.2931e-05
7:139734069 T C 0.085381 1.0212e-05
7:139736797 C T 0.130794 -7.3325e-05
7:139736834 A G 0.210505 1.5671e-05
7:139738367 G A 0.091909 1.3225e-05
7:139740313 T C 0.200725 3.8906e-05
7:139746793 T C 0.084878 -3.3687e-05
7:139754451 C T 0.763512 -3.1724e-06
7:139757712 A C 0.100228 -1.6968e-05
7:139759334 A G 0.072223 6.8836e-06
7:139759620 T C 0.083924 -8.5224e-06
7:139763419 T C 0.221141 2.6504e-05
7:139763536 G A 0.590474 -7.2224e-06
7:139770185 T C 0.174746 -2.0594e-05
7:139770813 A G 0.673058 4.1367e-06
7:139771998 G T 0.554559 5.7058e-06
7:139773410 T G 1.084359 -1.5727e-05
7:139785820 A G 0.074041 -8.6773e-06
7:139786498 T C 0.027271 4.3750e-06
7:139788077 C T 0.029712 -2.6657e-06
7:139796335 C T 0.044452 -5.6412e-07
7:139797012 A T 0.044812 3.6212e-05
7:139809524 G A 0.028333 -8.2359e-06
7:139818822 C T 0.045786 2.6890e-05
7:139822909 T C 0.075274 -4.9074e-05
7:139834680 T C 0.842967 -1.5151e-05
7:139842630 C T 0.024334 -1.5244e-06
7:139846749 C T 0.244287 1.1883e-06
7:139848444 A C 1.674320 -1.8222e-05
7:139849783 G A 0.055939 -1.8152e-05
7:139851684 C T 0.196853 7.6729e-07
7:139855216 C T 0.215653 1.5368e-05
7:139858280 G A 0.648409 -1.9966e-05
7:139861829 C A 0.067847 -1.4560e-05
7:139867162 A C 0.565861 -3.1506e-05
7:139874073 G A 0.037970 3.5011e-05
7:139887928 G A 0.089870 1.0953e-05
7:139903841 G A 0.045085 7.0439e-06
7:139910311 A G 0.021987 -5.7605e-07
7:139911735 C T 0.161879 -3.5160e-07
7:139911944 C A 0.273101 1.4471e-05
7:139915120 C T 0.103169 5.5449e-05
7:139922860 T C 0.064741 5.4564e-06
7:139926088 C T 0.935262 -1.8174e-05
7:139930191 A G 0.336586 -3.7135e-05
7:139932189 T C 0.135137 5.0566e-06
7:139933177 C T 0.044143 2.4189e-06
7:139934683 C T 0.116535 -1.6134e-05
7:139935443 C G 0.256618 -3.4820e-05
7:139936877 G T 1.269160 5.3573e-06
7:139936997 C T 1.268946 1.2924e-05
7:139937237 G A 1.424210 9.2016e-07
7:139937367 C T 0.045091 7.1159e-06
7:139939171 T C 0.086917 -3.6117e-06
7:139939203 C T 0.625889 -4.3168e-05
7:139939328 T C 0.034659 1.1050e-05
7:139942889 T C 1.404612 -2.8188e-06
7:139943267 T C 0.877305 -1.7466e-05
7:139946607 T C 0.188021 -1.9164e-05
7:139956916 G A 0.162278 3.9806e-06
7:139956987 T C 0.174129 1.5362e-05
7:139958544 C T 1.003999 -1.1312e-05
7:139958670 A G 0.067315 6.6893e-06
7:139960250 A G 0.026616 -8.7072e-06
7:139960777 A G 0.063368 -1.1209e-05
7:139963092 G T 0.384948 -5.1854e-07
7:139964717 T C 0.175859 -8.6859e-06
7:139966600 A G 1.493528 -3.9978e-05
7:139969443 C T 1.738127 -2.5800e-05
7:139970775 A G 1.093931 -1.9262e-05
7:139972328 A G 0.530050 -8.2967e-05
7:139975028 A G 0.188738 1.6423e-05
7:139977077 T C 0.038061 -1.5010e-05
7:139982184 T C 0.143203 4.0751e-05
7:139983951 G A 0.421535 -5.5059e-05
7:139985815 T C 0.046944 4.0410e-05
7:139988371 A G 0.475663 -1.1884e-06
7:139995054 A G 0.256988 -7.6204e-06
7:140001434 G A 0.164930 -2.1866e-05
7:140002317 G A 0.990928 -2.1717e-05
7:140010249 C T 0.121920 4.0598e-05
7:140012458 A C 0.148451 7.2847e-06
7:140012727 T C 1.757748 -2.0014e-05
7:140025370 G A 0.256524 -4.7684e-06
7:140030836 A G 0.175752 -1.2435e-05
7:140031652 C T 0.057536 2.4635e-05
7:140034742 T A 0.151437 1.6701e-05
7:140035669 G T 0.958421 -9.3980e-06
7:140036513 G A 0.064891 -3.0870e-06
7:140040330 C T 0.253389 2.6037e-05
7:140045011 T C 0.026836 3.1002e-05
7:140045272 G A 0.189615 8.7274e-06
7:140046214 T C 0.059850 -5.4796e-06
7:140049292 G A 0.259212 1.9004e-05
7:140058376 A G 0.160227 7.4961e-06
7:140060150 C A 0.075511 -4.8676e-05
7:140066411 T G 1.124542 -1.9279e-05
7:140070012 T C 0.189339 1.5648e-05
7:140079971 T G 0.179033 4.8773e-05
7:140080087 G C 0.920276 -2.0616e-05
7:140092457 G T 0.387100 2.5710e-05
7:140102216 A G 0.789784 -1.7400e-05
7:140102351 A G 0.818824 8.0306e-06
7:140104062 A G 0.049223 -1.1730e-05
7:140104346 G T 0.079571 3.5569e-05
7:140104716 A G 0.054387 -1.6501e-05
7:140106126 C T 0.207684 3.5407e-05
7:140110677 A G 0.893943 -1.5490e-05
7:140114547 G C 0.093363 4.4949e-05
7:140116587 A G 0.146929 -3.2396e-05
7:140122339 G A 0.570178 -5.2548e-05
7:140125750 C T 0.553592 9.9937e-05
7:140130663 C T 0.379921 -4.8264e-05
7:140151469 G T 0.239088 -1.1042e-05
7:140155296 C T 0.239714 -9.0248e-06
7:140156723 A G 0.194584 -3.1093e-05
7:140160746 T G 0.098845 -1.3787e-06
7:140165986 A C 0.095632 -3.0639e-05
7:140173170 G A 0.525256 -5.3329e-05
7:140179818 T C 0.041946 -2.1963e-05
7:140182268 T C 0.284364 -6.1771e-06
7:140183878 T C 1.947879 -3.9591e-05
7:140184676 C T 0.342779 1.3637e-05
7:140185254 C G 0.072875 -1.6610e-05
7:140185397 G A 0.632462 4.4687e-06
7:140188961 G A 0.337514 -2.1335e-05
7:140192795 T C 1.183568 3.9998e-06
7:140197401 T C 1.947830 -4.2370e-05
7:140201459 T C 0.324433 -4.3659e-05
7:140201968 G A 0.052569 -5.6511e-05
7:140204278 A C 1.830331 3.9323e-05
7:140209941 A G 0.855174 -6.4499e-06
7:140213880 C T 0.915956 -2.9573e-06
7:140216558 C A 1.007569 3.8976e-05
7:140217670 T C 0.658633 -1.0388e-04
7:140218902 G A 0.061025 -7.1484e-07
7:140219427 T C 0.179283 1.0988e-05
7:140219753 C T 0.036613 -2.1763e-05
7:140225750 A G 0.873030 -4.3017e-05
7:140226609 A G 0.284331 -2.8373e-05
7:140227293 G A 0.171389 7.5709e-06
7:140227473 A G 0.801865 -8.5657e-05
7:140228118 G T 0.421529 -1.9424e-05
7:140231130 A C 0.155482 1.1462e-05
7:140234597 A G 0.075491 -1.5535e-06
7:140238006 C T 0.259958 -2.2717e-05
7:140238185 T G 0.078620 -5.4189e-06
7:140242072 C G 0.356739 2.7156e-05
7:140244560 T C 0.624546 -4.3615e-05
7:140252662 T C 0.240483 4.2835e-05
7:140270772 T C 0.175489 -5.8526e-05
7:140276997 G T 0.813203 -1.1388e-04
7:140287598 A G 0.036996 4.8354e-06
7:140288154 A G 0.038061 -4.2126e-07
7:140294404 G A 0.036730 2.1800e-06
7:140296401 T C 0.634121 -2.3576e-05
7:140301731 T G 1.877840 6.7529e-06
7:140304339 A G 0.080821 7.0805e-06
7:140319232 C T 0.040229 8.7053e-06
7:140320313 A C 0.152456 2.3181e-06
7:140320408 A G 0.094492 -1.9955e-05
7:140321411 C T 0.591441 -2.5110e-05
7:140330281 T G 1.132410 -4.2472e-05
7:140330333 T C 0.803199 -5.4966e-05
7:140334130 G A 0.077848 -1.0428e-05
7:140334268 C T 0.028080 -4.9794e-05
7:140349421 G T 0.079705 -4.5637e-06
7:140351925 C A 0.124010 4.3861e-05
7:140357961 G A 0.148987 -3.0385e-05
7:140358351 A G 0.058123 2.2166e-05
7:140358369 T C 1.877876 4.5650e-05
7:140374049 C T 0.199690 -4.2041e-05
7:140382156 C T 0.269391 -3.9264e-05
7:140389888 A G 0.128759 -2.3325e-05
7:140392606 G A 0.076582 -3.7091e-06
7:140394587 T C 0.129317 -2.5676e-05
7:140417863 T C 0.043598 -3.7595e-05
7:140420509 C T 0.139726 -1.8910e-05
7:140423566 G A 0.041517 -1.7732e-05
7:140453383 C T 0.045860 3.6333e-05
7:140472846 T C 0.061051 -1.1321e-05
7:140473446 C T 0.122137 -3.4538e-05
7:140474894 T C 0.081590 2.6248e-05
7:140490207 C T 0.255339 1.6260e-05
7:140499107 T C 1.129638 3.2188e-05
7:140529830 C A 0.100770 3.0837e-06
7:140531165 A G 0.055896 1.1379e-05
7:140532353 T G 0.027979 -2.4511e-05
7:140538991 C T 0.679514 1.9060e-05
7:140539665 G A 0.264937 1.0545e-05
7:140560822 C A 0.142959 2.1088e-05
7:140562164 G C 0.045526 -2.1358e-05
7:140564017 T C 0.059691 3.2259e-06
7:140588359 A G 0.031660 9.0306e-06
7:140614921 A C 0.221904 -2.9798e-05
7:140616832 C A 0.050155 3.0079e-05
7:140629408 C T 0.268005 4.6250e-06
7:140633481 G A 0.155910 -4.5960e-05
7:140638895 G A 0.122871 -3.3485e-05
7:140641239 T C 0.178507 3.6078e-05
7:140651523 A G 0.328838 8.9968e-05
7:140667768 T C 0.149211 8.3585e-05
7:140667778 A G 0.072612 3.1136e-05
7:140676153 A G 1.555987 -2.0636e-05
7:140677865 T C 0.027271 -3.9099e-05
7:140687353 A G 0.085339 -1.0606e-05
7:140690428 T C 0.070081 -1.0168e-06
7:140690552 G T 0.048889 6.3400e-06
7:140696374 G A 1.569753 -1.3021e-05
7:140700418 G A 0.386497 4.8207e-05
7:140702871 A G 1.708999 2.4611e-05
7:140705670 A G 0.081084 2.6267e-05
7:140710641 T C 0.074034 4.2307e-05
7:140754785 T C 0.244011 -2.3397e-05
7:140755536 C T 0.024266 -7.9459e-05
7:140767950 G A 1.811992 -7.7089e-05
7:140774467 G C 1.464263 -5.4222e-06
7:140778424 A G 0.096109 -2.3405e-05
7:140795298 G A 0.259465 -1.2996e-05
7:140795825 T C 0.028145 -9.1453e-06
7:140800262 G A 0.171714 1.1496e-05
7:140802330 G A 0.082639 1.6609e-05
7:140803520 G A 0.511795 -2.3727e-05
7:140810670 A G 0.308821 -1.2646e-05
7:140813017 A G 0.967964 -1.4457e-06
7:140813472 C A 0.111049 -7.1951e-06
7:140813843 A C 0.061765 1.0700e-05
7:140814407 A G 0.047363 5.2411e-06
7:140819553 G A 0.474420 -3.9265e-06
7:140821076 G A 0.029284 -2.0192e-05
7:140852123 A G 0.029939 -1.9865e-05
7:140852956 G A 0.058055 2.9208e-06
7:140865752 T C 1.433302 -7.0957e-06
7:140876571 A G 0.039476 6.9849e-06
7:140888195 C T 0.058370 1.7801e-05
7:140888321 G C 0.056627 9.0688e-06
7:140892661 T C 0.043244 3.0225e-05
7:140893068 T G 0.062787 8.1728e-06
7:140900699 A G 0.231486 -8.7602e-06
7:140901102 A G 0.070253 -9.3806e-06
7:140901843 T C 1.429822 -7.5886e-06
7:140905396 C A 1.931831 -3.0960e-05
7:140906331 A G 1.407010 -2.7528e-05
7:140914659 A G 1.497614 -2.6275e-05
7:140918672 A C 1.653021 -4.3692e-05
7:140923630 C T 0.739980 -5.7652e-06
7:140928230 A G 0.077403 1.2774e-05
7:140935439 G A 0.058233 4.7216e-06
7:140941078 T C 1.638337 -3.7444e-05
7:140944347 C T 0.049499 3.5956e-06
7:140955752 A G 0.780783 1.6505e-05
7:140960415 A G 0.031501 2.5800e-05
7:140966423 G A 0.069584 6.2048e-06
7:140967168 G A 0.028661 -2.0922e-05
7:140973900 C T 0.063290 -1.5995e-05
7:140974888 G T 0.097531 -1.8271e-05
7:140979971 T C 0.071752 2.0005e-05
7:140982449 G A 0.168150 1.7417e-05
7:140984637 A G 0.035230 -1.5860e-05
7:140988611 A G 1.063544 1.0513e-05
7:140992346 A G 0.022315 2.8696e-05
7:140996913 A G 0.746913 5.9118e-06
7:141007010 G A 1.281582 -2.1804e-05
7:141010422 A G 0.309412 -1.9908e-05
7:141012425 G A 0.057536 2.8784e-05
7:141017161 G T 0.457960 1.6133e-05
7:141020953 C T 0.043215 -1.0471e-05
7:141021626 C T 0.395407 -6.4511e-06
7:141022384 G A 0.151476 1.9714e-05
7:141028601 T C 0.175268 -1.9878e-06
7:141034192 C T 0.434464 2.6262e-06
7:141034630 C T 0.043994 2.1850e-05
7:141034722 T C 0.040232 1.1016e-04
7:141035575 A G 0.082360 -1.1545e-05
7:141035932 T C 0.032747 6.1916e-06
7:141036031 A G 0.050804 -8.4853e-06
7:141036526 G A 0.085411 8.0259e-06
7:141056790 C T 0.395332 8.6425e-06
7:141064942 C T 0.715546 1.9996e-05
7:141066864 G A 0.072275 8.2825e-06
7:141069477 G A 0.080886 3.8947e-05
7:141070193 G A 0.166203 5.2824e-06
7:141070218 A G 1.066520 -4.4938e-06
7:141076436 A G 0.024340 -1.7438e-05
7:141080338 T C 0.388516 -5.5377e-06
7:141085514 G A 0.495303 1.9012e-05
7:141086181 G T 0.038359 -1.2747e-05
7:141086699 C T 0.106632 4.3504e-05
7:141090367 A G 0.059613 2.1457e-05
7:141091985 T C 0.052310 -1.2289e-05
7:141101947 T C 0.048269 -1.7698e-05
7:141102724 T C 0.044056 -4.2970e-06
7:141103678 G A 0.060921 -1.3168e-05
7:141110923 A G 0.733771 -2.4192e-05
7:141115890 C G 0.649301 -3.2680e-05
7:141116100 A G 0.242057 -2.4804e-05
7:141117639 C T 0.653239 -3.1815e-05
7:141118375 C A 0.554939 -9.2759e-07
7:141122364 C G 0.645419 -3.7672e-06
7:141125801 G A 0.224890 -3.7876e-05
7:141130932 A G 0.408997 -2.4197e-05
7:141131675 C T 1.029800 -3.1565e-05
7:141132627 T C 0.510426 -1.0846e-05
7:141135718 A G 0.042962 5.8191e-06
7:141141191 C G 0.329331 7.1771e-05
7:141146821 T C 0.044679 5.3583e-06
7:141146937 T C 1.530050 4.6772e-06
7:141154116 T C 0.063722 2.7843e-05
7:141167656 C G 0.076722 1.0158e-04
7:141169777 T C 1.741960 -1.8477e-05
7:141171069 T C 0.028093 -2.7393e-05
7:141183083 A C 0.082999 -3.9709e-06
7:141183913 T C 0.070074 3.8483e-05
7:141196735 T C 0.074917 -5.6401e-07
7:141200745 A G 0.020799 8.4083e-06
7:141209653 C T 0.027590 -1.0766e-05
7:141210835 G T 1.100621 -4.3344e-05
7:141212192 C T 0.092545 -1.3122e-05
7:141216862 C A 0.192455 1.4416e-05
7:141224952 G A 1.015619 4.4105e-05
7:141238168 T C 0.075060 4.3916e-06
7:141252553 C T 0.910415 2.0435e-05
7:141260180 C A 0.049165 2.4106e-05
7:141273596 A G 0.051690 -4.9797e-06
7:141285092 T C 0.115594 -5.0134e-06
7:141290184 A G 0.315572 3.9899e-05
7:141297979 G C 0.345447 -1.2654e-04
7:141300270 T C 0.093710 -9.8889e-06
7:141301973 G T 0.062184 -4.3874e-06
7:141307632 A G 0.051404 -6.6183e-06
7:141310801 T C 0.026632 2.0939e-05
7:141340057 T C 0.083314 1.4296e-06
7:141349016 G T 0.037564 -7.8698e-06
7:141354473 A G 0.057130 -1.4434e-05
7:141354495 A G 0.096982 -2.4372e-06
7:141362431 C T 1.968197 -2.2858e-05
7:141363851 A G 0.045399 2.1825e-05
7:141364278 A G 0.225023 1.4662e-05
7:141381467 C G 1.108518 1.6845e-05
7:141388839 A G 0.032254 -2.5898e-05
7:141398018 T C 0.179079 -1.3832e-05
7:141398039 T C 0.130063 2.6656e-05
7:141398707 G A 0.994265 -9.7402e-06
7:141399988 T C 0.383624 8.8550e-06
7:141411805 T C 0.028073 1.9978e-05
7:141415707 G A 0.084749 4.3218e-06
7:141420390 C T 1.010656 -1.0250e-05
7:141431360 C A 0.075069 5.3281e-05
7:141437510 C T 0.106710 4.3689e-06
7:141444342 A G 0.158477 -3.4995e-05
7:141450588 G A 0.098128 -6.1015e-06
7:141462196 T C 0.041657 -2.1317e-05
7:141478800 A G 0.977224 4.8213e-06
7:141490031 T C 0.056812 -1.0016e-06
7:141490032 A G 0.054994 -8.2969e-06
7:141501672 A G 0.972083 5.2962e-06
7:141513484 C A 0.046571 9.8499e-06
7:141523759 T C 0.085161 9.3200e-06
7:141528565 T C 1.713244 3.4807e-05
7:141537297 G T 0.357635 2.3195e-06
7:141537735 G T 0.953997 4.1009e-06
7:141547679 T C 0.082571 5.7831e-05
7:141562290 G A 0.382543 -4.5240e-05
7:141578798 C T 0.038200 2.6177e-05
7:141581325 T G 1.284198 -9.2344e-06
7:141591345 G A 1.055014 7.7336e-06
7:141593434 T C 0.549720 -3.4501e-06
7:141595850 T C 0.026736 7.4628e-06
7:141597660 G A 0.044841 -7.8409e-06
7:141597721 C T 0.119930 -9.9338e-06
7:141603840 C T 0.041670 -7.3562e-06
7:141604668 A C 0.050349 1.6025e-05
7:141607385 A G 1.655933 2.0096e-06
7:141612169 G A 0.034763 1.4718e-05
7:141612927 T C 0.023561 7.4249e-06
7:141614916 G A 0.051515 -7.3817e-06
7:141615154 T G 0.056153 -1.1145e-05
7:141639470 C T 1.947817 -3.4759e-06
7:141645772 T C 0.045448 -2.4402e-05
7:141646430 T C 0.545951 3.7758e-06
7:141647022 G A 1.402317 -4.5851e-06
7:141651474 T C 0.033890 -9.6257e-06
7:141651531 C A 0.115266 5.0199e-05
7:141657597 C G 0.319727 -4.2654e-05
7:141660700 G A 1.403291 -1.1795e-05
7:141669428 A C 0.073570 -1.8270e-05
7:141672604 C T 0.891726 2.0149e-05
7:141672705 A G 1.108482 -2.6435e-05
7:141673345 G C 0.799629 9.1856e-06
7:141678392 C T 0.036950 -1.0240e-05
7:141686694 A C 0.682996 3.0757e-05
7:141687327 C T 0.072775 9.5715e-06
7:141688583 T C 0.050190 2.5172e-05
7:141689666 A C 0.321596 1.9961e-05
7:141690012 T C 0.027752 1.5575e-05
7:141692930 C T 0.042647 -1.1312e-05
7:141693392 G A 0.025681 6.1039e-06
7:141696751 A T 0.123835 5.7299e-05
7:141701977 T G 0.982752 3.6693e-05
7:141717225 T C 0.261110 -5.4827e-05
7:141724312 T A 0.075465 2.6944e-05
7:141727166 A G 0.027434 -2.2329e-05
7:141729264 T C 0.079734 2.4948e-05
7:141729343 A G 1.063560 7.1651e-07
7:141729478 C T 0.043877 -2.8974e-05
7:141731340 A G 0.803654 -2.4986e-05
7:141732213 T C 0.042900 -4.2505e-05
7:141732756 G A 0.055945 3.0238e-05
7:141736249 T C 0.054871 1.0108e-05
7:141736798 C T 0.425859 -9.2435e-06
7:141736880 C T 0.067591 3.3186e-05
7:141740408 T C 0.104941 -2.0362e-05
7:141747138 C T 0.370952 -1.0606e-06
7:141748277 A G 0.047944 -1.9613e-05
7:141750316 T C 1.186492 2.0592e-05
7:141751052 C T 0.090974 -2.2791e-05
7:141753153 G A 0.806098 3.1438e-05
7:141753343 G A 1.195928 3.4578e-05
7:141753493 A C 0.048658 -1.7649e-05
7:141755105 A G 1.106684 4.3933e-05
7:141755358 C T 0.350007 1.7560e-06
7:141756284 T C 1.191666 3.3795e-05
7:141757419 A G 0.349780 3.7999e-06
7:141761438 T C 0.088728 -2.0137e-05
7:141762079 A C 0.053689 -7.8872e-06
7:141765272 A C 0.053907 -7.7862e-06
7:141786822 A C 0.041647 -2.9855e-06
7:141802826 T C 0.351578 -2.1425e-05
7:141808381 A G 1.837397 9.4962e-06
7:141809525 C A 0.107067 4.1698e-07
7:141811433 T C 0.976650 1.5222e-05
7:141811693 C T 0.283039 1.0758e-06
7:141812419 T C 0.041267 -1.9268e-05
7:141812481 T C 0.061859 -8.4134e-05
7:141818338 G A 0.083492 2.3832e-05
7:141819278 C T 0.370287 -3.0267e-05
7:141820595 G A 0.095320 -2.0463e-05
7:141823390 A G 0.666008 -2.8465e-05
7:141838362 G C 0.684866 -1.8622e-05
7:141841869 A G 0.355655 -1.5560e-06
7:141843662 A G 0.124734 -9.4994e-05
7:141845377 T A 0.140749 7.9799e-05
7:141847221 A G 0.074907 6.6109e-05
7:141847728 G A 1.018985 -1.5543e-06
7:141851540 A G 0.550839 -4.0890e-05
7:141851751 G A 0.184804 -6.4958e-06
7:141852033 G A 0.141265 -7.5568e-05
7:141852257 C T 0.135065 3.5288e-05
7:141853608 A G 0.383212 -2.5227e-05
7:141854131 A G 0.022214 -1.5308e-05
7:141856388 G A 0.083392 1.7848e-05
7:141860199 G A 0.677511 2.2691e-05
7:141866811 G A 0.064118 1.7860e-05
7:141869345 T C 0.061700 2.3088e-05
7:141872326 A G 0.028287 -3.5453e-05
7:141872523 A T 0.142729 1.7305e-05
7:141876119 T C 0.835518 6.9316e-06
7:141876198 T C 0.225773 -4.9604e-06
7:141877610 G A 0.406485 -8.4632e-06
7:141881948 T C 0.141956 1.6769e-05
7:141888080 G T 0.645676 2.5001e-05
7:141895622 A G 0.091945 7.7508e-06
7:141898023 A C 0.879466 -6.9038e-06
7:141900098 A G 0.095969 1.6780e-05
7:141906678 G C 0.166452 -3.2892e-05
7:141924687 C T 0.057870 1.8596e-05
7:141927645 T C 0.052748 5.0518e-05
7:141928726 G C 1.456977 1.1273e-05
7:141937858 G A 0.817763 -5.5370e-06
7:141938580 C T 1.453020 9.8785e-06
7:141939741 G A 0.039570 2.0379e-05
7:141942895 C T 1.237546 2.1830e-06
7:141944401 T C 0.658341 1.6314e-05
7:141945160 A G 0.175703 -3.5345e-07
7:141945246 C T 0.578682 -1.2976e-05
7:141949881 C T 0.068211 7.6229e-06
7:141957383 A C 0.074670 -1.7838e-05
7:141958875 C T 0.670065 -5.2149e-07
7:141962973 C T 0.472544 -1.8170e-06
7:141964953 T C 0.053157 9.7777e-06
7:141972072 C T 0.197307 2.3634e-06
7:141975662 T C 0.065089 1.0593e-05
7:141980610 A G 0.757313 1.0815e-05
7:141982331 C T 0.039184 8.5338e-06
7:141985847 C T 0.574670 -6.7968e-06
7:141989173 T C 0.032845 1.4713e-05
7:141994566 G A 0.028589 9.3544e-06
7:141996648 G T 0.028748 7.4189e-06
7:142007325 A C 1.056925 -1.2295e-05
7:142009774 T C 0.162161 -7.9875e-06
7:142013130 T C 0.089711 2.3297e-05
7:142016401 T C 0.334369 -8.6614e-06
7:142016490 G A 0.887578 1.4601e-05
7:142017990 G A 1.050508 1.0241e-05
7:142022633 A G 0.193422 5.3117e-06
7:142023396 T G 0.840107 -1.3388e-05
7:142023655 C T 1.269004 6.3941e-05
7:142025955 C T 0.489873 -1.0510e-04
7:142030318 A G 0.278687 9.6598e-05
7:142033315 A G 0.086404 1.2215e-05
7:142034748 T C 0.766937 -7.8819e-06
7:142043931 C A 0.600614 -1.7977e-05
7:142044733 T C 0.222566 7.3240e-07
7:142099013 T C 0.308392 2.5134e-05
7:142104852 G A 0.112348 1.0644e-05
7:142121180 A G 0.983044 -6.8168e-06
7:142122883 A G 0.071330 2.5528e-05
7:142129271 A G 0.448950 -1.2850e-05
7:142132352 A G 1.882699 -2.1214e-05
7:142134807 T C 1.884432 -2.0775e-05
7:142137119 C T 0.780962 -2.6664e-05
7:142140989 T G 0.052057 -1.0261e-05
7:142146497 T C 1.899964 -3.4152e-05
7:142148702 G A 0.119995 -1.3588e-05
7:142152967 A G 0.461397 -4.6195e-05
7:142162148 T C 1.416092 5.5838e-05
7:142162715 C T 0.733125 3.2366e-05
7:142166768 G A 0.041579 -7.0574e-06
7:142179748 G A 0.049350 1.7393e-05
7:142182298 T C 1.811810 2.9040e-05
7:142183254 G A 1.397916 4.2022e-05
7:142183404 G A 0.417575 -3.4428e-05
7:142186434 G A 1.372624 5.5382e-05
7:142190774 A G 1.089293 -4.2722e-05
7:142193766 T C 0.128103 -4.5804e-05
7:142195600 A G 0.221719 -5.5381e-06
7:142201330 T C 0.568701 1.0736e-05
7:142205512 G A 1.044426 -9.4951e-06
7:142213677 T C 1.509776 2.0079e-06
7:142214207 T C 0.088851 -1.9669e-07
7:142217436 T C 0.043241 8.3430e-06
7:142218189 T C 0.290505 -2.6484e-05
7:142223967 C T 0.198804 2.9151e-05
7:142235215 T C 0.765658 3.6615e-05
7:142244362 C T 0.542316 -1.3588e-05
7:142245686 T G 0.565033 2.8176e-05
7:142253345 T C 0.339215 -3.6683e-05
7:142260736 A G 1.809840 -2.5752e-05
7:142270601 A G 0.203370 7.9988e-05
7:142272619 C A 0.454013 -6.8077e-06
7:142274854 A G 0.595771 -2.1408e-05
7:142275743 T C 0.202767 2.3142e-05
7:142337675 T C 0.175086 2.5004e-05
7:142340054 T G 0.062865 1.2900e-05
7:142345182 T C 0.161804 3.4132e-05
7:142353942 C T 0.056137 -1.7767e-05
7:142364553 A G 0.718324 -3.2444e-06
7:142368318 C T 0.550560 3.2493e-06
7:142373433 T G 0.327601 8.7270e-06
7:142382644 C T 0.051738 6.6586e-06
7:142389323 T C 0.072509 1.7711e-05
7:142396144 C A 0.077465 9.3135e-06
7:142396433 T C 0.055361 1.5301e-05
7:142396779 C T 1.158023 -1.2377e-05
7:142407888 A T 0.719454 -1.0230e-05
7:142409266 G A 0.111264 4.4575e-05
7:142409373 G A 0.030478 -1.1202e-05
7:142412556 A G 0.024074 5.9647e-06
7:142420689 G A 0.866204 1.1760e-07
7:142420738 T G 0.029196 -2.1178e-05
7:142423765 A G 0.143332 -4.0452e-05
7:142425285 C T 0.156624 -2.1745e-05
7:142427326 C A 0.035392 1.8995e-05
7:142430044 T C 0.071418 1.1453e-06
7:142431765 G A 0.020647 -1.5990e-05
7:142434960 C T 1.100439 -3.5212e-05
7:142456928 C T 1.155498 -3.5869e-05
7:142470691 C G 1.160444 -3.4562e-05
7:142473513 T G 0.111374 -2.9170e-05
7:142474091 A G 0.146114 -3.8391e-05
7:142488688 G A 1.048671 -1.5263e-05
7:142489347 T C 0.024892 -4.5519e-06
7:142489430 G C 0.073112 3.2783e-05
7:142496230 T A 0.985329 -1.4284e-05
7:142496622 C T 0.090851 -1.1924e-06
7:142497810 G T 0.855538 1.9513e-06
7:142498052 A T 0.044455 -4.5551e-05
7:142504029 C G 0.067166 2.2225e-06
7:142505154 A G 1.011059 -5.6788e-06
7:142506482 G T 0.044338 1.0320e-05
7:142509199 G A 0.184071 -1.4644e-05
7:142510446 A G 0.477915 8.2523e-06
7:142526528 A C 0.031338 3.9017e-05
7:142532654 A C 0.158451 -1.8220e-05
7:142536626 A G 0.314404 4.6528e-05
7:142541278 A C 0.230334 -6.3430e-06
7:142547473 A G 0.132121 -1.0982e-05
7:142554278 A G 0.097748 -5.4180e-06
7:142557741 G A 0.056779 -2.6885e-05
7:142560657 G A 0.054027 -9.0456e-06
7:142561922 A G 0.024951 -6.0585e-06
7:142563253 G T 0.020176 -2.4268e-06
7:142576475 G T 0.110154 -2.0826e-05
7:142577998 G A 0.159230 9.5095e-07
7:142590659 T C 0.128035 1.3018e-05
7:142594698 G T 0.052310 1.7719e-05
7:142596856 C T 0.067968 -9.4489e-06
7:142600456 G T 0.111582 8.8892e-06
7:142604134 C A 0.035594 -1.3920e-05
7:142612289 G A 0.163846 6.8787e-06
7:142613974 A G 0.063255 1.5469e-05
7:142627040 T C 0.034451 2.4876e-05
7:142628008 A C 0.515703 4.0552e-05
7:142628713 T C 0.054001 5.5694e-07
7:142629687 G A 0.028803 1.5405e-05
7:142629782 C T 0.034422 3.0092e-07
7:142630534 A G 0.035509 3.5034e-06
7:142636541 G T 0.149152 1.1526e-05
7:142639321 C T 0.682639 2.8855e-05
7:142643676 T C 0.097716 9.6113e-06
7:142643870 T C 0.091256 5.2141e-06
7:142647564 T C 0.034659 -4.6923e-06
7:142650475 G C 0.811138 1.6495e-05
7:142650665 A G 0.035568 2.6595e-05
7:142651354 A G 0.022588 -3.5369e-05
7:142654335 A G 0.163768 1.5181e-06
7:142655008 A G 0.083411 2.1813e-05
7:142657480 A G 0.033727 4.7076e-06
7:142657775 T C 0.104402 -1.4885e-05
7:142660917 G A 0.037314 -7.6596e-06
7:142663451 T C 0.067903 1.6944e-05
7:142665514 A G 0.023880 3.0370e-05
7:142666858 A C 1.920704 7.4903e-06
7:142672339 A G 0.107843 3.5235e-05
7:142684008 A C 0.026849 8.2741e-07
7:142688669 C G 0.050989 -2.2648e-05
7:142702461 T C 0.151966 -1.7697e-05
7:142705416 C T 0.255992 3.8683e-06
7:142722792 A T 0.104477 6.0147e-07
7:142724062 T C 0.129742 -1.9129e-05
7:142726014 G A 0.058321 3.5872e-06
7:142734735 C G 0.030173 -7.8913e-06
7:142736125 C T 0.058827 -1.2462e-05
7:142741491 T C 0.226156 -1.9433e-05
7:142749294 T C 0.059081 -1.1975e-05
7:142749919 A G 0.116223 3.5965e-05
7:142750147 T C 0.163716 -1.9281e-05
7:142761061 T G 0.396325 1.3160e-05
7:142765398 T C 0.043721 -3.2128e-05
7:142766808 C T 0.093551 2.7359e-05
7:142771809 C G 0.033526 -2.6609e-06
7:142772743 A G 0.029634 -2.6530e-05
7:142814773 A C 0.115886 3.8347e-05
7:142816129 A G 0.137652 7.6701e-06
7:142906005 G A 1.923032 4.6481e-06
7:142906434 G A 0.626006 1.1508e-05
7:142908998 C T 0.531400 7.3577e-06
7:142913569 A G 0.113877 -1.6187e-05
7:142919731 A C 0.121322 -1.6992e-05
7:142924177 C T 0.046938 -4.7954e-06
7:142927491 G A 0.059584 -3.4903e-06
7:142944820 T C 0.169617 6.9292e-05
7:142945256 A T 0.065377 -4.5294e-06
7:142956877 T C 0.078604 5.7650e-05
7:142969558 G A 0.342883 -3.3988e-05
7:142975426 G A 0.043682 4.8186e-06
7:142983699 A G 0.042381 -1.2603e-06
7:142986684 A G 0.128106 1.2853e-05
7:142988726 A G 0.059892 -1.3483e-05
7:142991361 C G 0.106911 -9.8835e-06
7:142999388 C T 0.034659 -4.8371e-06
7:143012306 T C 0.181176 -3.0751e-05
7:143014244 C T 0.192620 -1.2316e-05
7:143016928 T C 0.614149 9.5887e-06
7:143017807 T G 1.939930 1.1964e-05
7:143019366 T G 0.119777 -9.0191e-06
7:143020625 C T 0.462871 1.0013e-05
7:143021110 A G 0.203374 2.4382e-05
7:143023642 A G 0.039901 -1.0729e-05
7:143024733 C T 1.867677 -1.1026e-05
7:143025985 T C 1.117830 -2.5760e-06
7:143026724 T C 0.092370 -2.5436e-05
7:143027055 T C 0.475371 1.3804e-05
7:143029874 A G 0.026570 -1.3912e-05
7:143029983 C T 0.390593 2.1906e-05
7:143031527 T C 1.739065 -2.8325e-05
7:143043240 T C 0.824479 -6.4439e-05
7:143043349 T C 0.061911 -2.4369e-05
7:143043878 A G 0.026324 -1.3501e-05
7:143044381 A G 0.476078 -1.3311e-05
7:143048422 G T 0.026142 -1.6449e-05
7:143049847 G A 0.246167 -2.5726e-05
7:143049973 G A 0.467516 2.4929e-06
7:143051311 T C 0.053176 9.6434e-06
7:143054309 A G 0.365298 -2.3365e-05
7:143055029 A G 0.166066 7.2000e-06
7:143055408 G A 1.016502 1.4051e-05
7:143056902 A G 0.079260 4.3671e-06
7:143061278 C T 1.097563 -1.4866e-05
7:143064148 C T 0.503976 1.3451e-05
7:143069310 C T 1.672990 -6.1240e-06
7:143077036 T C 0.158111 -3.0489e-05
7:143080060 T A 0.061888 -2.4510e-05
7:143081833 G A 0.420614 5.9192e-06
7:143083411 A G 0.839049 -2.1785e-05
7:143083661 C A 1.238954 3.1077e-06
7:143085968 T C 0.024240 7.4681e-06
7:143086010 T C 0.036882 -3.4699e-05
7:143088867 C T 1.864555 -4.7204e-06
7:143092269 A G 0.102354 -1.8167e-05
7:143093538 A G 1.608021 7.1800e-06
7:143095153 T C 0.041037 -4.9178e-06
7:143095256 G A 0.783065 -3.2943e-07
7:143097100 G A 1.853688 -2.0409e-05
7:143103155 T C 0.273458 -1.9163e-05
7:143104816 A G 0.199531 2.8104e-05
7:143105543 C T 0.048204 8.1905e-07
7:143109139 C T 0.428504 3.1406e-05
7:143110762 A G 0.697057 1.7463e-05
7:143111805 T C 0.054212 2.9601e-06
7:143124105 C G 0.050099 2.0119e-05
7:143128499 A G 1.011851 1.4773e-05
7:143139381 G A 0.432730 2.1518e-06
7:143140675 A G 0.041667 1.8657e-05
7:143141475 C T 1.353276 -5.5820e-06
7:143149350 C T 0.697869 -1.2144e-05
7:143150904 A C 0.159591 -1.0261e-05
7:143174663 G A 1.715393 -3.3588e-05
7:143175345 T C 0.552475 1.0020e-05
7:143189828 A G 0.028524 -1.1509e-05
7:143191034 A C 0.150055 -1.0495e-05
7:143193347 G A 0.552826 1.1415e-05
7:143195165 G T 0.212488 1.2452e-05
7:143195341 A C 1.125688 -5.2406e-06
7:143198249 A C 1.784896 -1.3539e-05
7:143198905 T G 0.321295 -3.9762e-05
7:143201493 G A 1.267378 -1.3559e-05
7:143201586 T C 0.058217 1.2786e-05
7:143205107 A G 0.393456 -3.3785e-07
7:143205820 G A 0.036921 -2.9432e-05
7:143208214 A C 0.716240 -2.6827e-06
7:143208225 A G 0.210534 -2.4165e-05
7:143208782 C G 0.212027 1.0026e-05
7:143208968 G A 0.556481 1.4925e-05
7:143209977 T C 0.031118 -3.3554e-06
7:143214492 A G 0.077316 4.6810e-06
7:143216729 G A 0.861257 1.1619e-05
7:143425911 C T 0.260802 -2.5111e-05
7:143426263 T G 0.069328 7.5721e-06
7:143428055 C G 1.092779 -1.2995e-06
7:143431034 C T 1.093210 6.2475e-07
7:143431883 G A 1.873448 -2.7905e-05
7:143432552 A G 0.100828 1.1620e-05
7:143434404 C G 0.564855 6.8036e-06
7:143437434 G A 0.148230 -2.3891e-05
7:143572286 G T 1.101578 1.0311e-04
7:143576517 A G 0.194642 -3.7322e-05
7:143578993 C T 0.052644 -3.2856e-05
7:143581507 A G 0.701309 -4.8276e-05
7:143582994 T C 1.910951 -2.5822e-05
7:143591491 C T 0.199141 -9.6092e-05
7:143593876 C T 0.033802 -8.6509e-06
7:143603256 C T 0.403274 3.7495e-07
7:143609100 T C 0.119554 -8.0751e-06
7:143618134 C T 0.550872 -5.9861e-06
7:143622084 A C 0.107489 -5.6311e-06
7:143632618 T C 0.603918 -1.6163e-05
7:143632833 G A 0.418695 -7.2767e-06
7:143633157 C T 0.478419 -9.8067e-06
7:143633297 G A 0.675323 -9.9769e-06
7:143633648 C T 0.089322 8.6153e-06
7:143657427 T C 0.119839 -7.0640e-06
7:143657473 G A 0.181159 -1.2278e-05
7:143657801 G A 0.683074 -7.1307e-06
7:143659520 C A 0.253603 -5.6947e-06
7:143659847 A G 0.037265 5.4287e-06
7:143667249 C T 0.074686 -5.3563e-06
7:143671433 A C 0.047013 1.1067e-05
7:143674722 C T 1.903820 -2.2239e-05
7:143689487 A G 0.026187 -4.8557e-06
7:143690673 C A 0.059840 -1.5303e-05
7:143696250 A G 0.726374 -2.4263e-05
7:143701516 T C 0.186083 -1.1814e-05
7:143704122 T C 0.167335 -2.8917e-05
7:143704568 G T 1.931039 -1.1679e-05
7:143718248 C G 0.087206 2.5878e-05
7:143719529 A G 0.025382 -8.9032e-06
7:143722197 C T 0.654703 -3.2467e-05
7:143728216 G A 0.059288 1.3971e-05
7:143729951 C T 0.091665 -9.9068e-06
7:143733280 G A 0.037353 2.1130e-05
7:143735249 A G 0.770452 -2.3456e-05
7:143738961 G A 0.031806 8.5538e-06
7:143739937 T C 0.335894 1.8633e-05
7:143741610 C A 1.922551 -1.4117e-05
7:143744068 C A 0.319792 -1.4222e-05
7:143744585 C T 0.160289 3.7374e-05
7:143747870 G A 0.641700 -6.5196e-06
7:143748257 A G 0.632611 -5.4735e-06
7:143751641 G T 0.421298 5.7169e-06
7:143760171 G A 0.064511 1.3872e-05
7:143760383 A C 1.885659 -1.1516e-05
7:143769700 A G 0.035814 1.4267e-05
7:143771536 A G 1.055796 -4.3097e-06
7:143771937 C G 1.014278 -1.8068e-05
7:143772455 G A 0.271844 1.7295e-05
7:143792991 A G 0.422766 -2.7066e-05
7:143801152 C T 0.444607 -9.7749e-06
7:143802534 G C 0.187190 1.5512e-05
7:143807304 C T 0.424596 -2.8012e-05
7:143813353 A C 0.044734 5.2621e-06
7:143813724 T C 0.631255 4.2068e-06
7:143823833 C T 0.424453 -3.1510e-05
7:143826697 G C 1.055559 -1.6598e-05
7:143827746 A G 0.105898 1.2976e-05
7:143827927 A G 0.041534 2.7832e-05
7:143844636 A G 0.113805 -1.7235e-05
7:143860462 T C 0.023600 1.7883e-06
7:143870935 T C 1.034211 -3.8278e-05
7:143874190 T C 0.614435 -1.5727e-05
7:144077616 C T 1.218171 -3.1056e-05
7:144082660 A G 0.033653 3.1378e-05
7:144084143 C T 0.035922 -1.5005e-04
7:144091959 G A 1.824962 -2.4362e-06
7:144091985 C T 1.142498 7.6984e-06
7:144094418 C T 0.086362 5.9356e-06
7:144094613 T G 0.337920 -7.4786e-05
7:144095600 G A 1.087569 -5.1583e-06
7:144096158 T C 0.022903 3.8790e-06
7:144098922 A G 0.350283 -7.6520e-05
7:144107553 A G 0.788398 5.2440e-05
7:144113853 T C 1.024577 -3.9215e-05
7:144141405 C T 0.057237 4.7386e-05
7:144148323 T C 0.344639 -7.4962e-05
7:144149298 G A 0.030034 -1.3552e-05
7:144153879 A G 0.620784 4.0151e-05
7:144155010 T C 0.035879 5.7555e-06
7:144156034 G T 1.645507 3.3389e-06
7:144159358 T C 0.593197 1.2123e-05
7:144159463 G A 1.646127 5.6528e-06
7:144160780 A G 1.287236 4.3404e-05
7:144170773 T C 0.430799 -6.0663e-05
7:144184387 T C 1.635484 -3.2494e-05
7:144194514 C T 0.042936 -3.2586e-06
7:144200655 T C 0.109887 2.0940e-06
7:144214922 T C 0.451371 -2.5641e-05
7:144219083 A G 0.026223 2.0394e-05
7:144222929 G A 0.466130 1.5008e-05
7:144226275 T A 0.045552 1.4593e-05
7:144226447 T C 0.096171 1.8458e-06
7:144226935 T C 0.202290 -2.3331e-05
7:144227475 A G 0.258306 9.3118e-06
7:144244939 A C 0.217357 1.6149e-05
7:144252665 C A 0.045471 4.6793e-05
7:144258476 T C 0.086706 1.6268e-05
7:144265616 A C 0.047996 -3.1790e-05
7:144274735 T G 0.229957 2.2467e-05
7:144277757 A C 1.196807 8.7780e-06
7:144277865 G A 0.306104 2.2545e-05
7:144278550 G A 0.336264 -1.3136e-05
7:144281209 G A 0.105061 2.2406e-05
7:144282236 G A 0.039654 8.2250e-06
7:144284361 A C 0.077734 -7.2918e-06
7:144290578 G A 0.375857 2.1079e-05
7:144295970 G A 1.537619 9.1304e-06
7:144298427 A C 0.411350 7.1372e-06
7:144300501 C T 0.119122 8.9323e-06
7:144305519 A C 0.326277 -1.3822e-05
7:144306828 G A 0.036522 -1.8551e-05
7:144306864 A G 0.024172 -3.1943e-05
7:144308410 T C 0.200868 -1.2047e-05
7:144318130 T C 0.041459 -7.2706e-06
7:144318507 G T 0.053358 2.2287e-05
7:144318729 G C 0.144186 1.9039e-05
7:144331267 A G 0.038843 -9.0132e-06
7:144332882 G C 0.032160 -1.8348e-05
7:144334183 C G 0.472930 -1.6568e-05
7:144334808 T C 0.294844 -4.1641e-05
7:144351306 C A 0.957444 -2.9257e-05
7:144351781 G A 0.098676 2.4948e-05
7:144358244 C T 0.060181 -4.9827e-05
7:144363907 G T 0.041319 -2.8076e-05
7:144364829 T C 0.076556 2.6235e-05
7:144364918 T G 0.078030 2.4389e-05
7:144367276 A G 0.031809 2.8119e-05
7:144381373 C T 0.063862 5.2439e-05
7:144382162 A G 0.027645 -6.1741e-05
7:144383934 C T 0.325271 -1.8521e-05
7:144391380 T C 0.054491 4.9415e-05
7:144400662 C T 1.095654 1.1346e-04
7:144403951 T C 0.034351 8.3804e-06
7:144410028 A G 0.077514 2.9065e-05
7:144410927 T G 1.023857 5.6713e-05
7:144415536 C T 0.087657 3.0616e-05
7:144417994 A G 0.075832 5.3034e-05
7:144420808 G C 0.204412 3.8996e-05
7:144426894 A G 0.028868 3.1936e-05
7:144429142 C A 1.954503 1.6669e-05
7:144437381 G A 0.022198 -7.3833e-07
7:144439392 T C 0.048872 1.7010e-05
7:144439694 C G 0.148831 -1.2586e-06
7:144459198 G T 0.360845 -5.1709e-05
7:144460695 C T 0.855301 2.3242e-04
7:144461228 C T 1.194474 4.1898e-05
7:144463792 A C 0.255391 -2.8232e-05
7:144465912 T C 0.894034 -5.7041e-07
7:144466126 C T 0.076400 1.2750e-06
7:144473459 A C 0.057435 -1.3525e-05
7:144473538 T C 0.434253 5.6654e-06
7:144474263 T G 0.034049 2.4173e-05
7:144482777 A G 0.074008 -9.5596e-05
7:144483547 T C 0.881475 1.0994e-05
7:144489321 T C 0.057698 -2.7269e-06
7:144493087 A G 0.424875 4.4075e-05
7:144509395 T G 0.912444 8.2323e-06
7:144510647 A G 0.202520 1.8157e-05
7:144514438 A G 0.234638 2.7295e-05
7:144524168 T G 0.678478 1.3023e-05
7:144524917 G A 0.127217 -5.8330e-06
7:144532104 A G 0.811440 3.0086e-06
7:144534620 G T 0.150619 -9.7194e-06
7:144534833 C G 0.222284 2.1440e-05
7:144548466 T C 0.036610 1.5360e-05
7:144563511 C T 0.061966 2.6814e-05
7:144564782 C T 0.024285 -1.8365e-05
7:144566608 G A 0.177261 -1.3261e-05
7:144569555 G C 0.035574 2.0004e-05
7:144577443 T G 0.054497 1.2711e-05
7:144589495 T C 0.049681 3.5048e-05
7:144593894 T C 0.908218 7.3099e-06
7:144607689 C T 0.073239 -2.9169e-05
7:144607861 A C 0.038629 -3.0772e-05
7:144618173 A G 0.077027 1.5634e-07
7:144621894 G T 0.041384 -1.0003e-05
7:144624827 C A 0.058428 -2.8743e-05
7:144624996 T C 0.573028 -8.2464e-06
7:144626535 T C 0.111351 -2.2400e-05
7:144628118 T C 0.188417 1.2187e-05
7:144633468 T C 0.128528 9.8238e-06
7:144638607 A G 0.043465 -5.5863e-06
7:144638953 G A 0.180231 -4.7636e-06
7:144647439 T G 0.083862 -5.5459e-05
7:144647753 T C 0.102169 -8.5538e-06
7:144649240 G A 0.219223 -7.7216e-06
7:144659324 T C 0.856833 2.4679e-05
7:144661451 C A 1.016067 -3.5937e-05
7:144666928 G A 0.027573 2.3278e-05
7:144669632 G A 0.547850 7.8342e-06
7:144676467 G A 1.223092 3.9102e-06
7:144679309 T C 0.802930 1.0810e-05
7:144688548 A G 0.107521 1.5332e-05
7:144700337 G A 0.033325 -2.8553e-05
7:144701090 G T 0.675677 -4.7935e-05
7:144719573 C T 0.022296 -1.0338e-05
7:144721441 T C 0.947771 -7.0303e-06
7:144725708 G A 1.639067 7.6193e-06
7:144735177 T G 0.655030 1.3179e-05
7:144735217 C T 0.287100 9.6169e-06
7:144743405 C A 0.393693 -3.6910e-05
7:144747973 C A 0.577299 2.4803e-05
7:144748174 A G 0.096330 -8.5728e-06
7:144753601 A C 0.064332 8.9194e-07
7:144789727 C G 0.071843 5.1660e-05
7:144794953 C T 0.034591 6.3407e-06
7:144795359 T C 0.251181 -2.8563e-05
7:144801924 T C 0.217412 -2.5439e-07
7:144812154 G A 0.080516 9.6210e-06
7:144822060 G T 0.599014 1.7972e-05
7:144823246 A C 1.069607 2.6794e-05
7:144827345 G A 0.080746 2.1763e-05
7:144831010 G A 0.035282 -5.8501e-06
7:144833408 T C 0.901070 3.3121e-05
7:144833630 C T 0.035720 -2.5744e-05
7:144839410 G T 0.285470 1.1360e-05
7:144839923 C A 0.029320 -2.6773e-05
7:144840057 A C 1.457441 6.7525e-06
7:144841531 A G 0.325686 2.7376e-06
7:144841816 G A 0.952848 -1.0128e-05
7:144842797 T C 0.044049 1.5389e-05
7:144860588 T C 0.027775 -2.3478e-05
7:144863626 G A 0.036814 1.1167e-05
7:144867371 A C 0.023766 1.5103e-05
7:144867727 T G 0.105129 2.7152e-05
7:144869176 A G 0.051245 -1.3033e-06
7:144869428 G A 0.071863 3.0671e-05
7:144872592 T C 0.071207 -5.4642e-05
7:144873427 G T 0.522393 6.7594e-06
7:144874425 T C 0.035519 -7.4138e-06
7:144876825 T C 0.031647 -3.7029e-06
7:144878157 G A 0.742070 2.1967e-05
7:144879079 A C 0.262555 3.8653e-05
7:144882257 A G 1.388048 6.4922e-05
7:144883215 G T 0.104954 9.6224e-07
7:144888698 T C 0.305345 3.1037e-05
7:144892086 T C 0.540511 3.0836e-05
7:144892798 G T 0.569337 -3.0923e-05
7:144899032 C A 1.910483 -1.6327e-05
7:144902428 C G 0.055896 -4.2334e-05
7:144902448 G A 0.081493 1.7932e-05
7:144903291 C T 0.101432 3.4301e-05
7:144905756 A G 0.085044 4.9040e-06
7:144908420 G A 0.070337 4.9342e-06
7:144916518 T C 0.528171 3.1456e-05
7:144930163 T C 0.078818 2.2534e-05
7:144939678 G A 1.297292 -5.3540e-05
7:144948161 A G 1.910357 -1.7865e-05
7:144951955 G A 0.055296 1.0324e-05
7:144957526 C T 0.616613 -7.7755e-06
7:144958662 A G 0.146569 -1.3324e-05
7:144959531 A G 0.266395 2.7649e-05
7:144979689 T C 0.036830 -2.6953e-05
7:144980789 G T 0.528667 3.0570e-05
7:144986806 C A 0.582317 3.7157e-06
7:145017233 C T 0.129917 -2.0839e-05
7:145018463 A G 1.752311 -1.0685e-05
7:145027855 T G 0.816290 -2.3415e-05
7:145046993 A G 0.045656 -8.8221e-07
7:145051221 T C 0.435989 -9.3445e-06
7:145075257 A C 0.536467 -1.4945e-05
7:145080006 C T 0.059720 -1.6400e-05
7:145083617 T C 0.097112 1.7706e-05
7:145083742 A G 0.031575 -2.2134e-05
7:145084002 T C 0.222385 -1.9540e-05
7:145092055 A G 0.056841 -1.2669e-05
7:145118060 C T 0.154131 -5.7604e-07
7:145118700 T C 0.021523 2.5517e-05
7:145119520 G A 0.526768 -1.9173e-05
7:145122123 G A 0.027888 1.6899e-05
7:145131652 G A 0.887165 -8.3578e-06
7:145139589 A G 0.251058 2.5228e-05
7:145141776 T C 0.660561 2.0321e-05
7:145142234 C T 0.534691 2.8637e-05
7:145147027 G A 0.021604 -1.5271e-05
7:145150082 A G 0.564550 -1.9418e-05
7:145156063 C T 0.044549 -1.5973e-05
7:145160477 C A 0.255846 -6.3618e-06
7:145165247 T C 0.185703 2.9519e-05
7:145171003 G C 0.111153 -1.6449e-05
7:145175731 C T 0.525207 5.7558e-05
7:145185358 T C 0.293004 1.0091e-07
7:145185535 C A 0.084064 -2.9396e-05
7:145193978 C T 0.267492 -2.8619e-05
7:145198165 C T 0.608420 4.1144e-05
7:145208265 A G 0.278378 6.4195e-06
7:145209921 T C 0.116360 -2.2545e-05
7:145210477 T C 0.047051 -8.8816e-07
7:145218324 C T 0.186726 -3.1795e-05
7:145222524 G A 0.025366 3.4843e-06
7:145225521 A C 0.611527 6.5175e-05
7:145231011 A G 0.063576 1.3544e-05
7:145231888 T C 0.043997 -1.1679e-05
7:145234712 C T 0.108537 -1.2170e-06
7:145261892 A G 0.057467 -1.0797e-06
7:145263008 C T 0.982885 5.5844e-05
7:145279883 C T 0.224598 -2.2036e-05
7:145293599 T C 0.231908 -2.2538e-06
7:145296400 G A 0.078964 -1.2572e-06
7:145297078 A C 1.053397 -4.6877e-05
7:145307048 G T 0.379541 2.6985e-06
7:145316174 A G 0.151606 -1.3125e-06
7:145327736 G T 1.452708 -7.1269e-05
7:145331508 G C 0.126655 -2.3251e-05
7:145345378 C A 1.428115 -8.0982e-05
7:145366398 A G 0.085518 -4.1300e-07
7:145376204 G A 0.049307 -2.2411e-05
7:145379024 T G 0.111079 9.5909e-06
7:145383351 C G 0.145582 1.6024e-05
7:145383915 A G 0.041358 -3.1788e-05
7:145384554 G A 0.051570 -4.6763e-05
7:145384643 A G 0.754820 -1.8590e-05
7:145386088 T G 0.130015 -1.1317e-06
7:145391792 C T 1.143073 -3.2174e-05
7:145392970 C T 0.444831 -2.4452e-05
7:145397277 C T 0.464955 -1.2989e-06
7:145399288 C A 0.063553 -2.5467e-05
7:145402462 A G 0.051024 1.4893e-05
7:145402628 C T 0.033724 1.8095e-05
7:145404869 G A 0.700157 -1.7248e-05
7:145409857 C T 0.091620 -1.3170e-05
7:145418387 T C 0.600244 -4.4128e-05
7:145425109 C T 0.133306 1.6236e-05
7:145426986 G T 0.854081 2.9793e-05
7:145428292 G A 0.027132 1.4511e-05
7:145433525 G A 0.033679 -2.6975e-05
7:145437187 C T 0.085037 3.3726e-05
7:145439719 C A 0.093376 6.0339e-05
7:145443889 A G 0.140158 3.0824e-05
7:145452636 A G 0.274292 1.7775e-05
7:145455771 G A 0.358213 -3.8484e-05
7:145491687 A G 0.066462 -5.6384e-06
7:145502851 T G 0.101844 -6.1458e-06
7:145510940 G A 0.176135 5.3420e-06
7:145513810 T C 0.036928 -1.4503e-06
7:145551541 A G 0.031864 5.1621e-06
7:145553674 T C 0.092847 -1.4506e-05
7:145559378 T C 0.255008 -1.7577e-06
7:145580653 G A 0.039589 -1.0654e-05
7:145591133 A G 0.175385 9.2615e-06
7:145600035 T C 0.202085 2.1795e-05
7:145613036 A G 0.177706 3.5404e-05
7:145626789 A G 0.098374 1.7023e-05
7:145640606 T C 0.095171 3.3549e-06
7:145661320 T G 0.162798 3.5057e-06
7:145671873 A G 0.345392 1.0132e-05
7:145676705 G T 0.063982 -2.1052e-05
7:145682127 T G 0.139321 6.4832e-05
7:145692743 T G 0.248049 2.4986e-05
7:145693193 G A 0.209135 -2.1224e-05
7:145695083 T C 0.150139 9.5587e-06
7:145707563 G C 0.092207 1.5163e-05
7:145718754 A C 0.264233 3.3506e-05
7:145719079 G C 0.166034 9.5464e-06
7:145719345 C G 0.286318 -6.1087e-06
7:145719757 G A 0.119722 2.4627e-05
7:145720941 G A 0.079708 1.7645e-06
7:145723207 C T 1.438368 2.7030e-05
7:145744026 C T 1.084904 1.0186e-05
7:145744347 A C 0.333242 -3.1721e-05
7:145745182 A G 1.031111 4.3705e-05
7:145747458 G T 0.720184 2.4704e-05
7:145747516 G A 0.058019 1.6489e-05
7:145748450 T G 0.254508 -2.2782e-07
7:145750744 T C 0.022049 -3.3023e-06
7:145766259 G A 0.258494 -1.3185e-05
7:145768267 G A 0.275775 3.1393e-05
7:145772295 A G 1.585002 2.3077e-05
7:145773515 T C 0.291082 7.2166e-05
7:145773791 G A 0.715393 -4.6039e-05
7:145775109 A G 0.266258 8.4675e-05
7:145782031 G A 0.039106 -8.2553e-06
7:145788161 A G 1.582142 -6.3447e-06
7:145792035 G C 0.118791 1.8273e-05
7:145794671 A G 0.439689 4.6497e-06
7:145806531 A G 0.179436 1.8263e-05
7:145812269 A G 0.044296 1.4746e-05
7:145823947 T C 0.036960 1.0563e-05
7:145845418 T C 0.182620 2.7708e-05
7:145848891 C T 0.048785 8.1532e-06
7:145864936 A G 0.034393 1.9665e-05
7:145875613 C T 0.334719 9.3104e-06
7:145876658 T C 0.043877 4.8817e-05
7:145881655 C T 0.034802 -7.4538e-06
7:145885342 A G 0.517213 2.8270e-05
7:145892913 C A 0.428559 3.6171e-05
7:145910668 G T 0.090786 4.3163e-06
7:145914052 A G 0.062700 -4.7639e-05
7:145917116 G C 0.027895 1.4514e-05
7:145920329 T C 0.051339 4.6250e-05
7:145921954 T G 0.037866 3.2489e-06
7:145923176 G A 0.023039 -3.2228e-05
7:145924104 G A 0.065248 -1.2406e-05
7:145933157 T C 1.038869 -7.9852e-05
7:145936334 G A 0.277093 9.2069e-06
7:145952946 A C 0.086274 -7.0032e-06
7:145959243 G T 0.060908 -2.4132e-05
7:145970220 C T 0.048561 3.0824e-05
7:145990194 C A 0.049888 -6.3126e-06
7:145991131 G A 0.029128 9.5784e-06
7:146006356 A G 0.046649 -3.6205e-05
7:146007792 G A 0.694110 2.8589e-05
7:146018273 G A 0.041060 1.2298e-05
7:146019105 G A 0.048788 -2.6640e-05
7:146019421 A G 0.028940 -1.3900e-05
7:146023023 A G 0.133329 -3.9006e-05
7:146023815 G T 0.030946 -2.3796e-05
7:146032524 T C 0.539148 1.6377e-05
7:146036899 T C 0.100452 -1.8094e-05
7:146039318 C T 0.023970 -6.6305e-06
7:146039562 A G 0.028424 2.0888e-05
7:146043176 G A 0.385689 -2.1287e-05
7:146060584 C G 0.130852 -6.8229e-06
7:146070070 A G 0.094840 3.5941e-05
7:146081452 A G 0.209382 -2.3453e-05
7:146082130 G A 0.052491 1.7331e-05
7:146090127 A C 0.072713 -1.4923e-05
7:146092497 G T 0.842347 -4.4265e-05
7:146097449 C T 0.174645 -4.7464e-05
7:146101842 A G 0.053959 7.4293e-05
7:146103878 T C 0.081486 -7.9945e-08
7:146104631 A G 0.031965 -1.5635e-06
7:146110215 A G 0.020458 4.9658e-05
7:146120600 G C 0.021689 -4.7920e-05
7:146121539 T C 0.621855 -2.4254e-05
7:146128613 G A 0.054880 -9.7819e-06
7:146134704 T G 0.164940 1.9747e-05
7:146138818 T C 0.109031 -1.7189e-05
7:146143356 A G 1.934434 -1.1410e-05
7:146152053 A G 1.426920 1.7163e-05
7:146162860 A G 0.228827 -5.6698e-05
7:146169190 T A 0.028605 1.4348e-05
7:146189652 G T 1.065803 2.0004e-05
7:146193963 T C 0.173622 -1.1387e-05
7:146193964 G A 0.645157 -2.5430e-05
7:146197764 A G 0.268832 -1.9286e-05
7:146201517 A G 0.046574 3.0696e-05
7:146202264 C A 0.694425 5.5991e-06
7:146213134 A C 0.031507 -8.4945e-06
7:146214223 T C 0.102007 -3.7300e-05
7:146214248 G A 0.090679 3.2078e-06
7:146214986 A G 0.444483 -1.7519e-05
7:146218033 C T 0.081373 -1.4544e-05
7:146220789 T C 0.042624 7.9380e-06
7:146226654 C T 0.243093 -7.3389e-06
7:146228009 T C 0.055536 1.0467e-05
7:146235639 C T 0.208174 2.9947e-06
7:146243683 G A 1.267940 2.3407e-05
7:146247205 G T 1.612656 8.6557e-06
7:146260418 T C 0.029397 2.9109e-05
7:146276964 T A 0.029479 6.0062e-06
7:146281412 T C 0.628467 1.8939e-05
7:146284115 A G 0.038859 2.2114e-05
7:146294067 A C 1.637435 1.8671e-05
7:146303644 G A 0.040248 -7.1118e-05
7:146317033 T G 0.056046 3.8666e-05
7:146325412 G A 1.146221 8.0533e-05
7:146326157 G A 1.256647 4.2748e-05
7:146331010 A C 0.181692 -1.6323e-05
7:146332475 C A 0.077767 2.8274e-05
7:146337688 T C 0.146692 -1.8151e-05
7:146342663 C T 0.391077 -2.8261e-05
7:146351217 A G 0.077273 -5.0463e-05
7:146351679 A G 1.938621 -2.4959e-06
7:146355921 T C 0.076212 -2.6574e-05
7:146358158 T C 0.044247 1.4497e-05
7:146358510 A C 1.165771 8.3023e-05
7:146371506 C T 1.635721 1.6239e-05
7:146380973 G T 0.099128 -6.5205e-05
7:146385753 T C 0.048749 -5.2955e-05
7:146389161 C A 1.703646 9.2542e-06
7:146402541 G T 0.052031 -7.0933e-05
7:146403638 A G 0.034516 1.6848e-05
7:146404988 A G 0.063284 -1.8129e-05
7:146406691 G A 0.103000 -6.3342e-05
7:146415736 T C 0.063199 -9.0177e-05
7:146417467 G A 0.092065 -5.7753e-06
7:146420329 T G 0.259072 -2.1344e-04
7:146424881 C G 0.114714 -1.9140e-05
7:146428215 G A 0.114714 -7.1477e-06
7:146430670 C T 0.071564 3.2802e-05
7:146433429 G A 0.275093 1.2305e-05
7:146438301 A G 0.038927 1.5754e-05
7:146440527 T C 0.027359 -1.4362e-05
7:146441419 G A 0.070019 -5.9843e-06
7:146442187 T C 0.051768 -2.5725e-05
7:146443339 A G 0.207217 -8.6641e-06
7:146458079 A C 0.307746 2.9743e-05
7:146460779 A G 0.153154 -4.1934e-05
7:146463205 T C 0.067120 -5.7348e-06
7:146464965 T C 0.503019 5.5580e-06
7:146471173 T G 0.049982 -1.6278e-05
7:146476641 T C 0.084856 -3.5272e-06
7:146483410 G C 0.029742 -1.5986e-05
7:146483436 C T 0.059279 -6.0965e-06
7:146492014 A T 0.067172 3.5329e-05
7:146496578 T C 0.108706 -1.7935e-05
7:146505943 G A 0.034487 2.1369e-05
7:146516956 G C 0.074083 -1.5757e-05
7:146522528 C T 0.084469 1.5024e-05
7:146527976 T C 0.021611 2.6258e-07
7:146533276 G T 0.054364 -6.9706e-05
7:146534267 T G 0.429475 6.0925e-05
7:146537237 A G 0.052381 -1.2073e-05
7:146538233 A G 0.102172 -7.5196e-06
7:146540782 A G 0.437683 1.2322e-05
7:146542698 G A 0.147266 5.5518e-05
7:146542987 A G 0.106999 -3.5977e-05
7:146546484 T C 0.033039 3.3577e-05
7:146547214 G A 0.107499 1.0980e-05
7:146550239 T C 0.571691 -3.1877e-05
7:146554719 C A 0.023630 9.4718e-06
7:146558765 T G 0.763019 -3.6458e-05
7:146563853 T C 0.213874 -5.3075e-05
7:146569065 G A 0.121868 -9.7401e-06
7:146570960 A G 1.360903 -6.5891e-05
7:146571958 A G 0.036347 -1.2372e-05
7:146578167 G A 0.255817 -2.0286e-05
7:146580713 C A 0.828130 -7.9564e-06
7:146582565 C T 0.879340 -5.4403e-06
7:146586139 T C 0.046652 -7.8734e-06
7:146586456 A G 0.523467 3.2450e-05
7:146587142 T C 0.105457 -2.3494e-05
7:146600338 C G 0.716117 -6.2847e-05
7:146600404 C T 0.084736 -3.8867e-05
7:146600898 A G 0.075670 -2.6798e-05
7:146618729 C T 1.325102 -1.3477e-05
7:146619714 G C 0.066556 1.4709e-05
7:146634736 T C 0.071058 -1.1179e-05
7:146644075 C T 0.043322 -3.1306e-05
7:146656034 C T 0.068110 4.5315e-06
7:146658874 G A 0.783419 -6.9605e-05
7:146659115 G A 0.626782 -2.9449e-05
7:146664009 T C 0.064868 -2.1924e-05
7:146668725 C T 1.907040 9.2223e-06
7:146672820 T C 0.022880 8.9896e-06
7:146678063 A G 0.064696 -2.0261e-05
7:146681951 G C 0.551037 -2.2253e-05
7:146684962 G A 0.060473 1.3679e-06
7:146691344 A G 0.042971 1.8975e-06
7:146691509 C T 0.038327 -3.3773e-06
7:146692245 G A 1.214036 3.1619e-05
7:146699449 A G 0.020601 2.8925e-05
7:146705701 T C 0.761039 -1.4943e-05
7:146706235 C T 1.008179 -1.0584e-05
7:146709333 T G 0.068084 -4.1598e-06
7:146712085 G A 0.050820 7.2611e-06
7:146712382 A G 0.024892 -6.1898e-06
7:146712937 G A 0.024344 -4.3881e-06
7:146715607 G A 0.066371 4.2934e-05
7:146720611 G A 0.158682 1.0692e-06
7:146724050 A G 0.328822 1.3700e-05
7:146725968 G C 0.102114 1.7873e-05
7:146727251 C T 0.139213 -6.7985e-06
7:146729161 A G 0.096969 1.2795e-05
7:146739456 A C 0.069646 -3.9928e-06
7:146745442 G A 0.436375 1.0478e-05
7:146752137 A G 0.189865 -5.6133e-06
7:146753732 T C 0.026006 1.4271e-06
7:146759757 A G 0.058022 2.2955e-05
7:146759900 C T 0.918624 2.2450e-05
7:146761579 A C 0.115418 -1.4307e-05
7:146768197 C T 1.381858 -1.4558e-07
7:146768572 G C 0.229662 6.3937e-06
7:146768776 C T 0.030955 2.0404e-05
7:146769577 A G 0.103263 -6.1257e-06
7:146771502 T C 1.359663 -9.8980e-06
7:146771595 C T 0.030316 -1.4500e-05
7:146774157 G A 0.031692 6.7426e-06
7:146775748 A G 0.026947 1.4375e-05
7:146777990 A G 0.146315 -2.6354e-05
7:146780421 C T 0.078718 -2.5158e-05
7:146783263 T C 0.113581 -2.0182e-05
7:146790725 C A 0.060204 2.3287e-05
7:146792660 G A 0.058513 -2.2753e-05
7:146793133 C G 0.073187 -5.1431e-06
7:146793196 C T 0.056633 -1.5320e-05
7:146793235 T C 0.097537 -1.4849e-05
7:146794428 T G 0.189063 -1.6367e-05
7:146796313 A G 0.135779 -1.8004e-05
7:146799718 A C 0.034756 9.2789e-06
7:146800106 A G 0.801573 2.5636e-05
7:146814185 A G 0.026775 -2.0966e-05
7:146823361 A G 0.597693 3.1892e-05
7:146826210 C T 0.090854 3.6835e-06
7:146826629 T G 0.060129 -3.7063e-05
7:146837274 C T 0.896332 -1.6551e-05
7:146848251 G A 0.341354 -1.4794e-05
7:146850936 G T 1.148867 -2.7957e-05
7:146852731 G A 0.071051 3.3088e-05
7:146855615 C T 0.056666 1.9334e-05
7:146856717 C A 0.141722 -1.9933e-05
7:146857300 C T 0.043046 -3.9117e-05
7:146866779 A G 0.218064 -1.3139e-05
7:146869664 G T 0.040154 1.4150e-05
7:146872116 C T 0.049100 1.8274e-05
7:146881394 T C 0.204714 -2.0965e-05
7:146887868 G A 0.093486 1.2353e-05
7:146897402 T C 0.033426 -5.5201e-06
7:146897589 T C 1.114766 -3.0371e-05
7:146903850 T C 0.043715 -2.2099e-05
7:146911290 G A 0.021877 2.4733e-05
7:146913363 T C 1.487228 2.0851e-05
7:146934775 A G 0.239880 6.3770e-06
7:146936025 C T 0.047830 1.8159e-07
7:146939907 C G 0.029115 7.4108e-06
7:146943356 T C 0.147763 -2.1780e-05
7:146948530 A G 1.537729 1.4638e-05
7:146955688 T C 0.179968 -1.7497e-05
7:146958195 C A 0.298470 -2.9779e-07
7:146969399 C T 0.569237 4.9747e-05
7:146973118 G A 0.319185 3.1536e-05
7:146984325 T C 0.083200 2.3774e-05
7:146986789 T G 0.043066 -4.4689e-05
7:146991320 C G 0.132981 -4.0623e-05
7:146993759 A G 0.823576 3.3667e-05
7:146996595 T C 1.971044 -3.2416e-05
7:146997861 A G 0.046191 -6.9213e-06
7:146999921 C T 0.058827 1.3772e-05
7:147005176 C T 0.338040 -1.0635e-05
7:147005265 C T 0.104944 8.8369e-06
7:147014318 A G 0.791537 -5.9469e-05
7:147014588 C T 0.163668 -2.8733e-05
7:147025845 C T 0.623296 -3.9318e-05
7:147026915 G A 1.125328 -1.2530e-05
7:147041543 A G 0.131664 -1.4583e-05
7:147053840 T C 1.468152 -7.3089e-06
7:147064027 A G 0.035594 -8.4598e-07
7:147073511 C T 0.501201 2.1223e-05
7:147073708 A G 0.023071 1.1238e-05
7:147081051 C G 0.082162 -1.9412e-05
7:147087531 T C 0.234491 -2.1675e-05
7:147090866 G A 1.444837 -9.9590e-06
7:147096254 C T 0.259997 3.8924e-06
7:147132505 C T 0.346391 2.0985e-05
7:147134634 T C 0.034581 -9.3670e-06
7:147139405 T C 0.127830 -1.7400e-05
7:147140812 T C 0.393293 -1.6964e-05
7:147143673 G C 0.026836 8.4852e-06
7:147148066 T C 0.051813 -1.0192e-05
7:147155060 A G 1.479529 -1.2721e-06
7:147163607 C T 1.479970 3.7865e-06
7:147165497 T C 0.157994 -4.0698e-06
7:147182405 T G 0.057753 3.9261e-05
7:147184567 G A 1.478782 2.3603e-06
7:147188278 T C 0.029225 1.4932e-05
7:147194880 C T 0.245914 1.3995e-05
7:147197683 A C 0.052105 -1.0328e-05
7:147197762 A G 0.480298 4.5451e-06
7:147197946 G A 1.932928 9.9493e-06
7:147199398 A G 0.505304 1.7046e-05
7:147203791 C A 0.119758 -1.6923e-05
7:147205228 A G 0.069136 6.9801e-06
7:147205542 G A 0.034795 2.1727e-05
7:147210921 T C 0.035623 -1.1560e-05
7:147212142 A G 1.445149 -1.6322e-05
7:147214833 A C 1.441088 -1.3918e-05
7:147222039 G A 0.061469 -7.0973e-06
7:147223640 A C 0.571794 -7.5974e-06
7:147225293 G C 0.044594 -1.1991e-05
7:147225881 C T 0.778631 5.3282e-05
7:147225900 C A 0.490042 2.6637e-05
7:147227042 G A 0.020264 -2.4822e-06
7:147232850 T C 0.337744 -2.9151e-05
7:147236358 T C 0.037324 4.9800e-06
7:147236664 C T 0.629924 -1.4491e-05
7:147247139 G A 0.303579 -3.3331e-05
7:147248763 G T 0.218288 1.1224e-05
7:147251089 A G 0.026811 3.2791e-05
7:147258136 T G 0.111270 -2.4073e-05
7:147262951 A G 0.063771 4.8903e-06
7:147263775 C T 0.378126 2.1748e-05
7:147281034 A C 0.064050 4.9300e-06
7:147284164 T G 0.138843 3.3494e-05
7:147284171 G A 0.057704 -3.5190e-05
7:147287333 C T 1.309012 3.3440e-05
7:147290519 A G 0.023055 -2.6494e-05
7:147290995 A C 0.091523 3.0878e-06
7:147301994 G A 0.831723 7.2808e-05
7:147304713 T C 1.317958 2.4509e-05
7:147306931 C T 0.035282 3.1106e-05
7:147312991 T C 0.393644 -3.3467e-05
7:147313925 A G 0.091834 -2.9200e-05
7:147328921 T A 0.096414 4.6014e-06
7:147329151 G A 0.084031 -4.4580e-05
7:147332337 C T 0.415803 -5.2794e-06
7:147333788 T C 0.149574 1.3699e-05
7:147338616 C G 0.377266 -2.0586e-06
7:147339755 T C 0.027810 2.5001e-05
7:147342335 G A 0.043630 3.3878e-05
7:147345114 A G 0.050278 1.9387e-05
7:147351071 G A 0.307425 1.7421e-05
7:147354676 G A 0.256290 -2.8066e-05
7:147356104 G A 0.172769 1.0906e-05
7:147359961 G A 0.177479 1.3856e-05
7:147364456 T G 0.081831 -1.0051e-05
7:147368389 G A 0.098933 6.2346e-06
7:147370711 T G 0.026820 -6.4913e-06
7:147370818 A G 0.146309 -9.5872e-05
7:147375789 T C 0.071304 -2.7324e-05
7:147387509 A C 0.091594 2.8283e-06
7:147391444 G C 0.027168 7.5123e-06
7:147400158 A G 0.051054 6.0534e-06
7:147411209 G A 0.165959 1.6657e-05
7:147411333 A G 0.096709 8.3138e-06
7:147417555 A G 1.256407 -6.5482e-06
7:147419098 T C 0.023867 -3.3563e-05
7:147421536 T G 0.305189 -2.0716e-05
7:147429043 A G 0.067286 8.2506e-06
7:147443492 A G 0.131213 -2.8357e-05
7:147443900 A G 0.453101 5.0540e-06
7:147447176 A G 0.078315 6.9609e-07
7:147452454 A G 0.678809 1.9554e-05
7:147463059 G A 0.047921 -2.3304e-05
7:147469901 C A 0.488192 -2.4440e-06
7:147471487 A G 0.069899 -1.9201e-05
7:147480187 A G 0.024639 -1.1243e-05
7:147487758 T C 0.155796 3.6484e-05
7:147488162 C T 0.100585 -1.0596e-07
7:147488371 C T 0.722849 -2.3294e-05
7:147489490 C T 0.129810 8.6535e-06
7:147495069 G A 0.062472 -2.6619e-06
7:147495593 T C 0.029258 3.8735e-06
7:147520530 C A 1.379307 4.2453e-06
7:147523909 T C 0.045877 -3.1025e-05
7:147533323 C A 0.036399 -7.2139e-05
7:147533720 G A 0.039573 -2.6833e-05
7:147537678 C T 0.099368 5.9107e-06
7:147549316 C T 0.065429 -1.0644e-05
7:147551233 G A 0.116704 2.1947e-05
7:147559164 C T 0.095070 5.8477e-06
7:147559328 T C 1.163797 -1.3610e-05
7:147580902 G A 1.015999 -1.2139e-05
7:147581965 G T 0.118499 2.1618e-05
7:147595317 G C 0.030131 -3.5491e-08
7:147595929 A G 1.660681 -2.9687e-06
7:147599214 T C 0.595603 -1.2973e-05
7:147605256 A G 0.128652 -1.9334e-05
7:147610120 G A 0.508699 -3.5533e-06
7:147614835 T C 0.549820 -1.6840e-06
7:147615059 A G 0.064449 -8.8301e-06
7:147616077 A C 1.149600 -2.4279e-06
7:147617172 T C 0.029316 -1.0889e-05
7:147617886 C T 1.406102 -1.1172e-05
7:147619621 A G 0.525016 -9.2920e-06
7:147632135 C G 1.721054 -8.0499e-06
7:147634891 A G 0.030816 -8.7809e-07
7:147635390 A C 0.046493 1.3464e-05
7:147637453 C T 0.540251 -1.8707e-05
7:147640975 G A 0.145520 -2.5244e-05
7:147641150 G T 0.470632 -3.9675e-06
7:147647777 T C 0.325430 1.1004e-05
7:147650273 C T 1.141888 6.1140e-06
7:147652120 A G 0.037762 -1.8730e-05
7:147655845 T C 1.038573 3.1707e-05
7:147658085 G A 1.778547 -5.1532e-06
7:147660659 G A 1.669607 -6.1759e-07
7:147662579 C T 1.787015 -1.3381e-05
7:147663492 G T 0.604779 2.4788e-05
7:147669423 A G 0.101552 -3.5463e-05
7:147674880 A G 0.109368 2.0705e-06
7:147679535 A G 1.000419 2.6474e-05
7:147689625 T C 0.283611 1.2845e-05
7:147702692 G A 1.112478 -2.6349e-05
7:147705157 G T 0.097423 6.4975e-06
7:147712245 G A 0.050635 -1.7091e-05
7:147713942 C T 0.682510 -3.2122e-05
7:147717186 C T 0.069276 4.9937e-06
7:147718470 G A 0.039401 -2.1116e-05
7:147725363 A G 1.303907 -4.5382e-05
7:147726313 T C 0.075112 -7.9226e-06
7:147726321 T C 0.032462 3.5252e-06
7:147726469 C A 0.035169 1.1232e-05
7:147726803 T G 0.056750 1.2443e-05
7:147735443 T C 0.037392 4.6706e-05
7:147738630 G A 0.040583 -2.5040e-06
7:147742866 C T 0.538797 3.2253e-06
7:147748359 C T 0.028268 -6.1973e-06
7:147753561 G T 1.163002 -1.8067e-05
7:147754273 A G 0.133348 8.1508e-06
7:147754816 C T 0.421071 -1.9017e-05
7:147755391 G A 0.113675 -2.7612e-05
7:147759461 A G 0.759922 -1.7016e-05
7:147769300 A C 0.342526 -4.8830e-06
7:147771273 A G 0.074638 -4.6028e-05
7:147773038 G C 0.120420 1.9365e-05
7:147776118 C T 0.029488 -4.0804e-06
7:147777306 G A 0.064199 -3.9093e-05
7:147788120 C T 0.146909 1.6075e-05
7:147791888 T G 0.085339 1.1685e-05
7:147793339 C T 0.131761 -1.6189e-05
7:147798579 T C 0.039781 6.1078e-06
7:147801643 G A 0.049359 4.3620e-06
7:147802228 A G 0.059918 -1.8889e-05
7:147804337 A G 0.045110 1.9914e-05
7:147804590 G A 0.121413 -3.5277e-06
7:147805056 G A 0.041589 -8.1336e-06
7:147809271 A G 0.038684 -3.0400e-05
7:147811022 T C 0.577546 -6.3192e-05
7:147811481 A G 0.074018 -2.3383e-05
7:147814756 T C 0.026204 2.2145e-05
7:147815630 T C 0.193610 1.9870e-06
7:147817705 C T 0.057396 8.2957e-06
7:147821174 T G 0.044844 -4.1365e-05
7:147821779 T G 0.095112 -1.1486e-04
7:147833885 A G 0.706636 -3.4772e-05
7:147838835 A G 0.131388 -6.5620e-05
7:147843216 G A 0.078744 -4.9337e-05
7:147843578 C A 0.260059 -5.6998e-05
7:147856865 G A 0.188956 -5.9519e-06
7:147859806 T G 0.478750 3.1679e-05
7:147865869 G A 0.567088 2.0214e-05
7:147868281 T G 0.610387 2.1844e-05
7:147870469 A G 0.320967 -2.0262e-06
7:147871695 T C 0.849592 3.0317e-05
7:147872505 G A 1.118661 7.7515e-06
7:147878745 T C 0.111932 -1.7063e-05
7:147880163 T C 1.420510 -2.1592e-06
7:147881158 A G 1.379976 3.2399e-06
7:147883007 T G 0.040151 4.9853e-05
7:147883608 T C 0.978763 1.8650e-05
7:147885534 C T 0.398789 8.5976e-06
7:147886864 G A 0.468061 9.9152e-06
7:147891420 T C 0.070029 1.0745e-05
7:147895712 G T 0.115788 -2.6383e-05
7:147902844 G A 0.125377 -8.0265e-07
7:147902886 C T 0.653605 1.1348e-05
7:147905440 A G 1.025551 1.4255e-05
7:147905708 C T 0.437031 -9.9002e-06
7:147906908 T C 0.051544 -2.4596e-05
7:147907326 A G 1.000435 -1.7113e-05
7:147908210 G T 0.948645 2.5205e-05
7:147909829 A G 0.082717 1.3911e-05
7:147916400 T C 0.027210 2.7756e-06
7:147917679 C T 0.022273 4.1367e-06
7:147918535 A G 0.117671 -1.2760e-05
7:147920324 C T 0.387811 1.0756e-05
7:147921454 A G 0.332775 6.7012e-05
7:147921971 T C 0.288719 -6.4535e-05
7:147922720 T C 0.023555 3.0723e-05
7:147924782 T G 0.049460 2.2955e-05
7:147925235 C T 0.040462 -1.1886e-05
7:147925492 C T 1.372971 -2.0764e-05
7:147928805 C A 0.034601 -2.7617e-05
7:147928880 A G 0.091766 1.1041e-05
7:147931448 T C 0.709638 3.1920e-06
7:147931710 G A 0.318747 1.0855e-05
7:147936015 C A 0.024516 -1.7103e-05
7:147937132 G A 1.436216 -1.5928e-06
7:147938567 A C 0.149422 -1.5145e-05
7:147939097 T C 0.543410 -1.6584e-05
7:147945823 A C 0.365821 -3.2689e-05
7:147946169 C T 0.076352 -2.4107e-05
7:147947585 A G 0.038444 -2.9634e-06
7:147947704 T C 0.022020 1.1659e-06
7:147954909 T C 0.384134 -9.1234e-06
7:147954976 C A 1.335881 -2.0113e-05
7:147956916 G A 0.711190 -3.9590e-05
7:147957814 G T 0.206496 4.7759e-05
7:147958925 T C 0.183655 -3.8074e-06
7:147959686 C T 0.051154 1.5088e-05
7:147960907 G A 0.093032 2.3013e-05
7:147966812 T C 0.727902 -4.6991e-05
7:147969969 A G 0.076111 7.1784e-06
7:147971038 A G 1.162304 -3.6944e-05
7:147972008 T C 0.040115 1.2131e-05
7:147979639 A G 0.225400 6.4695e-06
7:147986136 C A 0.743719 -3.4028e-05
7:147987204 T G 0.240477 -8.5511e-07
7:147989522 C T 0.374649 -3.5992e-06
7:147990737 C T 0.085291 4.5628e-05
7:147993238 G T 0.874432 -1.2677e-05
7:147995434 G T 0.600475 3.2693e-06
7:147995460 G A 0.354311 -9.5160e-06
7:147998930 A G 0.872559 3.1374e-05
7:148001001 T G 0.041300 5.3603e-06
7:148003737 A T 0.037243 2.5233e-05
7:148004105 T C 1.412713 2.3752e-05
7:148013853 G A 0.566828 6.1485e-06
7:148017827 A G 0.264145 -1.0944e-05
7:148019827 T C 1.955990 4.1640e-08
7:148020592 G A 0.024165 4.4518e-06
7:148023563 T C 0.027427 -3.2483e-05
7:148024029 A G 0.047769 1.7900e-06
7:148028996 T G 0.056676 2.3548e-05
7:148029575 C T 1.144485 -9.2673e-06
7:148033118 G A 1.077010 1.6241e-06
7:148033492 G A 0.316682 -3.2107e-05
7:148034824 A G 0.632151 1.5342e-05
7:148035192 G A 0.496170 -2.8375e-05
7:148035622 C T 0.045003 9.7901e-06
7:148035676 G T 0.327140 -3.1375e-05
7:148035955 G A 0.224147 -1.8824e-05
7:148036377 T C 0.424096 -9.4097e-06
7:148036491 C G 0.491269 1.3255e-04
7:148037751 T G 0.241515 -2.1570e-05
7:148053714 T C 0.054949 -2.0735e-05
7:148058286 A G 0.785308 -4.8008e-05
7:148058367 T C 0.138081 -5.9913e-06
7:148068364 A G 0.072706 3.6924e-06
7:148071220 A G 1.600978 5.1586e-06
7:148086739 C G 0.337131 -7.2709e-05
7:148092983 A G 0.515999 7.4334e-07
7:148097195 A C 0.054238 4.2564e-06
7:148098288 T C 0.026872 -2.0715e-05
7:148099773 T C 0.070996 1.0661e-05
7:148100575 C T 0.347174 -4.5684e-07
7:148100862 T C 0.677018 -2.3725e-05
7:148108857 T C 1.159263 -2.6350e-05
7:148116984 T C 0.053391 2.3433e-05
7:148118249 T C 1.656069 2.4706e-06
7:148119349 A G 0.054582 -2.5200e-06
7:148128759 T C 0.597505 -3.6366e-05
7:148128867 G A 1.886182 1.3502e-05
7:148130174 G A 0.022490 1.2210e-05
7:148133060 A G 0.992574 6.0247e-05
7:148133101 T C 1.693961 -7.0289e-06
7:148139399 A G 0.109027 3.6574e-06
7:148149429 C T 0.105009 1.7754e-05
7:148151822 C T 0.428358 1.9958e-06
7:148152503 C G 1.603779 3.6962e-05
7:148156640 G A 0.542563 -3.6579e-05
7:148163174 G C 0.109826 2.2686e-05
7:148163717 A G 0.051200 1.3411e-05
7:148164338 C T 0.052170 -5.9555e-06
7:148176490 A G 1.410269 4.8461e-05
7:148179267 A G 0.054975 -6.2682e-06
7:148179889 A G 0.077449 7.8379e-06
7:148180211 G A 0.062356 2.9769e-05
7:148187420 T G 0.685489 2.2641e-05
7:148188164 T C 1.886347 -1.2136e-06
7:148188533 T C 0.812099 9.4842e-06
7:148192106 T G 0.054790 -2.2922e-05
7:148197662 T G 0.150765 -1.1441e-05
7:148200459 A G 0.036331 1.2299e-05
7:148202818 C T 0.167218 2.5578e-05
7:148211088 G A 0.052232 -1.8526e-05
7:148212795 C T 0.034727 1.4104e-05
7:148222226 C T 0.508037 3.8921e-05
7:148233208 C T 1.284377 4.8089e-05
7:148238031 T C 0.045276 2.7916e-05
7:148245573 T C 1.106976 1.8486e-05
7:148245802 T C 0.396224 2.4044e-05
7:148256290 T C 0.556169 2.6637e-05
7:148258048 C G 1.047977 4.1382e-05
7:148261879 T C 0.144063 8.7027e-07
7:148262532 T C 0.603850 6.6870e-06
7:148264943 T G 0.169656 1.2750e-05
7:148264987 T C 0.051881 -2.8704e-05
7:148269912 G A 0.151768 -8.5499e-05
7:148273685 C T 0.256875 -3.0871e-05
7:148275904 C T 0.080759 1.2884e-05
7:148280705 G T 0.245420 -7.3936e-06
7:148282238 C T 0.463205 3.2152e-05
7:148285568 A G 0.051164 4.5519e-05
7:148285882 G A 0.159811 -8.0034e-06
7:148288020 T G 0.074573 3.8364e-06
7:148288135 T C 0.077604 -5.6856e-06
7:148289104 G A 0.147584 2.1189e-05
7:148290765 A G 0.057792 -4.6265e-05
7:148295174 T C 0.437862 -2.9175e-06
7:148300122 T C 0.049853 -1.0737e-05
7:148304642 C T 0.041806 5.2811e-06
7:148308179 A G 1.070120 -1.0736e-05
7:148308319 T C 0.022124 -7.7591e-06
7:148309172 A G 0.719541 4.7839e-06
7:148310857 G C 0.026181 -1.5415e-05
7:148311719 T G 0.027369 -4.4270e-06
7:148312382 G T 1.034243 -1.7661e-05
7:148312838 T C 0.029498 -1.7691e-05
7:148316999 A C 0.055208 3.3839e-06
7:148317447 T A 0.111838 -2.1009e-06
7:148323200 G T 0.851643 1.7955e-05
7:148325326 A G 0.929507 7.1955e-06
7:148327818 G A 0.029443 -2.0799e-06
7:148329382 T G 0.055254 -4.2408e-05
7:148329719 C T 0.109939 2.5323e-05
7:148330977 C T 0.070217 -3.9936e-05
7:148331040 G A 1.089627 2.1802e-05
7:148332527 G A 1.155683 4.5677e-05
7:148335417 C T 0.090549 -5.4445e-05
7:148338244 A G 0.785295 1.5413e-05
7:148338646 G A 0.081733 2.6736e-05
7:148349610 T G 0.040602 -1.5450e-05
7:148350460 T C 0.062054 -4.2027e-05
7:148357580 T C 1.061917 7.8063e-05
7:148359878 A G 0.165209 -5.4498e-06
7:148361485 A G 0.849712 6.4357e-06
7:148364590 A G 0.077475 -2.8794e-05
7:148368105 G A 0.028145 1.0767e-05
7:148368954 T C 0.526791 2.6674e-05
7:148372643 A G 0.029352 5.2365e-06
7:148383913 C T 0.056458 1.4157e-05
7:148395287 A C 0.238234 6.0629e-05
7:148400466 C A 0.054114 -1.8635e-05
7:148404379 A G 0.606249 -1.0096e-04
7:148404942 G T 0.144975 -1.5225e-06
7:148411803 A G 0.150963 2.2351e-06
7:148418140 A G 0.770069 -8.9558e-05
7:148457664 G A 0.020458 1.2623e-05
7:148457798 A G 0.042751 -2.4300e-05
7:148460536 C T 0.072155 -3.6120e-06
7:148460865 G A 0.044263 -7.8360e-06
7:148462069 T C 0.025915 -2.0810e-05
7:148465037 T C 0.036662 9.7386e-06
7:148466118 C G 0.140548 -7.1982e-05
7:148470360 G A 0.051219 -2.0475e-06
7:148474286 G A 0.047019 -3.2398e-05
7:148475928 T G 0.154602 -3.2822e-05
7:148477303 G A 0.113023 -5.8918e-05
7:148480990 T C 0.436476 2.2504e-05
7:148485905 G A 0.050382 9.5247e-06
7:148486422 C G 0.550385 8.6403e-05
7:148496619 A G 0.044124 -4.2691e-05
7:148497451 G A 0.074966 -3.0652e-05
7:148500288 T C 0.062132 2.2268e-05
7:148501558 A G 0.066302 -3.0887e-05
7:148502252 C T 0.122965 -1.1386e-05
7:148505498 G T 1.338874 1.2549e-04
7:148509499 T C 0.090724 3.6816e-05
7:148517456 G T 0.258462 7.6917e-06
7:148522269 A C 1.369430 6.7986e-05
7:148525904 G C 0.143676 -5.3948e-05
7:148527534 T C 0.043244 6.5797e-06
7:148528058 G A 0.305023 -1.6261e-05
7:148535408 A G 0.025788 -2.1963e-05
7:148537086 A G 0.090387 1.3878e-05
7:148544633 A G 0.071846 -3.9845e-05
7:148554111 A G 0.166504 -1.1012e-05
7:148554335 C A 0.963747 7.7856e-05
7:148572063 A C 0.146666 -1.9928e-05
7:148577020 A G 0.037830 5.0427e-05
7:148584600 G T 0.092909 7.3367e-06
7:148591911 C T 0.652622 1.5122e-05
7:148593198 A G 0.026901 1.2089e-05
7:148594560 C T 0.094827 2.7944e-05
7:148599334 G A 1.269637 1.0245e-05
7:148600719 G A 0.566302 7.9480e-06
7:148604238 C A 0.071684 1.8244e-05
7:148605435 C T 0.058172 3.5189e-06
7:148608703 A G 0.111540 -3.4386e-05
7:148613358 C T 0.130203 6.7346e-05
7:148615643 C T 0.429884 1.0974e-05
7:148621066 C T 0.046344 -5.0792e-06
7:148621261 C G 0.023123 1.4933e-05
7:148625572 C T 0.039628 -6.1168e-06
7:148628362 T G 1.029034 -1.5332e-05
7:148628677 T C 0.155186 -3.2110e-05
7:148629591 T C 0.103107 2.1604e-05
7:148631566 G A 0.180698 -3.4027e-05
7:148635722 G A 1.046107 -1.9851e-05
7:148643677 G A 0.037045 -3.3458e-05
7:148645304 T G 0.343610 3.7575e-05
7:148645341 A C 0.119252 -3.1297e-05
7:148649756 A G 0.031712 -8.0229e-07
7:148650634 G C 0.526716 2.7650e-05
7:148652565 A C 0.278615 -2.0478e-05
7:148659528 C A 1.205522 1.4994e-05
7:148662852 C A 0.079682 -3.6056e-05
7:148664720 G A 1.094376 1.0071e-05
7:148667593 C T 0.167926 1.5705e-05
7:148669518 T C 1.475244 -2.1450e-05
7:148669722 A G 0.356486 -3.7264e-05
7:148684073 T G 0.041904 -2.4441e-06
7:148698494 T C 0.123001 1.5002e-06
7:148698909 T C 1.721599 1.7622e-05
7:148719583 C T 1.616142 -1.1261e-05
7:148720665 G C 0.039953 2.7606e-05
7:148727589 T C 0.390174 9.9198e-06
7:148732656 G A 0.169611 6.0267e-06
7:148733397 C A 0.065270 8.1856e-06
7:148738938 C A 1.422026 -2.0574e-05
7:148739170 C T 1.874227 1.3072e-05
7:148749167 T C 0.302991 3.8777e-05
7:148760501 T C 1.261646 -5.7150e-05
7:148760787 C A 0.047201 -3.3578e-06
7:148766391 C T 0.241824 6.2087e-06
7:148768570 C T 0.025009 -1.4337e-05
7:148774869 T C 1.282776 -8.5019e-05
7:148796253 T C 1.292491 -9.7957e-05
7:148801091 A G 1.294744 -9.9751e-05
7:148806012 T C 1.292095 -8.8655e-05
7:148816519 G C 1.687388 -7.9156e-05
7:148848257 C T 1.271254 -7.8688e-05
7:148857795 C T 1.280141 -8.5828e-05
7:148862761 G A 0.094934 -7.4096e-05
7:148863089 C T 0.067283 -1.5190e-05
7:148866139 C A 1.756868 7.1694e-06
7:148866523 G T 0.135630 -8.1204e-05
7:148869251 T C 0.183727 1.1122e-04
7:148869495 C T 0.349793 4.3848e-05
7:148873940 T A 0.152603 3.9195e-05
7:148902789 A G 1.236166 -6.3379e-05
7:148907506 T C 0.134105 4.6811e-05
7:148910848 G A 0.032046 -1.7187e-05
7:148913899 T C 0.034192 6.9190e-06
7:148914320 C T 0.027567 -7.8813e-06
7:148915783 T C 0.136958 -3.6187e-06
7:148916482 T C 0.053913 2.5900e-05
7:148921923 T C 0.275928 -2.2863e-05
7:148931503 G A 0.181692 3.2602e-05
7:148933936 C A 0.199135 6.3044e-06
7:148934783 A G 0.040443 -1.9001e-05
7:148936878 T G 0.293449 -2.7720e-05
7:148947279 G A 0.179809 1.5694e-05
7:148950895 T C 0.063021 1.5938e-05
7:148952312 C T 0.354123 -1.0122e-05
7:148963652 T C 0.135802 1.9729e-05
7:148964452 T C 0.022299 -9.9772e-06
7:148964513 G A 1.180780 -1.2270e-05
7:148976009 C A 0.165576 -1.8750e-06
7:148991132 T C 0.067461 -5.1981e-06
7:148993974 T C 0.351737 -8.1180e-06
7:148996933 G A 1.889142 3.3172e-05
7:148997902 T C 0.041358 -9.0339e-07
7:148998841 T C 0.038891 1.6977e-05
7:149003387 A G 0.292186 -2.9160e-05
7:149006804 T C 0.291407 6.0063e-05
7:149015443 A G 0.027460 8.8912e-06
7:149015915 C T 0.745602 -1.9576e-05
7:149017004 A G 0.438709 -7.3359e-05
7:149017964 C T 1.056130 -5.7666e-06
7:149018308 C A 1.153433 -3.2958e-05
7:149018975 C T 0.321285 6.1196e-05
7:149024144 A G 0.419494 -2.2124e-05
7:149026210 T C 0.051910 -7.3542e-06
7:149026686 T C 1.720414 -6.3376e-05
7:149029367 C T 0.038859 -2.9254e-07
7:149032387 A G 0.242613 6.4527e-05
7:149044481 T C 0.242009 8.1632e-05
7:149046842 G C 0.070129 -2.0284e-06
7:149047694 A G 1.703938 -1.1596e-04
7:149049450 A G 0.107333 -2.4808e-05
7:149054004 C T 0.777492 -1.4330e-04
7:149055278 T C 0.066900 2.4875e-05
7:149056236 T C 0.053524 -3.3041e-06
7:149061878 T C 0.075060 -1.4510e-05
7:149064713 C T 0.434765 2.7176e-05
7:149068168 T C 0.101477 -2.7253e-06
7:149072072 C T 0.432088 2.6526e-05
7:149078828 T C 0.078095 -1.6940e-05
7:149081136 G A 0.451923 2.1049e-05
7:149085432 T C 0.056604 -9.0664e-06
7:149092601 A G 0.023646 -2.9784e-05
7:149093007 G A 0.275314 2.2626e-05
7:149095024 G A 0.129635 9.4536e-06
7:149095425 A G 0.570340 -4.8742e-05
7:149096073 C A 1.335618 -2.7724e-05
7:149098245 C T 1.821902 -2.3241e-05
7:149099531 G A 0.026937 5.4914e-06
7:149099717 C T 1.674827 -3.4212e-05
7:149102171 T C 1.002256 -1.2200e-05
7:149110658 A G 1.666592 -3.9360e-05
7:149111370 T C 0.404664 -2.2088e-05
7:149112189 A G 1.739393 -7.6585e-06
7:149112443 T C 1.656906 4.9702e-07
7:149117965 T C 0.058305 3.5709e-05
7:149118547 G A 0.338442 2.4428e-07
7:149123299 G T 0.547645 -1.0697e-05
7:149124850 G A 0.094970 -1.7388e-05
7:149125162 C T 0.032432 7.1185e-06
7:149129829 T C 0.212391 -5.0304e-06
7:149133916 T C 0.161331 1.5321e-05
7:149133969 C T 0.112332 2.8598e-06
7:149134464 G A 0.113857 2.8239e-05
7:149141573 C T 0.898844 -2.7675e-05
7:149143663 A T 0.035896 1.5914e-05
7:149144803 G A 0.230012 -5.9142e-06
7:149146022 A G 0.069425 -1.3078e-05
7:149147203 C T 0.106242 1.7937e-07
7:149147283 G A 1.111014 -3.2501e-05
7:149152906 A G 1.081246 -2.6733e-05
7:149158435 G A 1.128035 -1.4229e-05
7:149162110 C T 0.558938 -5.9055e-06
7:149170692 A G 0.076029 6.1047e-06
7:149174265 A G 0.509871 -2.7599e-05
7:149174542 A G 0.738896 7.1352e-06
7:149177124 T C 0.041754 4.8222e-06
7:149198453 T G 1.304163 -3.4304e-05
7:149203662 C A 1.873319 8.1947e-06
7:149216029 C A 0.069100 -1.4829e-04
7:149218312 C T 0.074544 -1.8356e-05
7:149227589 A C 1.235897 -1.8558e-06
7:149234464 T G 0.033588 -6.1897e-05
7:149237923 G T 0.031971 1.0899e-05
7:149244217 T G 0.063011 -1.2490e-04
7:149257763 G T 0.076975 1.4364e-05
7:149261825 A C 0.031786 1.1227e-05
7:149280944 T C 1.298619 -2.7228e-05
7:149290497 A G 0.511247 -3.5819e-05
7:149290559 A G 0.038411 1.8953e-05
7:149290927 T C 0.082811 8.7316e-06
7:149302492 G T 0.087751 -2.0280e-05
7:149312558 G A 0.110761 -1.5980e-06
7:149312757 A G 0.034461 -5.6370e-05
7:149321643 A G 0.730015 3.5826e-05
7:149327854 G A 1.298895 -3.6359e-05
7:149332388 C A 1.299447 -3.9429e-05
7:149335542 T C 0.101516 -2.7176e-05
7:149345681 G A 1.468201 4.0583e-05
7:149359622 C T 0.553118 -2.9103e-07
7:149363857 A G 0.461920 -4.6208e-06
7:149364008 C T 0.871582 9.4201e-06
7:149365303 T C 0.534578 2.0395e-06
7:149367255 A G 0.556260 2.2779e-05
7:149369200 T C 0.036285 4.9138e-06
7:149371139 G A 1.101893 1.8193e-05
7:149375247 G A 0.113893 1.1914e-04
7:149383909 A G 0.031426 4.5023e-06
7:149387607 T C 0.032643 -2.1672e-05
7:149394446 G A 0.127480 7.4599e-05
7:149395917 C T 0.848118 -1.1757e-05
7:149410102 T C 0.130044 -9.2907e-06
7:149410743 A G 0.025726 -4.2779e-05
7:149411262 A G 0.030715 1.6314e-05
7:149419635 G T 0.226624 1.4565e-05
7:149421773 G A 0.232648 1.9431e-05
7:149424014 G A 0.051164 -3.1332e-05
7:149424478 A G 0.021507 -1.1078e-06
7:149427409 G T 1.833483 1.2639e-05
7:149438457 G A 0.080532 -2.4514e-06
7:149438923 A G 0.053462 9.1098e-06
7:149443308 G T 0.021293 -2.1120e-05
7:149443599 A G 0.125562 6.4195e-05
7:149443760 G A 0.045127 2.9256e-05
7:149445992 G A 0.206597 -1.9493e-05
7:149446246 A G 0.238688 -1.3222e-05
7:149447552 C T 0.328851 -1.5377e-05
7:149450590 T C 0.422723 -3.7638e-05
7:149450693 C T 0.333995 -3.7562e-05
7:149450812 A G 0.028742 1.3256e-05
7:149451480 A C 1.233329 -2.6141e-05
7:149452449 A C 0.062404 -2.2426e-07
7:149452543 T C 0.118706 -1.1015e-05
7:149456907 T C 0.300489 -1.2049e-05
7:149460076 A G 0.021345 -2.1277e-05
7:149461399 C G 0.028388 -1.4226e-05
7:149461487 G T 0.119005 2.9879e-05
7:149462621 C T 0.181870 -9.9911e-06
7:149463370 T C 0.054556 -4.5047e-06
7:149465419 A C 0.024301 1.8657e-05
7:149465674 T C 1.423658 -8.5287e-06
7:149468479 G A 0.163862 -4.8173e-06
7:149472508 C T 1.719372 6.1738e-06
7:149472640 T C 0.273120 1.0907e-06
7:149473614 G A 0.080506 -1.9295e-05
7:149474622 A G 0.134004 2.1471e-06
7:149476430 T C 0.049535 7.1796e-06
7:149478133 A G 0.023883 1.6122e-05
7:149479036 T C 0.026671 -1.0740e-05
7:149479335 C G 0.136847 4.5678e-06
7:149481356 T C 0.092224 8.5937e-06
7:149481994 T G 0.117551 -1.1079e-05
7:149482764 T C 0.059587 -1.2539e-05
7:149483053 C T 0.278985 1.4670e-06
7:149483237 A G 0.192224 7.0179e-06
7:149483330 T C 0.073580 1.2205e-05
7:149483373 G A 0.199148 1.1211e-05
7:149484590 C T 0.063326 -1.3440e-05
7:149485059 C T 0.196041 8.6009e-06
7:149487608 G T 0.171204 -8.0068e-06
7:149489491 T C 0.127584 -2.0014e-06
7:149489529 T C 0.020790 -2.6907e-05
7:149491065 G A 0.040732 -5.1654e-06
7:149493782 A G 0.055965 2.6517e-05
7:149494173 G A 0.085281 -1.8848e-05
7:149494930 A G 0.133115 -2.8886e-06
7:149498515 T C 0.114354 -6.5684e-07
7:149498893 G A 0.130385 1.0574e-06
7:149499564 G T 0.063174 -1.0809e-05
7:149500582 A G 0.024928 -2.8531e-05
7:149503696 T C 0.087251 2.0863e-05
7:149503843 G T 0.345405 6.5368e-06
7:149505071 A G 0.298411 -1.4335e-06
7:149505894 A G 0.100838 1.7330e-05
7:149507630 G A 0.031485 1.8673e-06
7:149510149 T C 0.301174 3.1697e-05
7:149511509 A G 0.341980 -2.5477e-05
7:149511902 T C 0.294919 2.3920e-05
7:149511985 G A 1.670877 3.1125e-06
7:149513077 C G 0.295149 2.6876e-05
7:149513152 T C 0.349504 -2.0157e-05
7:149515103 T C 0.344749 -1.6869e-05
7:149515775 G C 0.346106 -2.2134e-05
7:149516881 T G 0.344340 -2.5052e-05
7:149517978 T G 0.293254 2.1784e-05
7:149518769 G T 0.192153 -1.1219e-05
7:149518961 C T 0.667059 -8.9516e-07
7:149520553 A G 0.023010 -1.0259e-05
7:149522162 T G 0.343470 -2.5873e-05
7:149522366 G T 0.667365 -5.8884e-06
7:149524913 A G 0.271306 2.7470e-05
7:149528262 T C 0.325040 -1.7037e-05
7:149529970 T G 0.157621 -1.4924e-05
7:149532454 A C 0.024662 -7.1899e-06
7:149532880 G A 0.054176 -3.4983e-06
7:149532928 G T 0.308860 4.3679e-05
7:149534216 G A 0.443325 -6.1261e-05
7:149536855 A G 0.757696 -1.8997e-05
7:149542064 G A 0.329867 3.8902e-05
7:149542278 T C 0.319581 3.1062e-05
7:149542470 A G 0.078228 -2.2541e-05
7:149543084 A G 0.037574 2.8000e-05
7:149543269 T C 0.231333 7.2006e-05
7:149544537 T C 0.824995 1.0934e-05
7:149549009 A G 0.036236 1.7683e-06
7:149551993 G A 0.592379 -2.9482e-05
7:149561548 T C 0.041365 5.0614e-06
7:149563211 A G 0.224254 -1.2526e-05
7:149564957 A G 0.075063 4.7683e-06
7:149565047 A G 0.026999 1.2092e-06
7:149575065 G A 1.271815 -4.4793e-05
7:149578870 A G 0.079455 -7.0546e-05
7:149579405 G T 0.048739 6.1968e-06
7:149580442 G A 0.636461 -2.5732e-05
7:149581277 A C 0.077238 -2.3275e-05
7:149582126 A G 0.094963 -6.7891e-06
7:149585566 G C 0.042773 -1.8314e-05
7:149590203 C A 1.409795 -7.3202e-06
7:149602951 A G 1.155598 5.5042e-06
7:149603227 G C 0.283714 -3.7339e-05
7:149615993 C T 1.186242 -1.5977e-05
7:149616133 T C 0.649091 7.2291e-06
7:149616135 A G 0.106778 5.0830e-06
7:149617499 C T 0.801183 1.0781e-05
7:149630727 A G 1.074031 1.2072e-05
7:149634971 A G 0.174515 -1.3598e-06
7:149640509 C A 0.199956 6.9423e-06
7:149655018 G T 0.020358 -2.1815e-05
7:149669077 T C 0.841211 7.1514e-06
7:149678460 G C 1.097453 -2.0440e-06
7:149678982 G A 0.070944 -3.1215e-05
7:149680188 C T 0.270257 1.3336e-06
7:149692273 C T 0.497893 -2.0815e-05
7:149699397 T C 0.317231 7.6279e-05
7:149702486 T C 0.895134 -4.1837e-05
7:149711161 C T 0.074953 -7.5575e-05
7:149711187 T C 0.020462 -2.2254e-05
7:149719925 A G 1.963303 -1.7643e-05
7:149721244 A G 1.962348 -1.3948e-05
7:149722588 A C 1.963949 -1.5999e-05
7:149722697 A G 0.545198 3.9296e-06
7:149730292 C G 0.833421 3.3827e-05
7:149740928 C A 0.106375 -2.7651e-05
7:149741028 G T 1.712439 -6.1860e-06
7:149746372 T C 0.871339 4.6026e-05
7:149750812 C T 0.344616 -3.8008e-05
7:149763766 G A 0.304530 -2.1253e-05
7:149776153 C T 0.343275 -2.4362e-05
7:149776334 C T 0.342863 -2.5836e-05
7:149776883 T C 0.029576 2.8031e-05
7:149781689 A G 0.163752 3.1143e-05
7:149787501 C T 1.213127 -6.5764e-06
7:149810606 G A 0.356544 9.1133e-05
7:149820951 C T 0.873169 2.7492e-05
7:149822071 T C 0.852334 3.0166e-05
7:149824166 C T 0.470450 7.3928e-07
7:149824673 G A 0.469467 -1.6693e-06
7:149828229 G A 0.328390 2.3819e-05
7:149855335 T G 1.175401 -4.5809e-05
7:149859947 A G 1.514603 1.1150e-04
7:149862146 G A 1.280374 1.2918e-05
7:149865016 G A 1.326949 4.4107e-06
7:149875736 G T 1.165540 1.6934e-06
7:149875840 A G 0.130946 1.8095e-05
7:149881668 A C 1.936278 5.1304e-06
7:149901811 T C 0.115869 4.7576e-06
7:149925669 C T 0.179523 1.2613e-05
7:149932517 C T 0.062213 5.9848e-06
7:149933600 A C 0.179283 1.3778e-05
7:149934619 A G 0.062171 6.6641e-06
7:149946392 G C 0.117905 8.3614e-06
7:149947710 T C 0.036353 3.5819e-06
7:149956814 T G 0.056299 1.8135e-06
7:149961337 G T 0.085021 -1.2037e-05
7:149963025 A C 0.106762 -7.0187e-05
7:149964244 G C 0.163830 -4.4551e-05
7:149972013 A G 0.109599 -5.1384e-05
7:149975253 G T 0.166985 -4.9776e-05
7:149978821 G A 0.167163 -5.6369e-05
7:149981856 A G 0.078095 9.6022e-06
7:149983210 T C 0.167150 -6.3385e-05
7:149986177 A G 0.166748 -5.5208e-05
7:149995340 G C 0.083437 1.3251e-05
7:150011299 G C 0.084755 -6.1430e-06
7:150017214 G A 0.513837 -5.8024e-06
7:150026753 C T 0.499812 -6.5113e-06
7:150027802 T C 0.033419 2.5763e-06
7:150035391 A G 0.064559 -9.0379e-06
7:150036423 A G 0.059687 -1.8310e-05
7:150037972 C T 0.522461 -1.7706e-05
7:150045469 C T 0.043604 2.7148e-05
7:150046328 A G 0.180354 -3.3460e-05
7:150050427 C T 0.555844 -2.2486e-05
7:150058548 A G 0.068656 -7.5464e-05
7:150067245 C T 0.056747 -2.4789e-05
7:150067679 A C 0.623559 -4.0130e-05
7:150068620 T C 0.548084 -2.8671e-05
7:150072502 C T 0.532309 -2.6922e-05
7:150074994 T C 0.617720 -2.5051e-05
7:150077617 T G 0.547951 -4.0176e-05
7:150078038 T G 0.100484 7.8625e-06
7:150086584 A G 0.070038 -2.7165e-05
7:150092572 C T 0.020105 1.2570e-05
7:150092684 T C 0.938018 3.4379e-05
7:150097050 T C 0.047172 3.5835e-05
7:150098253 T C 1.809425 -2.4407e-05
7:150103137 C T 0.904729 -2.0977e-05
7:150107108 C G 0.213069 -1.0528e-05
7:150114587 T C 0.091536 -5.8161e-06
7:150115183 G A 1.499422 1.8121e-06
7:150120057 T C 1.014379 -5.3943e-06
7:150123931 T C 1.500240 -2.1512e-06
7:150124569 A G 1.500032 -3.8374e-06
7:150126975 T G 0.045250 1.2482e-05
7:150128352 G T 0.293767 1.7488e-05
7:150130752 C T 1.284610 -3.3993e-06
7:150136421 C T 1.280420 5.0142e-05
7:150139639 A G 0.696418 8.7265e-07
7:150140914 C T 0.438985 1.6542e-05
7:150141655 G T 0.584924 1.2410e-05
7:150144417 G C 0.647468 -3.5142e-05
7:150146181 A G 0.131933 1.4439e-05
7:150148712 T G 0.445223 4.1609e-05
7:150154871 C T 0.420172 -2.2200e-05
7:150167583 G A 0.702546 1.3741e-05
7:150176933 A G 0.086582 -2.2124e-05
7:150176946 G A 1.403015 -3.6801e-06
7:150177368 G A 0.552959 4.2247e-06
7:150182338 C T 0.164885 -4.2962e-05
7:150186696 G A 0.639989 -8.9588e-06
7:150187083 A C 0.043072 -5.7157e-06
7:150200185 C T 1.638016 -2.1008e-05
7:150201470 A G 0.108089 -4.7635e-05
7:150201971 G T 0.781374 -4.1608e-05
7:150204841 G T 0.077926 5.3379e-05
7:150208112 A G 1.155858 1.6820e-05
7:150213019 C T 0.393560 -1.2804e-05
7:150217089 A G 0.131144 1.6547e-04
7:150217248 G A 1.239597 -2.0774e-05
7:150217309 T C 0.458304 -4.5556e-05
7:150217335 T G 0.249383 -1.8918e-05
7:150249174 T C 0.048158 -1.4261e-05
7:150251439 G A 1.209761 -3.2542e-06
7:150254030 C A 1.904216 -2.2418e-05
7:150256384 C T 1.209132 -3.3387e-06
7:150263909 G A 0.894313 6.0942e-06
7:150269542 T G 0.316117 -5.9127e-06
7:150269917 A G 0.094509 2.1176e-05
7:150278393 G T 0.059197 1.4902e-06
7:150279963 T C 0.078792 3.3606e-05
7:150281362 A G 0.748916 3.5057e-05
7:150283847 C T 0.454951 -6.5757e-05
7:150300876 T C 0.456714 -6.6743e-05
7:150309245 G C 0.032244 2.5543e-05
7:150321507 C T 1.039346 1.6078e-05
7:150324825 T C 0.629544 6.6342e-05
7:150325175 T C 0.409620 -4.6188e-05
7:150325454 C T 0.025859 1.5275e-05
7:150330919 T G 0.032601 -1.8837e-05
7:150343713 C T 0.658348 2.5566e-05
7:150355919 G A 0.115840 -4.5567e-05
7:150357360 T C 0.224300 5.8359e-06
7:150361421 A G 0.021043 7.6716e-07
7:150362448 G A 0.043708 2.8271e-05
7:150372452 G T 1.318915 4.9708e-06
7:150373728 A C 0.077835 2.2116e-05
7:150382628 T C 0.030543 -5.7171e-06
7:150384738 A C 0.107849 -4.6227e-05
7:150385515 T G 0.037129 2.3031e-05
7:150389594 T G 0.049090 -8.7280e-06
7:150389856 G A 0.417092 2.7935e-06
7:150390504 T G 0.852308 2.5657e-05
7:150415491 A C 0.023974 -1.7145e-05
7:150421048 C G 0.033627 1.2095e-05
7:150428109 T C 0.295838 -1.0286e-05
7:150433044 T C 0.054585 -5.3061e-06
7:150434158 C A 0.575222 -9.6480e-06
7:150434689 T C 0.031871 -3.0774e-05
7:150440192 A G 0.115337 4.4196e-06
7:150442413 A G 0.028119 -7.7745e-06
7:150442625 A G 0.596125 -9.0743e-06
7:150446725 T C 0.028975 1.0264e-05
7:150446936 G A 0.837290 -1.2689e-05
7:150447027 G T 0.270501 -6.9243e-06
7:150453748 C G 1.851555 -1.8229e-05
7:150454157 G A 0.122634 2.0480e-06
7:150454577 T C 0.128337 4.4354e-05
7:150456728 T C 0.049671 3.3582e-05
7:150462898 C A 1.385111 -1.9119e-05
7:150463594 A G 0.047094 5.9300e-05
7:150463875 C T 0.711492 -1.5855e-05
7:150475731 T C 0.070168 6.4781e-08
7:150478305 G T 1.266489 -3.1048e-05
7:150480443 T C 0.044864 -1.3108e-05
7:150482081 C T 0.291527 6.6132e-06
7:150484715 T C 0.100708 -2.9933e-05
7:150485242 C T 0.153356 1.4919e-05
7:150486772 C T 1.141748 -1.8289e-05
7:150487961 A G 0.357697 2.0090e-05
7:150490238 A G 0.100845 -1.3161e-05
7:150490376 T C 0.796006 -2.2852e-06
7:150491084 G T 1.146426 -2.0147e-05
7:150491851 G T 0.805166 -1.2704e-06
7:150492588 C T 0.022779 -2.1155e-05
7:150492696 T G 0.080208 -3.4164e-05
7:150493495 A G 0.087916 -1.5193e-05
7:150494533 A G 0.484936 4.3103e-05
7:150495846 A C 0.406170 -9.1215e-05
7:150496248 T C 0.042637 -9.6004e-07
7:150500032 T C 0.956973 -1.3567e-05
7:150500729 G A 1.571113 1.8189e-05
7:150501455 T G 0.358693 -1.5766e-05
7:150501516 G A 1.303728 8.8731e-06
7:150501635 T C 0.349767 2.2974e-05
7:150502586 T C 0.358813 -1.8515e-05
7:150502608 G C 1.566315 2.1695e-05
7:150510973 G C 0.906118 -3.7860e-06
7:150512307 C T 0.202160 -6.0915e-06
7:150523648 T C 0.038729 4.0389e-06
7:150529416 G A 0.086651 -2.0463e-05
7:150529449 C T 0.170487 2.2899e-05
7:150529606 A G 0.461160 2.9137e-05
7:150530196 G T 1.579990 2.5803e-05
7:150533598 T C 0.084901 4.3987e-06
7:150536983 A G 0.048710 -2.0237e-05
7:150543427 G A 0.022529 1.4808e-05
7:150546445 T C 0.073323 8.3929e-06
7:150547769 A G 0.060476 -1.5613e-06
7:150554553 T C 0.161048 1.0500e-05
7:150554584 T C 0.094343 -3.8386e-05
7:150554887 A G 0.350913 -1.0922e-05
7:150555547 T C 0.356100 -1.0885e-05
7:150555915 G A 0.604165 -3.9597e-06
7:150557665 G C 0.589874 -5.9066e-06
7:150563964 C T 0.255745 -4.1424e-05
7:150567184 G A 0.309269 -1.1062e-05
7:150584107 A G 0.783877 4.1199e-05
7:150595246 A G 0.045552 9.1760e-06
7:150598440 C T 0.866778 -9.0992e-06
7:150598659 C T 0.179144 9.3581e-06
7:150601727 G A 0.078370 -2.1309e-05
7:150608794 A G 0.062541 -2.2811e-05
7:150618901 A C 0.074716 -1.7699e-05
7:150623137 T C 0.498530 1.0565e-05
7:150635964 T C 0.037729 -3.2309e-05
7:150637863 T C 0.411756 9.5887e-06
7:150638632 A G 0.278748 3.9341e-06
7:150644428 A C 0.046613 1.7206e-06
7:150645534 G T 0.493213 8.7301e-06
7:150661409 A G 0.344976 2.4989e-06
7:150667210 T C 0.720499 9.2703e-06
7:150671098 A G 0.177699 -4.4694e-06
7:150680977 C G 1.253265 -4.1183e-05
7:150684021 A G 0.064381 5.2837e-05
7:150684830 A C 0.479246 -3.9171e-06
7:150694606 G A 0.296289 -2.1406e-05
7:150700515 G T 0.341143 -1.0582e-05
7:150700946 A C 0.205633 1.6365e-05
7:150707488 T C 1.499555 -3.8325e-05
7:150714719 T C 0.644196 -3.6848e-05
7:150714812 A G 0.896335 -1.1177e-08
7:150720071 A G 0.303102 3.4282e-06
7:150720902 G A 1.861309 6.4902e-06
7:150721090 A G 0.043423 -3.0028e-05
7:150722167 G A 1.758790 -7.2031e-06
7:150723265 C T 0.353672 -2.1627e-05
7:150723448 C G 0.080016 -5.2706e-06
7:150723467 A G 0.105142 2.0490e-05
7:150729212 C T 0.740201 3.9065e-05
7:150732812 T C 0.121673 7.6752e-06
7:150734586 G C 0.246157 3.3633e-05
7:150734888 T C 0.097109 2.0502e-05
7:150734967 T C 0.121277 8.1233e-06
7:150739054 A G 0.084985 7.9336e-06
7:150742700 C A 1.245310 2.2499e-05
7:150746338 T C 0.057380 2.9902e-05
7:150747896 T C 0.024844 7.3721e-06
7:150753464 G A 1.669046 2.5801e-05
7:150755173 G T 0.509721 -5.1827e-06
7:150761314 A G 0.455240 1.1022e-06
7:150763382 T C 0.056851 -2.7431e-05
7:150766738 C T 1.654157 1.3483e-05
7:150767540 T C 0.066572 -1.4424e-05
7:150773489 A G 0.058269 1.8480e-07
7:150782617 A G 0.570201 -4.2614e-06
7:150799291 T C 0.050064 2.2435e-05
7:150800601 A G 0.108258 -5.5760e-06
7:150809280 T C 0.630547 -7.0584e-07
7:150821553 A G 0.291021 1.7883e-05
7:150824344 A G 0.717733 2.2990e-05
7:150826044 A G 1.411759 2.4515e-05
7:150830806 T C 0.095820 1.0989e-05
7:150834539 T C 0.029018 1.2249e-05
7:150837529 T C 0.711057 4.7383e-06
7:150838223 T C 0.074469 -1.2065e-05
7:150843250 G A 0.053147 -1.6078e-05
7:150852144 C T 0.029823 3.5587e-05
7:150855244 A G 0.715302 -2.0613e-05
7:150857486 G A 0.098245 -1.4122e-05
7:150862362 C T 0.354606 6.0066e-06
7:150862765 T C 0.123423 -2.6625e-05
7:150870576 T C 0.573226 -4.1917e-06
7:150873664 T G 0.045575 -1.7932e-06
7:150873754 A G 0.100098 -2.5432e-05
7:150882626 A G 0.719613 5.8961e-06
7:150888688 T C 0.052865 2.6017e-06
7:150888788 G A 1.541771 2.4391e-05
7:150890241 A G 0.527726 4.3201e-05
7:150891641 G A 0.087397 -2.5616e-05
7:150892560 C T 0.283520 1.2214e-04
7:150892599 T C 0.880089 2.9709e-05
7:150893629 C T 1.020598 1.6790e-05
7:150895727 A G 0.255187 -5.0747e-05
7:150900062 G C 0.034435 -1.6373e-05
7:150900134 A C 0.034078 -1.6713e-05
7:150901047 C G 0.034237 -1.2401e-05
7:150901609 G A 0.957752 -3.0883e-06
7:150901757 A G 0.059441 5.3734e-06
7:150901912 T G 0.034091 -1.5797e-05
7:150907352 T C 0.104568 1.0764e-05
7:150908614 C A 0.042199 1.5198e-05
7:150909289 C T 0.215137 2.6810e-06
7:150916228 A G 0.815991 2.2439e-05
7:150919221 C T 0.046935 -8.0967e-06
7:150919829 A G 0.231927 -2.7825e-05
7:150922306 C T 0.228487 -2.7035e-05
7:150922389 T C 0.028242 -1.2629e-05
7:150925306 G T 1.350040 6.9979e-06
7:150927466 T C 0.070496 1.3114e-06
7:150930363 T C 0.227588 -3.5493e-05
7:150934162 C G 0.818620 2.8211e-05
7:150936596 T G 0.058493 -7.8008e-06
7:150941721 C T 1.893274 2.5661e-06
7:150943539 A G 0.050547 -2.7551e-05
7:150949407 G T 0.080785 -1.2834e-05
7:150953562 C T 1.125234 4.6464e-06
7:150953624 A G 0.026872 -9.8943e-06
7:150955765 A G 0.436839 1.5518e-05
7:150956627 G A 1.662324 -3.8401e-05
7:150957474 A G 0.084745 1.0307e-05
7:150957917 A G 0.525837 -4.4265e-06
7:150962265 A G 0.023308 -3.4043e-05
7:150963758 T G 1.142592 -2.0470e-05
7:150969808 T C 0.160902 -1.0022e-05
7:150970648 C T 0.023474 -4.0836e-06
7:150972944 T C 0.944350 -4.3728e-06
7:150974792 A G 0.055513 2.0175e-06
7:150980193 C T 0.022990 1.6415e-05
7:150993553 G T 1.422470 -2.1167e-05
7:150994517 C T 0.188414 1.4994e-05
7:150997313 G A 0.418874 -2.3430e-05
7:151000447 G A 0.029436 3.5961e-06
7:151002534 T G 0.133647 -4.2528e-05
7:151004701 T G 0.051872 -1.3322e-05
7:151009582 A G 0.114847 1.1189e-05
7:151011775 C A 0.423035 3.2443e-05
7:151012441 C A 0.229428 2.7018e-05
7:151014303 T C 1.037804 -5.3703e-07
7:151020557 T C 0.139223 4.3129e-06
7:151024515 A C 0.040316 -3.2665e-05
7:151027873 A G 0.051732 -2.1066e-05
7:151029115 C A 1.210433 2.0441e-05
7:151029884 T C 0.430426 -2.1464e-06
7:151030443 A G 0.293757 -3.9888e-05
7:151033628 C T 0.349118 2.0561e-05
7:151033913 T C 0.055757 -1.7352e-05
7:151037121 T C 0.340169 2.2936e-05
7:151040394 A G 1.144832 -1.7873e-05
7:151040653 T C 0.103360 8.2788e-07
7:151043328 T C 0.059541 1.1092e-05
7:151045323 G A 0.099991 -1.9151e-05
7:151049231 T C 1.439608 1.2273e-05
7:151049503 C A 0.778196 -2.2315e-05
7:151053544 G T 0.087631 6.7964e-06
7:151059941 T C 0.158451 -2.6341e-06
7:151062800 G A 0.140307 4.8490e-06
7:151064305 G A 1.730921 1.0928e-05
7:151069129 A T 0.063735 1.7423e-05
7:151069329 T C 0.156371 9.2351e-05
7:151070788 A G 0.107612 7.1713e-05
7:151071634 T C 0.046032 -3.3380e-05
7:151074296 G A 1.084658 2.2309e-05
7:151076661 C G 0.831295 5.2914e-05
7:151076684 C A 0.057325 -1.7950e-05
7:151079871 A G 1.509101 1.2931e-05
7:151085596 A G 0.238133 4.6240e-06
7:151086797 T C 1.122166 3.2827e-05
7:151091258 A G 0.041014 -1.4601e-05
7:151091342 C G 0.548756 7.1438e-06
7:151092400 C T 0.020556 -1.0399e-05
7:151093300 A G 0.032585 -5.2702e-05
7:151094689 C T 0.318029 -2.3097e-05
7:151094704 A G 0.071898 -5.7555e-06
7:151096854 G A 1.422327 2.9535e-06
7:151097841 T C 0.031540 -1.5493e-05
7:151098692 A G 0.085381 6.1963e-06
7:151099762 A C 0.317289 3.0895e-05
7:151100144 C T 0.540024 3.3880e-05
7:151101726 G T 1.552813 -1.2626e-05
7:151101833 A G 0.116863 7.1330e-05
7:151101873 G C 0.312119 -1.9672e-05
7:151102587 A G 0.092035 -5.5632e-07
7:151104973 C T 0.512198 6.5282e-06
7:151113641 A G 0.035922 2.4486e-05
7:151114364 G A 1.024292 7.1211e-06
7:151117495 T C 0.236381 9.1868e-06
7:151118774 G T 0.044504 -4.3166e-05
7:151121676 T C 0.244901 1.3380e-05
7:151124031 C T 0.033955 4.3405e-06
7:151124989 A C 0.643053 2.3569e-05
7:151125840 C T 0.382602 7.9468e-07
7:151126851 T C 0.191955 -6.5067e-07
7:151127104 C G 0.067299 8.6759e-06
7:151127554 T C 0.060194 6.4923e-06
7:151134203 G A 0.204666 5.0403e-06
7:151139306 G A 0.567312 -1.0061e-05
7:151139386 T C 0.089328 1.0908e-05
7:151140792 G A 0.503106 -2.0363e-05
7:151143936 G C 0.124328 3.9106e-05
7:151152665 G A 0.960644 3.2383e-07
7:151154751 A G 0.026587 -2.3476e-06
7:151166252 C A 0.610176 1.9266e-05
7:151166543 A G 0.271198 -1.1884e-04
7:151180363 A G 0.110365 -7.3853e-06
7:151191858 A G 0.060937 -1.2318e-05
7:151192677 C T 0.039372 6.8939e-06
7:151198919 T C 0.064264 -2.3629e-05
7:151208535 A C 1.015918 7.3428e-06
7:151212261 G A 0.129080 1.2492e-04
7:151220150 G A 0.046707 7.1367e-05
7:151221104 T C 0.119949 1.0471e-05
7:151225350 T C 0.061664 -1.3142e-05
7:151226386 T C 1.548191 -1.2763e-05
7:151239877 C T 0.185989 1.1045e-05
7:151244972 T C 0.048188 2.1911e-05
7:151250378 T C 1.312300 -6.3801e-05
7:151253835 A G 0.124299 5.8247e-07
7:151256303 C T 1.510546 -6.8774e-05
7:151259644 C T 0.027356 -6.1785e-06
7:151261450 C T 0.283325 -1.4534e-04
7:151280955 A G 0.214491 1.0424e-05
7:151283992 G T 0.952867 -9.1798e-07
7:151285263 T C 0.062252 1.7241e-05
7:151287392 T C 0.036772 2.0004e-06
7:151295259 A G 0.030452 5.8723e-06
7:151314525 G A 1.304582 -3.1005e-05
7:151319555 G A 0.995475 2.4556e-05
7:151323855 C G 1.595210 4.4508e-05
7:151324155 T C 0.234456 -8.0341e-05
7:151327301 A G 0.162765 2.5795e-05
7:151327495 A G 0.237977 -7.3116e-05
7:151328218 A G 1.217412 -5.1679e-05
7:151337417 A G 0.062502 -5.1819e-07
7:151350001 A G 0.569980 -8.4196e-06
7:151352704 A C 0.047068 1.7864e-05
7:151356878 T G 1.185833 1.6348e-05
7:151365605 C T 0.021711 1.8243e-05
7:151365645 T C 1.358138 -6.8972e-06
7:151366033 T C 0.052933 3.8252e-05
7:151370601 G C 0.238789 1.9785e-05
7:151375162 A G 1.720570 4.5603e-05
7:151379041 G C 0.658387 -1.2960e-05
7:151380468 A G 0.035068 -7.1214e-06
7:151381265 A G 0.022672 -2.6999e-05
7:151382216 C T 0.077111 -5.9369e-06
7:151382462 G A 0.985559 2.3938e-05
7:151386953 T C 0.365811 -1.0524e-05
7:151390387 T C 0.049346 9.1763e-06
7:151390467 A G 0.150801 -1.4285e-05
7:151393029 T C 0.023815 -3.7968e-06
7:151393354 A G 0.528472 2.5548e-05
7:151394610 T C 0.072382 -2.9501e-05
7:151394623 T C 0.575349 -1.5539e-05
7:151397343 G A 0.734238 5.3406e-06
7:151397487 C T 0.611880 -8.6048e-07
7:151399464 G C 0.050674 -2.2930e-06
7:151400498 A G 0.081782 -2.1428e-06
7:151400521 A G 0.056244 -1.5761e-05
7:151401825 C A 0.049901 2.9208e-05
7:151402192 A C 0.085200 1.1903e-06
7:151402790 A C 0.734563 -2.7636e-05
7:151403992 C T 0.021533 -1.2076e-05
7:151404453 G A 0.520189 -7.6195e-06
7:151406340 C A 0.025197 3.5515e-06
7:151407801 A G 0.550096 -2.0036e-05
7:151409293 T C 0.519738 -1.6293e-05
7:151413973 G A 0.025976 2.1491e-05
7:151414668 A C 0.034097 -4.2745e-05
7:151415041 G A 0.574518 -1.3124e-05
7:151419941 C T 1.760049 -2.7277e-05
7:151420507 T C 0.572294 1.6795e-05
7:151421215 T C 1.004388 2.5157e-06
7:151422947 C T 0.426216 -1.6920e-05
7:151424970 A G 0.055166 5.7659e-06
7:151431466 G A 1.178582 -3.0808e-05
7:151432786 C T 0.882498 -7.4661e-06
7:151440364 T C 0.618557 -6.6387e-06
7:151442897 A G 0.871280 -1.4569e-06
7:151445895 A G 0.069078 -1.3990e-05
7:151446605 C T 0.485082 4.7470e-06
7:151451695 T C 0.197288 1.4077e-05
7:151452136 T C 0.041501 8.8754e-06
7:151452628 C T 1.107956 -1.6791e-05
7:151453978 T C 0.141359 -3.8704e-06
7:151454524 A C 0.431020 -2.9751e-05
7:151454598 G C 0.046853 2.6377e-05
7:151458039 C T 0.880031 -3.6185e-07
7:151463164 C T 0.929838 -9.1589e-06
7:151466242 A G 1.292537 -9.2454e-06
7:151471322 T C 0.026311 1.9562e-05
7:151471431 G A 0.482086 2.8942e-08
7:151472991 G A 0.210911 3.6312e-05
7:151473179 C T 0.289408 3.6176e-06
7:151474541 C G 0.077916 -2.2252e-05
7:151474607 T C 1.332256 -7.9181e-06
7:151475924 C A 0.419526 7.5474e-06
7:151476860 G C 0.456529 -1.1600e-04
7:151476978 C T 0.032556 1.5301e-05
7:151477709 T C 0.681786 -6.4320e-06
7:151478953 A G 0.375941 -2.6108e-05
7:151479984 A G 0.025032 1.9915e-05
7:151481390 T C 1.541946 6.2512e-05
7:151481424 C T 0.177550 -3.3783e-05
7:151481620 A G 1.547155 2.5706e-05
7:151482737 C T 0.302183 -6.7313e-05
7:151483445 G A 1.737874 -9.7343e-06
7:151484157 T C 1.809700 5.5681e-06
7:151489711 C A 0.419335 1.2113e-05
7:151490078 C T 0.210674 3.1352e-05
7:151490626 T C 0.032040 1.4761e-05
7:151491039 C G 0.292504 1.6772e-05
7:151491136 C T 1.027288 1.2160e-05
7:151491427 A G 0.090604 -1.4998e-05
7:151492423 G A 0.059691 2.7661e-05
7:151492705 A G 0.345012 -4.5660e-05
7:151496422 G T 0.250308 2.7171e-06
7:151496480 T C 0.436443 1.8150e-05
7:151497926 T C 0.031738 -1.5998e-05
7:151497939 C G 0.055130 4.2734e-05
7:151497968 C G 1.598991 9.9104e-06
7:151499423 T C 0.365633 3.2304e-04
7:151501290 G T 0.053082 7.6970e-05
7:151502809 G A 0.388704 -6.3853e-05
7:151503548 T C 0.445194 -3.2640e-06
7:151504351 T C 0.044231 8.4365e-06
7:151504499 A G 1.055799 3.4860e-05
7:151504945 T C 0.073709 -4.0875e-06
7:151506444 A G 0.038057 -3.7377e-06
7:151508257 T G 0.494953 -3.1838e-05
7:151508678 A G 0.392235 -2.8219e-05
7:151510406 C A 0.819263 -1.4187e-05
7:151510459 T C 0.049969 2.6578e-06
7:151510737 C T 0.545367 4.1545e-05
7:151511382 G C 0.135938 1.0556e-05
7:151511897 C T 0.066150 -1.1228e-05
7:151512177 T C 1.659344 -8.8489e-06
7:151515304 G T 0.699690 -7.4877e-06
7:151516259 G T 0.409490 2.1605e-05
7:151516820 T C 1.110871 7.4710e-06
7:151517740 T C 0.108488 3.7636e-05
7:151517839 G A 1.279037 3.3981e-06
7:151520042 A G 0.112604 3.4501e-05
7:151520629 C G 0.194409 2.4947e-05
7:151526091 T C 0.510036 -1.0360e-05
7:151529469 T C 0.104165 -1.5765e-05
7:151529992 A G 0.063238 8.6467e-06
7:151530671 A G 0.644222 -1.1888e-05
7:151531336 C T 0.575680 -8.4373e-06
7:151534070 G A 0.163074 -8.6976e-06
7:151534746 T C 0.115425 2.8480e-05
7:151540283 C T 0.143306 1.5835e-05
7:151544143 A G 0.054764 1.0889e-05
7:151546589 C T 0.950050 3.2459e-05
7:151546863 A C 1.371514 3.2346e-05
7:151547849 A G 0.051407 2.7669e-06
7:151551236 G C 0.433318 -6.4693e-06
7:151553615 T C 0.045026 -6.4981e-06
7:151557843 A G 0.863481 1.5060e-05
7:151557912 T C 0.349621 -4.2883e-06
7:151558997 G A 1.057555 3.3416e-06
7:151565818 C T 0.116882 -2.1792e-05
7:151566872 A G 1.470242 4.2798e-05
7:151566914 G C 0.733209 -3.6423e-05
7:151572397 C T 0.330980 -4.7285e-05
7:151572519 T C 0.087865 1.5845e-05
7:151573580 A G 0.157929 1.4730e-05
7:151573731 A G 0.259533 2.8954e-05
7:151574225 A G 0.043082 -1.3374e-05
7:151579376 A G 0.123711 -7.4588e-06
7:151580648 A G 0.835534 -4.6548e-05
7:151583460 C G 0.077673 2.3809e-05
7:151584750 A G 0.315115 -3.8329e-05
7:151589309 C G 0.535678 -3.3880e-05
7:151590273 T C 0.101452 -9.2098e-06
7:151592429 T C 0.044650 -1.3202e-05
7:151593008 G A 0.880576 4.3856e-06
7:151593136 C T 0.728522 3.5803e-05
7:151593217 T C 0.590221 3.9439e-06
7:151594907 T C 1.167303 2.6758e-05
7:151596307 C T 1.661749 -3.2230e-05
7:151599113 G A 0.102584 1.5272e-06
7:151602314 A G 0.032783 5.4471e-06
7:151606345 A G 0.148292 6.3896e-06
7:151606466 T C 0.960170 1.6874e-05
7:151612836 G A 0.174742 -2.6183e-05
7:151616043 C A 0.027810 2.8030e-05
7:151618117 A G 0.224089 1.0113e-05
7:151622643 C G 0.811103 8.1367e-07
7:151623801 A G 0.061891 1.8110e-06
7:151625412 G T 1.808847 1.5648e-05
7:151627616 A G 0.470921 3.1678e-06
7:151628123 T G 0.527723 1.0152e-05
7:151629710 T G 1.344665 2.1963e-06
7:151631680 A G 0.039989 -4.4927e-05
7:151636800 A G 0.077290 3.5304e-05
7:151639496 C T 0.210534 -1.4437e-05
7:151641278 A G 0.630164 5.8255e-06
7:151642034 G A 0.591153 -2.4849e-06
7:151646012 G A 0.713316 1.0372e-05
7:151650180 C T 0.270429 -1.0693e-06
7:151656006 G A 0.092655 4.7504e-07
7:151657113 C A 0.269498 -1.4980e-05
7:151658748 C T 1.431886 -8.9063e-05
7:151661891 C T 0.062469 1.1619e-05
7:151663236 C T 0.078491 -2.2218e-05
7:151663852 C T 1.319733 -3.6605e-05
7:151676152 C A 0.842344 -1.2419e-05
7:151677543 T G 0.332483 -1.9284e-05
7:151678416 A G 0.461816 1.4156e-05
7:151678471 T C 0.353110 -4.9985e-06
7:151680072 C T 1.717603 -3.0980e-05
7:151680175 T C 0.280654 3.3247e-05
7:151680952 T C 1.702835 -2.1641e-05
7:151682411 T C 0.066770 -1.7687e-05
7:151684256 G A 0.308285 1.2589e-05
7:151691818 G A 1.340552 -3.3602e-05
7:151692941 T C 0.080305 7.9593e-06
7:151696149 C T 0.595564 -4.0197e-05
7:151697032 A G 1.131391 2.8633e-06
7:151699597 T C 0.800784 1.1817e-05
7:151713518 A G 0.734173 9.5757e-06
7:151718123 G A 0.658445 -2.0317e-05
7:151734839 T C 0.037882 -1.5452e-05
7:151735821 T C 0.068643 -2.2215e-06
7:151755260 A G 0.085106 4.5611e-05
7:151757335 G A 0.044244 3.5111e-05
7:151773816 T C 0.586307 9.5030e-06
7:151784606 T C 0.043221 3.5836e-05
7:151800533 T C 0.054780 1.8839e-04
7:151802973 C T 0.100338 1.3633e-04
7:151814764 T G 0.026609 2.3515e-05
7:151826337 G T 0.034532 5.1085e-05
7:151830712 T C 0.039797 -5.3941e-06
7:151834924 C T 0.033997 4.5599e-05
7:151847070 T C 0.815345 6.0301e-05
7:151851663 C G 0.610446 6.2325e-06
7:151857009 C T 0.159224 -3.7517e-05
7:151859683 A G 0.084674 3.9033e-06
7:151864873 T C 0.059405 2.3229e-06
7:151873853 T C 0.285461 2.3193e-05
7:151877127 T G 0.058564 8.6945e-07
7:151949068 G C 0.032143 6.2818e-05
7:151949735 C T 0.095255 -1.4932e-05
7:151994781 G A 0.090189 -2.0795e-05
7:151998976 T C 0.026872 -1.0820e-05
7:152011990 A G 0.041501 -1.9357e-05
7:152017865 C A 0.075488 -2.2209e-05
7:152019632 T C 0.057386 -1.3646e-06
7:152019814 A G 0.068347 -1.1345e-05
7:152035542 G A 0.103496 -4.7180e-06
7:152050876 A G 0.038573 1.9154e-05
7:152059391 A G 0.282341 1.0894e-05
7:152070280 T C 0.071570 -1.0810e-05
7:152081438 T A 0.051849 -2.2035e-05
7:152087747 C T 0.032374 7.0556e-05
7:152091841 A G 0.250656 -1.0767e-05
7:152117015 G T 0.031725 1.2456e-05
7:152117313 C T 0.068315 -1.9358e-05
7:152125934 G A 0.031465 5.8633e-05
7:152131320 G C 0.678111 4.2286e-05
7:152138606 G A 0.031351 6.5508e-05
7:152142497 C T 0.083512 4.3956e-05
7:152156146 A G 0.692666 4.6652e-05
7:152157659 T C 0.045792 -2.1285e-05
7:152162064 C A 0.126983 -4.8276e-06
7:152171292 C T 0.031744 4.2241e-05
7:152173866 C T 0.177255 -1.5663e-05
7:152176360 T C 0.383313 -3.7770e-05
7:152180149 A G 0.035659 -1.6707e-05
7:152180687 G C 1.343993 -6.1971e-06
7:152192114 A G 0.028041 1.5427e-05
7:152195844 C T 1.275661 1.6087e-05
7:152196383 G A 0.887782 2.5277e-05
7:152198333 A G 0.101971 -2.0693e-05
7:152198961 T G 0.652898 3.9902e-05
7:152201266 T C 0.960476 4.2722e-05
7:152211419 T G 0.048424 -1.6019e-05
7:152216615 A G 1.011510 1.5702e-05
7:152216674 G A 0.048837 -2.2806e-05
7:152227626 T C 0.481762 3.2475e-06
7:152228456 G A 0.406449 -3.7593e-06
7:152231124 A G 0.518527 -1.2210e-05
7:152237974 T C 0.417598 -9.5311e-06
7:152244042 C T 1.124111 8.2920e-06
7:152247405 A T 1.936869 -1.6921e-05
7:152248770 T C 0.061112 -5.0859e-05
7:152248829 A G 0.439102 -8.9062e-06
7:152249045 C T 0.677605 -1.6006e-05
7:152250217 C T 0.046659 6.6849e-06
7:152250617 C T 1.601127 1.5340e-05
7:152251159 A G 0.543471 -2.5446e-05
7:152253276 T C 0.286249 4.5241e-06
7:152253627 A G 0.263149 2.0924e-05
7:152254171 A C 0.044017 -2.9930e-05
7:152254508 A G 0.114733 -2.9537e-05
7:152255539 C T 0.758897 1.9134e-05
7:152259186 T C 0.293514 4.0229e-06
7:152261606 G A 0.604873 -7.2831e-06
7:152262085 C A 1.515031 -2.4566e-05
7:152262798 C T 0.315485 -9.4446e-06
7:152269676 A G 0.884371 -5.5711e-06
7:152273160 T C 0.412531 -9.5563e-06
7:152274059 A G 0.109144 -5.8873e-06
7:152276500 A G 0.097956 3.8604e-05
7:152277144 G A 0.393193 1.3574e-05
7:152277531 G A 0.268706 -3.6265e-06
7:152278310 T C 0.184301 -2.1854e-05
7:152287759 A G 0.180676 6.5394e-05
7:152289794 A G 0.377240 2.3768e-05
7:152291557 T C 0.651791 -2.9169e-05
7:152292174 T C 0.216558 5.9351e-05
7:152297568 A G 0.032306 -3.8902e-05
7:152298331 G A 0.084213 3.4112e-05
7:152298615 T G 0.028005 -4.9645e-05
7:152304615 T G 0.865727 -1.5087e-06
7:152305866 G A 0.043348 8.2091e-06
7:152306438 A G 1.960265 -3.5604e-05
7:152308185 T C 0.049411 -1.1210e-05
7:152308916 C T 0.573012 -4.7583e-06
7:152315710 C T 0.151642 -3.0741e-05
7:152316249 G A 0.308418 2.0779e-05
7:152317733 T C 0.078783 -3.1056e-05
7:152320069 T C 1.364750 2.9786e-06
7:152323632 T C 1.114393 3.3236e-06
7:152323673 G A 0.502081 1.5321e-05
7:152323816 C G 0.223563 -1.5853e-06
7:152331462 G T 1.114256 -1.6933e-06
7:152331632 G A 0.069126 -1.0118e-05
7:152332342 C T 0.313943 3.0457e-05
7:152337177 C A 1.889681 5.8444e-06
7:152339108 G C 1.808600 1.2294e-05
7:152339892 A G 0.182341 2.0931e-05
7:152346007 T C 0.167595 -6.0874e-06
7:152367084 C T 0.457642 5.3009e-05
7:152372816 G C 0.091802 -2.8930e-07
7:152375188 C T 1.068964 2.6434e-05
7:152375882 C T 0.038041 -1.2623e-05
7:152381150 G A 0.256690 2.5606e-05
7:152381562 C T 0.046490 -1.5710e-05
7:152386927 T C 0.735040 3.4821e-05
7:152387783 C T 0.038768 -2.2328e-05
7:152387861 A G 0.092526 2.0492e-05
7:152387930 A G 0.044740 -1.9632e-05
7:152388079 C T 1.270517 7.8619e-06
7:152397167 A G 0.272364 -2.7878e-05
7:152399241 C A 1.541355 -7.0485e-06
7:152405070 A G 0.072869 2.2035e-05
7:152408081 C T 0.930039 -1.9549e-08
7:152412376 T C 0.051515 -2.9407e-05
7:152412421 T C 0.133300 -9.1855e-05
7:152415695 G A 0.054020 -2.1230e-05
7:152417699 T G 1.154092 6.5877e-05
7:152418037 A G 0.434171 -6.6870e-06
7:152419344 T C 0.187154 -8.3407e-06
7:152419932 T G 1.355502 -9.2893e-06
7:152423456 T C 1.323148 -2.4120e-05
7:152425223 G A 1.631907 -6.9339e-05
7:152425656 T C 0.078017 6.5527e-06
7:152428622 C A 0.127175 -2.4430e-05
7:152428679 A G 0.125828 -1.0134e-05
7:152433762 T C 0.072343 -4.0685e-06
7:152433823 A G 1.394800 -3.9841e-05
7:152433990 T C 0.032926 7.0563e-06
7:152440382 G T 0.362517 -1.3006e-05
7:152440499 T G 0.037687 -9.5355e-06
7:152440819 T C 1.626035 -4.4669e-05
7:152451025 C A 0.041115 5.1051e-06
7:152457803 T C 1.027512 4.0978e-07
7:152458145 G A 0.045601 2.3895e-05
7:152458787 G A 0.031708 -3.7067e-06
7:152496680 C T 1.491889 -2.3038e-05
7:152501825 A G 1.219551 2.0673e-06
7:152503233 T C 0.024831 -3.8290e-06
7:152517894 T C 0.171370 -2.3770e-05
7:152528815 G A 0.056828 -2.5703e-05
7:152539175 T C 0.309782 9.4680e-06
7:152539840 C G 0.075014 -7.3980e-06
7:152544637 C T 1.474342 -8.1212e-06
7:152545024 A G 0.028196 1.4295e-06
7:152551316 T C 0.062248 8.8424e-06
7:152551788 T C 0.020173 1.2979e-05
7:152555177 G A 0.066137 9.8973e-06
7:152555548 G A 0.213040 -3.0797e-05
7:152555856 T C 0.128710 -4.4445e-06
7:152557575 C T 0.169150 -3.1631e-05
7:152559634 T C 0.023850 -5.6719e-06
7:152561613 A G 0.929592 2.8441e-05
7:152568774 A G 1.250143 9.9825e-06
7:152568999 A G 0.025996 1.8867e-07
7:152570981 C A 0.939027 -2.2376e-05
7:152573562 A G 0.052774 3.8779e-05
7:152580850 G C 1.884497 4.2930e-05
7:152580990 T C 0.092227 -5.7319e-05
7:152584806 C T 0.092792 -5.1666e-05
7:152587820 T C 0.081769 1.2391e-05
7:152589405 G T 0.022838 9.2269e-06
7:152590588 G C 0.023487 1.9011e-05
7:152594978 A G 0.278628 -1.7329e-05
7:152595827 C T 0.023458 1.2499e-05
7:152599574 G A 0.269442 2.1129e-05
7:152599654 A G 0.066828 -3.6634e-05
7:152600108 T C 0.268810 1.5521e-05
7:152600739 C T 0.229915 1.1974e-05
7:152601066 C T 0.230012 -2.2098e-05
7:152602029 A G 0.128749 -1.9492e-05
7:152605750 C T 0.331331 9.1289e-06
7:152606740 A C 0.041676 -5.2160e-06
7:152609034 C T 0.269358 6.5435e-06
7:152612270 T C 0.232570 -1.3119e-05
7:152616752 T C 0.439300 1.7138e-05
7:152617207 T C 0.054066 -2.3243e-05
7:152617231 C A 0.840367 -4.1375e-06
7:152620372 G A 0.688372 7.2086e-06
7:152620733 T C 0.060145 6.6426e-06
7:152622759 G A 0.065738 8.2164e-05
7:152623492 A G 0.114363 -7.9413e-06
7:152626049 A G 0.176959 1.4252e-05
7:152628441 G A 0.231960 3.1338e-05
7:152628652 A G 0.904459 6.6462e-05
7:152630352 C T 0.138538 8.3414e-06
7:152631763 A G 1.090487 5.5057e-05
7:152633164 A G 0.522185 7.6155e-06
7:152634214 G A 0.085661 -8.6811e-06
7:152634555 T C 0.061586 1.8787e-07
7:152638247 T G 0.581191 3.9267e-05
7:152645124 C T 0.238490 3.2228e-06
7:152645712 T C 0.057279 2.3779e-05
7:152647162 G A 0.051771 3.3396e-05
7:152647687 C T 0.828370 4.0623e-05
7:152648802 C G 0.339186 1.2497e-05
7:152649362 A G 1.074112 1.3910e-05
7:152650402 T C 0.058788 -1.6678e-05
7:152650529 G A 0.162142 -1.3836e-05
7:152650870 G A 0.093954 -1.1873e-05
7:152651123 G A 0.061275 4.6529e-06
7:152654403 G A 0.027781 1.5644e-05
7:152656328 C G 1.634932 5.9314e-06
7:152658352 A G 1.280585 -2.2433e-05
7:152659606 A G 0.583970 -1.0241e-04
7:152659650 T G 0.024616 -1.1186e-06
7:152660421 G A 0.220106 -2.8681e-05
7:152662127 T C 0.047954 -1.3818e-05
7:152663490 C T 0.438579 1.4326e-05
7:152664856 G A 0.038856 3.6612e-05
7:152667023 G T 0.346479 -3.2187e-05
7:152667366 C T 0.982641 -6.6571e-06
7:152667691 A G 0.066238 -1.4582e-06
7:152668222 C T 0.466185 -1.1169e-05
7:152668972 T C 0.122712 -5.1384e-05
7:152669583 G A 0.025798 4.0226e-06
7:152674393 G T 0.053764 -2.4885e-05
7:152676940 T C 0.043510 1.5877e-05
7:152677965 T C 0.322914 2.3911e-05
7:152679271 G A 0.042472 1.3963e-06
7:152679503 T C 0.053913 -9.1291e-06
7:152682512 C A 0.487046 -6.8005e-06
7:152683014 T C 0.121718 -1.0967e-05
7:152691297 A G 0.151606 -1.2135e-05
7:152693740 T C 0.057088 -1.0016e-05
7:152695233 G A 0.276200 1.2896e-05
7:152699506 T C 0.045659 2.5662e-05
7:152701475 G T 1.504869 9.8686e-06
7:152703396 T C 1.586443 3.4684e-06
7:152703523 C G 0.067452 2.5140e-05
7:152704722 T C 0.248254 7.8309e-07
7:152706066 T G 0.036668 -3.7392e-05
7:152707533 T C 0.989331 -1.7078e-06
7:152712218 A G 0.410915 -2.8390e-05
7:152713509 A G 0.050155 -7.1546e-05
7:152714672 A C 0.113786 3.5816e-05
7:152719894 C A 0.743375 -2.9832e-05
7:152720133 A G 0.241227 -2.6178e-05
7:152720475 C T 0.425067 1.0391e-05
7:152723580 G A 0.104873 -6.2365e-06
7:152724663 T C 0.021406 2.6565e-05
7:152728343 G A 0.593350 6.2546e-06
7:152729105 A G 0.099981 4.9470e-05
7:152734812 A G 0.035045 -1.5837e-05
7:152737485 T C 0.282108 -2.9758e-07
7:152737578 C T 0.308315 -6.2963e-06
7:152738841 T C 1.218522 3.4971e-05
7:152741809 A G 0.025184 -1.2050e-05
7:152746240 A C 1.206142 -1.0328e-06
7:152748111 A G 0.024123 2.1642e-05
7:152749146 G A 0.041073 -8.7344e-06
7:152752212 A G 1.521692 2.8792e-06
7:152757114 T C 0.074047 4.9271e-07
7:152757590 A G 0.439946 5.2450e-05
7:152761257 T C 1.873523 -4.9079e-06
7:152763171 G A 0.041702 -4.9214e-06
7:152770197 G C 0.278463 -2.0210e-05
7:152770512 G T 0.277726 1.4535e-08
7:152773224 T C 0.426028 1.0175e-04
7:152775944 A G 0.127934 -1.6659e-05
7:152775956 T C 0.229766 5.5815e-06
7:152777279 G A 0.038145 -3.7133e-06
7:152782656 G A 0.117616 -1.0261e-05
7:152783167 G A 0.575628 9.2938e-06
7:152783829 T C 0.136065 3.1253e-05
7:152783962 T C 0.773987 1.0785e-05
7:152784233 A G 0.320370 -1.2316e-05
7:152784996 G A 0.083879 -2.0560e-05
7:152785229 G A 0.185424 2.5335e-05
7:152785389 G C 0.569610 3.9681e-05
7:152785662 A G 0.039524 -3.2883e-07
7:152788960 A G 0.021767 1.2123e-05
7:152791086 T C 0.208210 4.3573e-05
7:152793599 T G 0.154832 4.8629e-05
7:152798294 G A 0.099111 -3.7158e-05
7:152799577 C T 0.127782 3.7312e-06
7:152801568 G A 0.095258 9.8623e-06
7:152806717 A G 1.336336 -7.6726e-05
7:152810456 A G 0.022429 1.4361e-05
7:152810585 T C 0.071885 1.0082e-06
7:152810992 T C 0.037999 3.4893e-05
7:152811263 G T 0.093340 1.5767e-06
7:152823237 T C 0.024321 7.7347e-07
7:152823816 A G 1.893044 5.3335e-07
7:152834466 G T 0.095041 2.2045e-05
7:152844140 C T 0.120891 3.6257e-05
7:152850382 T C 0.044542 -6.0709e-05
7:152851504 A T 0.056163 -1.6109e-05
7:152851548 G A 0.465757 2.4258e-05
7:152855440 T C 0.160279 6.4698e-06
7:152857200 C T 0.184636 2.7057e-05
7:152857587 G A 0.116785 -4.5564e-05
7:152860288 T C 0.117814 -1.9581e-05
7:152860501 C G 0.169221 1.8204e-05
7:152868222 A G 0.112163 6.4779e-05
7:152874387 T C 0.561551 2.6118e-05
7:152878333 G A 1.122037 -3.1428e-05
7:152879483 A G 0.094762 3.8778e-06
7:152893528 A G 0.109560 -9.5716e-06
7:152896025 A G 0.066231 4.0517e-07
7:152898692 A G 1.916936 -5.2651e-06
7:152913391 T C 1.924031 -3.3773e-06
7:152914647 T C 0.648740 3.8001e-05
7:152916672 T G 0.103889 8.8665e-06
7:152918558 G A 0.108998 -1.3471e-05
7:152922248 G A 1.148996 -1.2828e-05
7:152933241 T C 0.044296 -4.0180e-05
7:152948796 C T 1.300258 -6.8627e-05
7:152957468 G C 0.075394 3.5489e-05
7:152960402 A G 0.160681 4.9303e-05
7:152962947 T C 0.820817 -4.3768e-06
7:152965768 C T 0.082489 -1.9350e-05
7:152978572 C A 0.034789 1.8092e-05
7:152982114 A G 0.081772 2.8262e-05
7:152984354 C T 0.112689 -2.9807e-05
7:152988232 G A 0.674768 9.7946e-06
7:152991751 A C 1.170091 -4.8121e-07
7:152992655 A G 0.124792 -4.6362e-06
7:152994677 G A 0.260916 1.9997e-05
7:152995526 A G 1.494833 -2.4484e-05
7:152996101 T C 0.315413 -1.2189e-05
7:152997887 A C 0.936012 4.9014e-05
7:152998805 G A 0.278226 -3.2319e-06
7:152999012 G A 0.197255 8.1423e-06
7:153000912 T G 0.041858 -1.6944e-07
7:153005552 T A 0.103214 2.4318e-06
7:153005933 T C 1.808113 3.3909e-06
7:153017225 A G 0.292491 2.8726e-05
7:153018026 C G 0.210291 -5.4412e-05
7:153018161 A C 0.278859 1.9407e-06
7:153021606 A G 0.037239 1.0893e-05
7:153022060 C A 0.058665 8.0064e-06
7:153022374 A G 0.709972 6.1865e-06
7:153023782 G A 0.399185 -2.0387e-06
7:153027485 G A 0.750568 1.0776e-05
7:153028048 A G 0.050752 4.1792e-06
7:153029648 G A 0.269608 8.1928e-05
7:153030813 C T 0.557032 5.4192e-06
7:153033136 A G 0.051209 -8.4923e-06
7:153034179 A G 0.048502 -2.8268e-06
7:153034700 C T 0.463108 8.7125e-06
7:153034805 C T 0.184022 -3.2015e-05
7:153039060 G A 0.257511 7.2753e-06
7:153041380 C T 0.151294 -1.0403e-05
7:153042427 C T 0.752454 3.7789e-06
7:153043827 T C 0.183564 -1.5631e-05
7:153047879 A C 0.057919 1.6709e-06
7:153051070 G T 0.388064 -1.1772e-05
7:153053278 T G 0.094863 -7.5985e-06
7:153055846 C G 1.258446 -5.4960e-05
7:153057513 G C 0.365947 -5.0338e-05
7:153064297 A G 0.725932 -4.9056e-06
7:153071322 A C 0.184029 -7.8783e-06
7:153071478 T C 0.486449 1.3264e-06
7:153076708 C T 0.424077 -4.0174e-05
7:153079575 C T 0.041728 8.7175e-06
7:153089729 A G 1.536077 1.7837e-05
7:153116976 A G 0.092938 7.8796e-06
7:153118244 T C 0.043780 2.0101e-05
7:153120004 A G 0.072031 6.5564e-06
7:153120067 G T 0.855681 -3.2420e-05
7:153121504 A C 0.252512 8.5080e-05
7:153125666 A G 0.022886 3.5495e-05
7:153135686 A G 0.029569 1.4170e-05
7:153135737 C T 0.673905 -1.7095e-05
7:153142985 A G 0.593561 2.8450e-05
7:153150087 T C 0.049116 -1.6021e-05
7:153150499 C G 0.030232 -8.5059e-06
7:153152644 T C 0.034269 -2.1945e-05
7:153156776 C T 0.032556 2.8968e-06
7:153164705 T C 0.697333 -4.2542e-05
7:153168722 C T 1.725114 3.8932e-05
7:153176649 A C 0.036704 1.5555e-05
7:153194255 T C 0.162626 -3.6954e-05
7:153196019 G A 1.162473 -2.3285e-06
7:153205413 T C 1.404959 -5.5657e-06
7:153209156 G A 0.904297 -1.6121e-05
7:153209478 T C 0.036649 1.0720e-05
7:153214099 C T 0.076653 2.3475e-05
7:153215970 G A 0.542426 5.6062e-06
7:153217769 T G 0.194276 6.5624e-06
7:153220525 T C 0.063021 -1.2979e-05
7:153221058 T C 0.297837 -3.0126e-06
7:153223477 C T 1.124685 -5.9291e-06
7:153232220 T C 0.220297 -1.8061e-05
7:153234982 A G 0.980372 -5.4923e-05
7:153235604 G A 0.049028 2.0489e-05
7:153236698 C A 0.152768 -6.1983e-06
7:153239177 G A 1.204662 -1.0005e-04
7:153242571 G A 1.017774 -8.6128e-05
7:153242901 T C 0.020945 1.7772e-06
7:153242969 G A 0.031111 1.0172e-04
7:153246979 G T 0.108537 3.0442e-06
7:153251183 A G 0.109595 -2.5183e-06
7:153259547 G A 0.443821 1.3979e-06
7:153260021 A G 0.048658 -5.1347e-06
7:153261427 A G 0.043705 -1.9848e-05
7:153271632 T C 0.316163 3.4592e-05
7:153271877 T C 0.343058 4.0414e-06
7:153273895 A G 0.153271 3.3537e-05
7:153274684 C T 0.136110 -1.3423e-05
7:153279036 A C 0.049723 -6.4102e-06
7:153281427 C T 0.497592 -2.1900e-05
7:153281740 G A 0.064585 -4.9617e-05
7:153286991 C T 0.854944 3.3437e-06
7:153287728 C A 0.796558 -8.6024e-06
7:153290520 T G 0.783299 3.1754e-06
7:153292747 A C 0.045562 2.7109e-05
7:153293008 A C 1.623588 4.4257e-05
7:153293333 A G 1.486575 4.3896e-06
7:153294099 A G 0.049668 6.0613e-09
7:153296518 C G 0.154563 2.2720e-06
7:153302307 A G 0.024048 -6.6682e-06
7:153304925 T G 0.049171 4.7711e-06
7:153305145 T C 0.839877 1.1862e-05
7:153305990 T C 1.580435 1.0249e-05
7:153306367 T C 0.043195 6.4472e-06
7:153315054 A G 0.043134 -3.6583e-06
7:153327637 A C 0.818052 -7.1128e-05
7:153330498 A C 1.864954 -5.7115e-05
7:153331001 T C 1.074105 1.5176e-05
7:153337374 T C 1.544432 -8.0640e-06
7:153338274 C T 1.031134 1.1010e-05
7:153344610 C T 0.052310 -4.4129e-05
7:153344736 G A 0.560888 -3.3923e-05
7:153346074 A G 0.029849 -2.3121e-06
7:153347339 G A 1.176557 1.1125e-05
7:153351733 A G 0.132845 2.3789e-05
7:153354268 G T 0.070574 2.3830e-05
7:153357019 A G 0.268836 1.6880e-06
7:153358670 T C 0.029556 -3.0491e-05
7:153360477 C G 0.332194 2.9681e-05
7:153360953 A G 0.193552 2.1476e-06
7:153362450 G C 0.067880 2.0817e-05
7:153363132 A C 0.088407 -3.3872e-05
7:153367514 T C 0.055039 4.7174e-05
7:153367707 T G 0.198284 -2.2553e-05
7:153368801 G A 0.041404 3.7837e-06
7:153371375 G C 0.086096 -3.9839e-05
7:153371494 T C 0.109904 -5.5994e-05
7:153372251 A G 0.075475 -2.1749e-05
7:153377257 A C 0.052680 1.9464e-05
7:153394881 G A 0.631654 -3.6256e-05
7:153396628 G A 0.723569 -5.8651e-05
7:153435183 C T 0.024198 2.0440e-05
7:153462806 C T 0.978668 2.2873e-05
7:153464965 A G 0.023535 -1.5620e-05
7:153466210 G A 0.049723 -1.0589e-06
7:153487944 A G 0.956662 3.1638e-05
7:153504627 A G 1.261172 -8.2007e-06
7:153506363 G C 0.062537 -2.3302e-05
7:153522999 T G 0.172542 1.3308e-05
7:153524514 C T 1.753220 -2.7054e-06
7:153525491 T G 0.433853 -3.9075e-05
7:153527150 C T 0.497166 -6.9031e-06
7:153527304 C A 0.910107 -2.5302e-06
7:153527961 G A 0.387620 -9.6421e-07
7:153528964 T C 0.728289 -5.6672e-05
7:153530408 C T 0.141038 7.3405e-06
7:153532690 G A 0.601659 2.2098e-05
7:153533128 C T 1.209667 -3.0551e-05
7:153542098 G A 1.050109 -2.8736e-05
7:153543534 T G 0.171727 -3.7018e-06
7:153544898 C T 0.265823 1.4992e-05
7:153549296 T C 0.423415 2.0166e-05
7:153550565 C T 0.030105 2.6300e-05
7:153554866 A G 0.694996 1.3909e-05
7:153555724 G A 0.650830 -2.0248e-05
7:153557529 G T 0.130998 -2.5247e-05
7:153559059 G T 0.110222 2.0128e-05
7:153569130 G A 0.860705 3.7485e-05
7:153569343 C G 0.100315 2.9003e-05
7:153581705 T C 0.099115 2.9378e-05
7:153583361 A C 1.682441 -2.6752e-05
7:153583774 C G 0.359793 2.8391e-05
7:153593402 C T 0.430715 3.8761e-06
7:153594559 A G 0.055851 -1.3741e-05
7:153595990 T C 0.054053 -7.1247e-06
7:153597256 A G 0.467788 -3.8464e-06
7:153600149 C A 0.070412 -7.1916e-06
7:153600564 G A 0.476263 3.9952e-06
7:153604975 G A 0.115045 9.8968e-07
7:153606993 G A 0.060405 -2.4422e-05
7:153609061 C A 0.051891 -3.9132e-05
7:153609390 T C 0.255557 -2.7780e-05
7:153610918 T C 0.059016 -4.2279e-06
7:153614636 C T 0.035529 1.7483e-06
7:153615099 A G 0.644705 -3.7029e-05
7:153617529 G T 1.400694 6.6132e-06
7:153621035 A G 1.234949 -4.3282e-05
7:153621927 C G 0.031855 -1.4203e-06
7:153622067 C T 0.636188 9.8518e-06
7:153623283 T C 0.089403 3.4072e-05
7:153624869 A G 1.870803 -5.2611e-05
7:153625843 T C 0.116863 -2.2734e-05
7:153628576 G C 0.486962 -1.9628e-05
7:153631723 T G 0.099153 -2.6935e-05
7:153635838 C G 0.044750 -1.5893e-06
7:153635942 T C 1.852506 -5.6712e-05
7:153638604 T C 0.217269 -4.4365e-05
7:153642638 A C 0.100994 7.4821e-06
7:153648322 C A 1.938563 -5.5953e-05
7:153650002 G A 0.807393 -1.1133e-06
7:153651705 A G 0.562635 -2.9933e-05
7:153652256 A G 1.366217 -3.0947e-05
7:153666307 T G 0.094100 -1.3226e-05
7:153667519 T C 0.068607 1.2607e-05
7:153670448 A G 0.070311 -9.3816e-05
7:153670876 C A 1.811914 4.3309e-05
7:153673427 G A 0.108329 1.0033e-05
7:153681733 A C 1.729727 -1.4370e-05
7:153683159 A G 0.050021 -1.0076e-05
7:153688808 C T 0.627749 2.7507e-05
7:153696087 G C 0.943295 -1.6869e-05
7:153696268 G A 0.196548 1.4124e-05
7:153696497 C T 1.849997 4.2973e-05
7:153707385 G A 0.175901 -1.5706e-05
7:153709221 G A 0.213218 2.9085e-05
7:153712177 T G 0.288982 5.4709e-06
7:153712328 C T 0.197850 1.8235e-05
7:153719791 A G 0.130521 -4.6250e-05
7:153723765 G A 1.956568 -2.4265e-05
7:153724506 G T 0.204244 1.1741e-05
7:153728144 A C 0.539434 6.7078e-05
7:153731451 T A 0.253674 -1.3331e-05
7:153734323 G A 0.461842 1.0790e-04
7:153742937 C G 0.177501 2.4244e-05
7:153748796 A C 0.794520 5.5609e-05
7:153751348 G A 0.047788 2.8321e-05
7:153752790 C T 0.271237 -6.0164e-05
7:153753902 A G 0.485764 -2.8721e-05
7:153774361 G T 0.534205 -1.7999e-05
7:153775050 A G 0.412327 -2.6491e-05
7:153783245 G A 0.169708 4.6899e-05
7:153786961 A G 0.311437 -1.3969e-06
7:153787373 T C 0.860446 -5.7850e-05
7:153789777 G A 1.059288 -1.8710e-04
7:153790957 A G 0.581379 -2.6289e-05
7:153805729 T C 0.440413 -1.8037e-05
7:153819262 C A 1.027859 9.4822e-05
7:153830871 C T 1.978985 9.6339e-06
7:153852541 A G 0.160763 6.0272e-06
7:153864665 C A 1.603081 1.5479e-05
7:153865752 G A 0.184068 3.9430e-05
7:153867680 A G 0.119875 -9.1502e-05
7:153868010 A G 1.047285 -1.5274e-07
7:153870560 T C 1.522520 4.2704e-06
7:153882298 C T 0.623832 -3.3514e-05
7:153885033 C T 0.027226 2.1844e-05
7:153886027 T C 0.069146 -2.0020e-05
7:153887131 A G 0.326774 -3.6399e-05
7:153888535 G A 0.203234 -1.3942e-06
7:153894256 C T 1.697333 -5.5890e-05
7:153898822 T C 0.037853 8.7478e-06
7:153902128 G A 0.115941 -3.6568e-06
7:153906209 C T 0.149503 -2.9875e-05
7:153907107 C T 0.053916 1.0947e-05
7:153907426 T C 0.029261 -4.6519e-05
7:153908935 A G 0.050982 8.3581e-06
7:153912526 G A 1.637068 -3.6301e-05
7:153914142 A G 0.036915 -4.8379e-05
7:153917016 C T 1.691656 -3.3466e-05
7:153922683 A G 0.025548 -2.8075e-05
7:153922854 A G 0.138558 -1.1196e-05
7:153922974 A G 0.150532 1.7486e-06
7:153923643 A G 0.125389 -1.4858e-05
7:153923811 A G 0.075199 -3.9669e-05
7:153933819 A C 0.141541 5.3737e-06
7:153938863 T C 0.230434 2.3167e-05
7:153938983 T C 0.070908 5.5011e-06
7:153939509 A C 0.419854 -1.5343e-05
7:153947687 A G 0.072414 3.0089e-05
7:153950171 G A 0.035435 1.1532e-05
7:153950309 G A 0.382329 -3.3359e-05
7:153952250 A G 0.098472 -2.0437e-05
7:153954362 T G 0.105071 -2.6700e-05
7:153954873 G A 0.479350 -4.4002e-05
7:153954925 T C 0.042063 1.5432e-05
7:153955639 G A 0.075069 3.7292e-06
7:153959779 T C 0.173733 -2.2909e-05
7:153968316 A G 0.185415 -1.0326e-05
7:153970160 A G 0.638207 2.1636e-05
7:153976708 G A 0.033617 7.6951e-06
7:153977425 G A 1.017005 -2.1503e-05
7:153982969 T C 0.048837 9.7650e-06
7:153984326 G A 0.068841 6.6720e-05
7:153988308 T C 0.085203 -1.3208e-05
7:153990555 T G 0.723456 2.6714e-05
7:153992693 A G 0.417657 4.6640e-06
7:153993537 G A 0.118810 1.7551e-05
7:153994918 A G 0.492554 7.0924e-06
7:153995158 A G 0.090396 6.1331e-05
7:153999631 C A 0.113698 -3.6211e-06
7:154000408 T C 0.060703 6.3637e-05
7:154003120 T C 0.153222 -2.0953e-05
7:154005133 A G 0.152236 -6.0895e-06
7:154007054 A G 0.214400 8.0106e-05
7:154008127 C A 0.616658 -3.9551e-05
7:154009325 G A 1.023805 1.2527e-05
7:154009766 C T 0.317893 2.6424e-06
7:154010894 A G 0.026671 2.4341e-06
7:154011627 C T 0.033964 7.5233e-06
7:154012827 T G 0.037493 3.8973e-05
7:154013057 A G 0.055134 1.8887e-05
7:154018045 T C 0.137545 -1.0296e-05
7:154022811 T C 0.196424 1.3234e-06
7:154024721 T C 0.068639 6.3783e-05
7:154029934 A G 1.001999 -2.0292e-05
7:154032974 T C 1.325706 -2.6967e-05
7:154039715 T C 0.053060 -2.9520e-05
7:154047636 T C 0.263804 1.7865e-05
7:154048025 A G 0.030128 2.0232e-05
7:154048690 C T 1.672418 -5.9172e-06
7:154049194 T G 0.029346 6.9134e-05
7:154050374 T G 0.070714 -1.7169e-05
7:154050575 A G 0.133491 -1.0793e-05
7:154056996 T C 0.116165 -1.9451e-06
7:154057896 T C 0.111910 -7.3850e-05
7:154060529 C T 0.031605 -1.0666e-05
7:154070452 T C 0.040323 7.5912e-06
7:154072020 C T 1.454487 -3.2473e-05
7:154074097 C A 1.464815 -5.1078e-05
7:154083710 G A 1.353668 -1.1326e-04
7:154085506 G A 0.034889 7.1337e-06
7:154087923 T C 0.044254 -2.7675e-05
7:154093649 G A 0.061557 -1.7982e-05
7:154095687 G A 0.736656 -1.7205e-05
7:154096431 G T 0.161976 -4.3788e-06
7:154098477 C G 1.895994 1.2600e-05
7:154108976 A G 0.304997 4.4635e-05
7:154111773 G A 0.045594 9.9540e-06
7:154114479 T C 0.117070 -1.8390e-05
7:154116322 A C 0.043942 -5.6998e-06
7:154121225 C T 1.356888 -1.9734e-05
7:154127504 T C 0.067085 7.0680e-05
7:154130742 C T 0.050499 -2.8593e-05
7:154131148 A G 1.450501 -1.7523e-04
7:154132432 G C 1.328007 -1.5901e-05
7:154133314 G C 0.773266 -3.1535e-05
7:154133860 G C 0.020241 2.6434e-05
7:154136555 G T 0.144459 1.2976e-04
7:154137057 C T 0.025048 7.2257e-06
7:154137150 A C 0.796367 -1.2400e-05
7:154140265 A G 0.240418 -2.4441e-05
7:154144653 C T 0.200063 -7.2799e-06
7:154147751 G A 0.377084 9.6303e-05
7:154150930 G A 0.088309 9.9375e-06
7:154151562 T C 0.077673 3.6621e-05
7:154152834 G A 1.250415 1.3884e-05
7:154156979 T C 0.052391 2.6089e-05
7:154157478 G C 0.945220 -4.0798e-05
7:154161235 A G 0.295763 -2.3690e-06
7:154164297 A G 0.304014 1.2282e-05
7:154165874 G A 0.071788 -1.3089e-05
7:154166460 A G 1.175998 1.7571e-05
7:154169705 G A 1.806487 3.5003e-05
7:154170130 C G 0.297051 -1.1888e-08
7:154171594 C T 1.063320 1.2022e-05
7:154171661 T C 0.031793 3.0349e-05
7:154174813 T C 0.688657 1.1249e-05
7:154174816 G A 0.021156 4.7033e-05
7:154177445 A C 0.285668 -1.4393e-05
7:154177909 T C 0.123575 1.3067e-05
7:154179196 A G 0.023386 -2.9155e-05
7:154179479 C A 0.917248 -3.5701e-05
7:154179939 A G 0.568685 -2.3208e-05
7:154182200 T G 0.489584 3.0601e-05
7:154182625 T C 1.002937 2.1307e-05
7:154184433 T C 0.032257 9.2591e-06
7:154186178 G A 0.121576 -4.9337e-06
7:154194123 A G 0.193039 -1.6762e-05
7:154194246 C T 1.315997 3.1071e-05
7:154196001 G T 0.327264 1.4727e-05
7:154196519 A C 0.114970 1.0633e-05
7:154196985 A G 0.785477 9.2378e-06
7:154197079 G A 0.237815 5.1809e-06
7:154197192 T C 0.122364 -3.1072e-05
7:154197370 G A 0.098566 2.5397e-05
7:154197672 C T 1.011046 6.1567e-06
7:154199870 A G 0.562618 4.7340e-06
7:154200438 G T 1.157247 -2.7128e-06
7:154201478 C G 0.595148 -9.8468e-06
7:154206311 G A 0.032724 5.6068e-06
7:154210798 C T 0.780378 8.8267e-06
7:154213552 C A 0.522094 -1.4934e-05
7:154215849 G T 0.427242 2.7560e-05
7:154216037 C A 0.197200 1.5591e-05
7:154221889 G T 0.201306 2.9145e-06
7:154222706 C A 0.870271 -9.6663e-06
7:154222980 T C 0.065702 3.5580e-05
7:154223200 G A 0.572145 -1.9655e-05
7:154226726 T C 0.176982 -2.0930e-05
7:154250592 A G 0.520053 -1.0560e-05
7:154250818 G A 0.380511 3.6127e-05
7:154253804 T C 1.361416 8.6935e-06
7:154254556 G T 0.073904 1.1866e-05
7:154254621 T C 0.041826 1.8083e-05
7:154258964 G C 0.315923 -2.3522e-05
7:154261816 C A 0.747783 -2.6276e-05
7:154262370 G A 0.168510 -1.2192e-05
7:154262562 A G 0.040576 -3.1560e-05
7:154263093 A G 0.045993 -8.2311e-06
7:154269573 C T 1.681198 4.5388e-06
7:154373885 C A 1.378918 6.7368e-06
7:154374746 G A 0.051070 1.2592e-05
7:154379570 T C 0.031942 9.8500e-06
7:154379739 T C 0.199586 3.5307e-05
7:154384456 A G 1.037135 3.7507e-06
7:154386019 T C 0.195285 2.7842e-05
7:154400392 T C 0.150009 -5.4809e-05
7:154401374 T C 0.033474 -1.3007e-06
7:154401937 A C 0.878775 3.6236e-05
7:154408733 G A 0.328354 -1.4070e-05
7:154409253 C T 0.607148 -1.3122e-05
7:154411034 A G 0.051190 1.4275e-05
7:154411260 C A 1.329078 5.0435e-06
7:154411315 C T 0.082194 1.8340e-05
7:154411579 C G 0.043309 7.2588e-06
7:154411908 C T 1.144517 -3.9638e-05
7:154412918 G A 1.099241 -2.6265e-05
7:154414010 A G 1.799015 5.7660e-05
7:154414598 A G 0.790511 4.5824e-05
7:154416239 T G 0.038434 -9.3632e-06
7:154417879 C T 0.396523 8.1773e-07
7:154420518 G A 0.029443 -7.8854e-05
7:154421252 A G 0.745073 3.2723e-05
7:154422795 G A 0.870248 1.9347e-05
7:154427672 G A 0.137617 1.7051e-05
7:154429560 T C 1.416569 7.4334e-05
7:154432282 G T 0.734319 2.1549e-05
7:154432710 C T 0.442890 5.4091e-05
7:154437132 T G 0.353126 9.9508e-07
7:154437256 G A 0.706305 1.4447e-05
7:154443713 G A 1.818286 -3.4201e-05
7:154451805 C T 0.043092 -1.5295e-05
7:154459674 T G 1.450160 -1.6371e-05
7:154460660 T C 0.037178 1.7672e-05
7:154464732 A G 0.909516 -2.1280e-05
7:154464789 A G 0.030718 1.1328e-05
7:154465191 T C 0.194399 -5.0575e-06
7:154470501 C A 0.153171 9.3982e-06
7:154471826 T C 0.098848 3.4164e-05
7:154472155 G A 0.258738 5.3870e-05
7:154476131 A G 0.878097 -3.7024e-05
7:154476441 G T 1.128032 -2.7092e-05
7:154476554 T C 0.595580 1.1075e-05
7:154477036 G A 0.663349 3.0576e-06
7:154478403 A G 1.195626 1.2727e-04
7:154484082 C T 0.052352 -1.6261e-05
7:154486382 A G 1.913700 3.8676e-05
7:154486506 T C 0.062479 -3.1412e-06
7:154490662 T C 0.158682 -5.5982e-06
7:154494940 A G 0.607362 -4.3820e-05
7:154497133 G T 0.060061 -4.0178e-06
7:154501468 G T 0.244868 -3.5331e-05
7:154507150 G C 0.157296 8.7929e-06
7:154507300 G A 0.913577 -1.7995e-05
7:154507441 G A 1.129025 -9.3732e-06
7:154507648 G A 0.089851 1.3956e-05
7:154507726 A G 0.039612 -2.0597e-05
7:154508225 A G 0.184162 -7.1866e-06
7:154508288 A G 0.194457 -1.0417e-05
7:154512110 A G 0.432604 -1.6655e-05
7:154512385 G T 0.196564 -3.7154e-05
7:154513483 T C 0.028638 2.1989e-05
7:154515442 G A 0.685045 -2.0566e-05
7:154527040 G A 0.274250 -9.4573e-06
7:154527161 T C 0.080396 -7.0375e-06
7:154531995 A G 0.039427 -5.9361e-06
7:154534254 C T 0.608323 -2.3285e-05
7:154536621 T G 0.021500 7.1339e-06
7:154537783 C A 0.497631 3.3965e-06
7:154540471 C T 0.572460 -2.5066e-05
7:154542859 C T 0.052956 7.3422e-05
7:154544103 A G 0.279634 -1.6406e-05
7:154544544 A G 0.393689 2.7008e-05
7:154548496 T C 0.270455 -5.5337e-06
7:154552343 G T 0.636084 -3.8223e-05
7:154552534 T C 0.046743 -4.3675e-05
7:154556133 G A 1.266846 -1.7173e-05
7:154557931 G A 1.048928 -4.3889e-05
7:154561188 T C 0.159227 -7.6745e-06
7:154564154 A C 0.617970 -2.0627e-05
7:154566409 G A 1.549499 -1.1305e-05
7:154573231 A G 0.022656 -1.4934e-05
7:154577396 C T 0.170516 4.9040e-05
7:154578002 G A 0.517063 -4.2898e-05
7:154578547 T C 1.665190 1.8120e-05
7:154580565 G A 0.047681 -2.4593e-05
7:154581951 T C 1.886208 -5.8961e-06
7:154583781 C T 0.101111 8.8406e-06
7:154584991 A G 1.284532 1.8701e-05
7:154585343 A G 0.039310 -2.8530e-05
7:154586773 A G 0.123098 -8.6964e-06
7:154590404 G A 0.231525 -5.5440e-06
7:154591538 T G 0.751853 2.5281e-05
7:154592866 G T 0.164369 -2.0256e-05
7:154592965 T C 0.591964 3.4784e-06
7:154596016 T C 1.558220 -6.0988e-06
7:154597941 A G 1.675002 8.0978e-07
7:154598010 A G 0.858508 4.7929e-06
7:154607817 T C 1.539784 8.0080e-06
7:154612227 A G 0.052238 6.2601e-06
7:154621597 A C 1.674255 4.5462e-06
7:154621745 T C 0.032293 1.2647e-05
7:154623608 C T 1.546571 1.0743e-05
7:154623827 T C 0.987607 3.9252e-06
7:154623933 T G 0.070619 2.0042e-06
7:154626454 G A 0.120047 -9.1829e-06
7:154635442 T C 0.027463 1.5565e-05
7:154644777 T C 0.293734 6.3548e-06
7:154649264 G A 0.982038 5.1100e-05
7:154651240 A C 0.078013 1.4013e-06
7:154651450 C A 0.025788 -1.7663e-05
7:154651892 A C 0.091312 6.4524e-06
7:154656078 A G 0.038057 -2.3915e-05
7:154658504 T G 0.194509 4.3171e-05
7:154659542 A G 0.197447 -3.5446e-05
7:154663072 G A 0.269602 2.9225e-05
7:154663549 C T 1.051466 3.0453e-05
7:154667370 A G 0.071580 6.3885e-06
7:154667907 T C 0.034714 -1.6973e-05
7:154669005 G C 1.720080 1.9032e-05
7:154669263 T C 0.039635 1.2729e-05
7:154671697 G C 0.501074 2.1676e-05
7:154672809 A G 0.844096 1.8348e-07
7:154672975 G A 0.575381 6.8219e-06
7:154674716 T C 0.054432 -2.3092e-06
7:154679447 A G 1.917280 3.3730e-05
7:154679703 C T 0.077608 -3.2652e-06
7:154680207 A G 0.093957 -2.5196e-05
7:154684153 C T 0.523110 -2.2484e-05
7:154685418 A G 0.047863 -1.9799e-05
7:154689868 C T 0.793335 1.2724e-05
7:154691804 A G 0.091201 9.3023e-06
7:154692448 C T 0.334807 -7.6151e-06
7:154692521 C T 0.062716 -3.7627e-05
7:154693849 A G 0.808110 2.3622e-05
7:154694692 A G 0.043591 -2.2812e-05
7:154695553 C T 1.436281 2.8620e-05
7:154699709 G T 0.061749 -5.2291e-05
7:154701220 T C 0.259033 -4.2025e-06
7:154701305 A G 0.129453 3.5560e-05
7:154705032 T C 0.208973 -8.0203e-06
7:154710580 T C 0.464818 6.1070e-06
7:154716432 T C 0.382121 2.4162e-05
7:154722695 A G 0.093954 -1.6518e-05
7:154724654 T C 0.611640 2.0999e-05
7:154738409 C T 0.566767 -1.9837e-06
7:154739907 G A 1.168835 1.9913e-05
7:154758813 A G 0.103068 -4.1166e-05
7:154764460 T C 0.021390 6.6652e-08
7:154778171 A G 0.027197 -7.1093e-06
7:154787612 G A 0.702351 -1.3264e-05
7:154790832 T C 0.070454 -1.7788e-05
7:154793723 T C 0.021958 -2.8358e-05
7:154813772 C A 0.656897 1.9671e-05
7:154842348 T C 0.103272 -6.3688e-06
7:154849853 T C 1.311138 1.7787e-05
7:154855673 A G 0.073122 1.2576e-05
7:154855829 A C 0.590757 -1.1018e-06
7:154862188 G A 0.489691 1.2090e-05
7:154862621 A T 0.594457 -1.9658e-05
7:154862652 T C 0.113779 -1.0003e-05
7:154867032 G A 0.104363 1.5798e-05
7:154867112 A G 0.022000 -1.7185e-05
7:154876342 G T 1.918478 8.2800e-06
7:154876386 T C 1.920179 1.1654e-05
7:154882512 A C 0.073294 1.6839e-06
7:154886982 C T 1.298041 6.9790e-06
7:154891386 A C 0.020179 5.6318e-06
7:154894331 T C 1.436353 1.4162e-05
7:154898237 C A 0.515031 -2.3448e-05
7:154901930 T C 0.105665 -4.3393e-06
7:154904070 G A 0.392635 4.6051e-06
7:154904134 A G 0.332502 5.9657e-06
7:154905145 G A 1.213764 -3.3211e-05
7:154905252 C T 0.503135 9.5746e-06
7:154905319 A G 1.849283 -7.3199e-06
7:154908212 G A 0.325186 8.2727e-06
7:154908266 T C 1.469564 4.7518e-05
7:154909192 T C 0.175570 -1.6435e-05
7:154909825 A G 0.983920 2.5233e-06
7:154913236 T C 0.055452 5.3809e-05
7:154914859 G A 0.121017 -4.4524e-05
7:154915201 A G 0.270251 1.9871e-05
7:154915395 G A 1.555689 -2.8362e-05
7:154915599 G A 1.204156 -2.8794e-05
7:154915632 T C 0.138632 -6.2507e-06
7:154915666 G T 1.964293 1.5087e-05
7:154918625 C T 0.040407 -1.6847e-05
7:154924888 T G 0.186729 1.1397e-05
7:154925017 A G 1.380031 -9.9435e-06
7:154925556 A C 1.857489 -2.9710e-05
7:154928149 T G 0.869852 7.9213e-05
7:154933060 A T 0.841691 4.4096e-05
7:154933117 C T 0.054744 -3.0280e-05
7:154934647 G A 1.308762 -2.0714e-05
7:154935291 G A 1.548139 1.7487e-05
7:154936213 A G 0.030056 8.7990e-07
7:154936445 A G 1.454717 2.3621e-05
7:154936931 A G 0.203267 6.5940e-05
7:154936997 T C 0.538184 -9.9776e-06
7:154938659 G A 1.592662 7.6686e-06
7:154939017 A C 0.082243 4.8694e-05
7:154939607 G T 0.824313 -8.0212e-06
7:154943912 T C 0.091672 -5.6827e-05
7:154945962 T A 0.443344 -1.7982e-05
7:154948628 T C 1.566591 2.2904e-06
7:154953768 G A 0.940150 2.6246e-05
7:154957593 G A 1.320778 2.1431e-05
7:154960111 T C 1.447668 3.9249e-06
7:154963267 A G 0.038749 4.8631e-06
7:154964316 C G 0.708843 -1.8123e-05
7:154964560 G A 1.973297 2.5749e-05
7:154968168 A G 1.847540 1.0720e-05
7:154969956 C G 0.885039 -2.1793e-05
7:154970469 C G 1.845869 4.7164e-06
7:154974100 T C 0.133851 3.3971e-05
7:154975427 A G 0.077702 4.7083e-05
7:154977855 G T 0.560028 -1.0191e-05
7:154981488 G C 0.064488 7.3219e-05
7:154981760 A G 1.099767 -2.3065e-05
7:154983630 G T 0.499098 1.7958e-05
7:154984328 A G 0.032504 -9.1105e-06
7:154986131 C T 0.030277 8.7242e-07
7:154992230 A G 0.041589 -3.7443e-05
7:155002664 C A 1.164385 -3.9456e-05
7:155002747 C T 1.062141 -7.1877e-06
7:155004024 T C 0.102506 -7.4307e-05
7:155011090 T C 0.020802 1.4437e-05
7:155012386 T C 0.564141 1.0547e-04
7:155013477 C T 1.417465 7.6679e-06
7:155014030 C T 0.021922 -3.1240e-05
7:155014819 G A 0.989643 -2.5049e-06
7:155018817 T C 0.191348 -2.6988e-05
7:155019546 A C 0.370225 6.5366e-05
7:155021487 A G 0.400921 -3.3800e-05
7:155022793 C A 1.123526 2.3401e-05
7:155023193 T C 1.879976 3.8468e-05
7:155024232 G A 0.025717 -1.3278e-06
7:155026807 C T 0.147137 -5.5352e-06
7:155028129 G C 0.127123 3.6623e-07
7:155028400 A G 0.037097 -2.0177e-05
7:155028556 T C 0.045000 -1.8234e-05
7:155029742 G T 0.057643 5.4160e-06
7:155035346 A C 0.115363 -1.0766e-05
7:155036526 A G 0.791553 -6.4146e-06
7:155041253 A G 0.195856 5.5440e-05
7:155043582 C T 1.893326 3.4027e-06
7:155044055 G A 0.035461 -8.0300e-06
7:155047267 A C 0.153044 3.2865e-06
7:155049133 C T 0.120790 -1.2703e-05
7:155050159 A G 1.235436 -5.6096e-05
7:155050209 G A 0.105859 -1.4310e-05
7:155052690 A C 0.160217 -6.4908e-06
7:155056859 A G 0.810256 5.4937e-05
7:155057453 T C 0.026905 2.4199e-05
7:155059150 C A 1.294968 4.4691e-05
7:155059374 A C 0.990142 4.5425e-05
7:155059445 A G 1.156569 1.2119e-05
7:155061110 G A 0.790842 -4.4451e-05
7:155063973 T C 0.050612 -7.2982e-06
7:155064705 A G 0.122517 -1.5078e-05
7:155064931 A G 0.031137 -1.6977e-05
7:155065202 C G 0.045386 -1.1606e-05
7:155066000 C G 1.221518 1.4548e-05
7:155067254 C T 0.343548 4.5328e-05
7:155072573 T G 0.728483 -2.2462e-05
7:155075298 T G 0.122624 -8.2398e-06
7:155075521 C T 0.044948 -2.1305e-05
7:155077563 T C 0.726078 -3.4887e-05
7:155077815 T C 0.730483 -1.3289e-05
7:155082893 G T 1.793455 -3.1097e-05
7:155085716 C T 0.779219 -3.0264e-06
7:155086997 A G 1.104636 2.8112e-06
7:155087818 G A 0.200439 1.7523e-05
7:155088065 T G 0.254953 -5.4371e-06
7:155092411 A G 0.263779 -1.4935e-05
7:155092718 T C 0.923032 -1.2334e-06
7:155094593 T G 0.548087 -4.7655e-06
7:155097628 A G 0.090218 1.1728e-05
7:155098111 G A 0.023360 1.8894e-05
7:155098638 T G 0.217091 -2.0282e-05
7:155099142 C T 0.288664 2.0217e-05
7:155102203 T C 1.433435 -1.4804e-05
7:155103781 T G 1.422081 -1.5541e-05
7:155103870 T C 1.732894 -1.4356e-05
7:155104122 A G 0.312657 2.6897e-06
7:155130086 A G 0.232180 1.5355e-06
7:155131297 T C 0.057175 2.6254e-05
7:155131325 T C 0.659886 -9.2998e-06
7:155131681 A G 0.084541 1.4218e-05
7:155132281 A C 0.049544 2.1979e-05
7:155132565 T C 0.425359 -7.2277e-06
7:155133124 T G 0.354892 -8.5558e-07
7:155133133 C A 1.757725 -8.2112e-06
7:155144990 A C 0.652609 1.4399e-06
7:155145489 A G 0.051985 -1.0167e-05
7:155146431 C A 0.292572 -2.4990e-05
7:155150442 T C 0.021575 1.6596e-05
7:155150443 A G 0.083859 1.2116e-05
7:155150602 C T 1.618281 7.8118e-05
7:155150765 T C 0.980817 -3.0466e-06
7:155152401 T C 1.398636 2.5352e-05
7:155154970 A G 0.055637 2.6259e-05
7:155161633 A G 0.233193 2.7909e-05
7:155163981 A C 0.645170 -1.7565e-05
7:155165652 T C 0.034461 -3.2383e-05
7:155167701 G T 0.441066 1.0057e-05
7:155167791 T C 0.087637 -3.0456e-05
7:155168890 G C 0.086005 1.9682e-05
7:155169143 T C 0.551248 -3.5326e-06
7:155169166 T C 0.244109 -3.0274e-06
7:155169465 T G 0.660909 -1.4731e-05
7:155169497 G A 1.248280 -1.8206e-05
7:155171682 A G 0.076605 -1.2697e-05
7:155172664 C T 1.693243 -5.9405e-06
7:155176327 T C 0.062372 8.5900e-06
7:155178746 A G 0.803478 7.1824e-06
7:155179731 T C 0.044111 2.2691e-05
7:155181067 T C 0.624442 -1.5599e-06
7:155181187 G A 1.642391 -1.4520e-05
7:155181428 T C 0.306864 9.8328e-06
7:155182711 C G 0.060849 -7.1734e-06
7:155183637 A G 1.659659 1.6226e-07
7:155183934 T C 0.636042 1.0500e-06
7:155184295 A G 0.670098 8.1857e-06
7:155186091 C T 0.459093 -5.2137e-05
7:155193988 A G 0.634049 4.3629e-05
7:155194932 G A 1.865029 8.7420e-07
7:155195840 T C 1.724556 1.3105e-05
7:155199189 C A 0.271052 -3.4961e-06
7:155202670 A G 1.534841 -3.4014e-05
7:155203189 C T 0.830694 -1.1619e-05
7:155205938 A G 0.211423 2.1130e-05
7:155210297 G A 1.354418 2.3608e-05
7:155211068 T C 0.161373 2.8466e-05
7:155212697 T C 0.274610 -4.8400e-05
7:155213196 T C 0.033581 2.4729e-05
7:155217274 T C 0.187998 2.7215e-05
7:155220404 T G 0.181523 1.5540e-05
7:155220964 C A 1.496047 -3.8045e-05
7:155222338 A G 1.193523 -1.6251e-04
7:155223106 G A 0.558532 -2.9794e-05
7:155224191 A G 0.114013 5.0057e-05
7:155224715 C T 0.246621 3.8477e-05
7:155224950 T G 0.872543 4.6934e-06
7:155225289 T C 0.504090 2.4053e-05
7:155225328 C G 1.251152 -1.6150e-05
7:155227730 G A 0.274574 1.5584e-05
7:155233535 T C 1.837472 1.1591e-05
7:155234184 A C 0.792024 -4.0658e-05
7:155234443 A G 0.406102 2.3579e-05
7:155234511 A G 0.111871 6.8121e-06
7:155238001 G A 0.022909 -5.6392e-06
7:155242186 C A 1.227334 3.0189e-05
7:155243008 C T 1.755210 4.4227e-05
7:155243200 A G 0.227760 1.1596e-05
7:155243489 A C 0.250101 1.6192e-05
7:155249150 T C 0.828374 1.9728e-05
7:155249561 A G 0.042653 -5.8177e-06
7:155254897 T C 0.333466 -3.5130e-05
7:155255010 C T 0.041368 4.3515e-06
7:155256007 C T 0.301323 -2.9562e-05
7:155257512 T C 0.154615 1.3767e-06
7:155258505 G A 0.088387 -8.1123e-06
7:155259640 C T 1.393907 4.0455e-05
7:155263965 T C 0.022042 2.6807e-05
7:155264332 C T 0.277492 5.5542e-06
7:155265309 C A 0.162291 8.2441e-06
7:155266209 A C 0.042420 -2.1002e-05
7:155266557 C T 0.040605 3.9790e-05
7:155266776 T C 0.228840 -2.1825e-05
7:155276378 T G 0.297003 -1.8818e-05
7:155277147 A G 0.038223 -2.1718e-06
7:155278901 C T 0.198336 -1.1490e-05
7:155280528 C T 1.040287 -1.2560e-04
7:155281569 T C 0.282659 -6.2235e-06
7:155281641 A G 0.060590 -5.8921e-06
7:155281789 C T 0.948583 -8.0823e-05
7:155281954 G A 0.577010 -5.3043e-05
7:155284584 C G 0.241337 -3.3922e-06
7:155285135 G T 1.604954 -6.1947e-05
7:155285212 C T 0.389314 -5.1324e-05
7:155286131 C A 0.271069 1.4359e-05
7:155287014 T C 0.571616 -2.4515e-05
7:155287788 C A 0.083285 -5.8066e-06
7:155290076 C T 0.026158 -2.3416e-05
7:155290559 A G 0.516966 3.3571e-05
7:155291702 A G 0.065394 7.5044e-05
7:155292020 C T 0.349588 -9.2229e-06
7:155292567 C G 0.034104 -3.7656e-05
7:155295273 C T 0.875338 -5.7628e-05
7:155299524 A G 0.058292 -6.2143e-06
7:155300047 G A 0.255382 -4.3965e-05
7:155301345 T C 0.148737 -5.4649e-07
7:155301557 T C 0.035552 2.3720e-05
7:155301781 G A 0.634991 9.7834e-05
7:155304172 C A 1.240477 1.8702e-05
7:155305416 G T 0.076189 -2.7444e-05
7:155307177 C T 0.393371 -3.2689e-05
7:155308140 A C 0.133608 3.0437e-06
7:155308238 G A 1.184489 3.0722e-06
7:155312325 C T 1.045815 -3.2088e-05
7:155313462 C T 0.593636 -1.0816e-05
7:155319282 A G 0.072388 7.6920e-06
7:155321388 A G 0.079831 8.7401e-06
7:155325740 T C 0.807480 -3.5970e-05
7:155326428 C G 1.843856 1.6609e-06
7:155327439 A G 0.040226 2.4098e-05
7:155328075 C T 0.121056 3.7715e-05
7:155328137 C A 0.900272 1.5176e-05
7:155328624 T G 0.044763 -1.1027e-05
7:155332127 T C 0.353782 -6.4522e-06
7:155332142 T C 0.553845 8.4726e-05
7:155336563 G A 1.032974 -1.1722e-04
7:155336611 A G 1.431672 1.3059e-06
7:155336638 T C 0.396607 2.7842e-04
7:155339813 G A 0.047110 -1.8329e-05
7:155342071 C G 0.196434 -2.7326e-05
7:155343205 G A 0.150389 -5.0925e-06
7:155344880 G A 1.607820 -3.2763e-06
7:155349823 T C 0.037671 -9.2254e-06
7:155351357 G A 0.478639 -5.8827e-06
7:155352142 T G 1.283477 1.1901e-05
7:155353573 C A 0.337897 1.8384e-06
7:155353747 A G 0.222936 1.9927e-05
7:155357293 T G 0.898535 -5.6197e-06
7:155358553 C T 1.326647 -4.1069e-06
7:155359659 T C 0.161954 -1.3780e-06
7:155360579 A G 0.032481 8.9987e-07
7:155363505 T C 0.165430 -3.2659e-05
7:155365152 G A 0.040570 4.0012e-05
7:155365490 C T 0.427754 6.2035e-06
7:155365626 T C 0.021513 -3.3842e-05
7:155369783 T G 0.961599 -3.9226e-06
7:155370256 C T 0.055877 -2.0113e-06
7:155370966 A G 0.039128 -1.1250e-06
7:155373370 C G 0.046084 1.4143e-06
7:155373887 T C 1.426995 -1.1541e-05
7:155374736 A G 0.310840 -3.3972e-06
7:155377430 C T 1.388746 -3.2976e-07
7:155378183 G C 0.044474 4.4104e-05
7:155380155 C T 0.031338 2.8821e-05
7:155380693 A G 0.231330 -1.1004e-05
7:155382062 G A 0.701352 -3.4279e-05
7:155382765 T C 0.091373 3.8967e-07
7:155385004 G A 0.789593 -3.6281e-05
7:155385228 A G 0.092425 1.6032e-05
7:155388811 G A 0.062433 1.9025e-05
7:155395998 A G 0.187888 2.7727e-05
7:155396080 C G 0.083109 3.9357e-06
7:155396914 T C 0.841623 -5.9325e-05
7:155397009 A G 1.006466 -1.2137e-05
7:155397246 C T 0.454740 -1.3187e-05
7:155397641 A G 1.643651 -4.1515e-05
7:155400895 C T 0.710907 -2.3577e-05
7:155403168 A G 0.112289 -8.6458e-06
7:155403518 T C 0.085524 5.4143e-06
7:155410992 T C 0.868060 -4.0793e-06
7:155411695 C T 0.914794 -3.0981e-05
7:155412888 G A 1.695087 -6.5216e-05
7:155417249 A G 1.408867 -1.6813e-05
7:155418542 T G 1.458447 -2.3251e-05
7:155419354 G T 0.044159 3.1158e-05
7:155424444 C T 0.271348 1.9686e-05
7:155438308 C T 0.707502 -7.1626e-06
7:155453140 G A 0.026385 2.5620e-05
7:155459801 T C 0.114750 1.0669e-05
7:155467073 T C 0.063122 5.6388e-07
7:155476989 G A 0.124692 -2.6467e-05
7:155489128 G A 0.207567 1.2670e-05
7:155496971 C T 0.023130 -1.5667e-05
7:155506925 G A 0.303433 1.6295e-05
7:155508838 A G 0.087316 -4.0723e-05
7:155523608 G A 0.047204 -2.9855e-06
7:155531080 G A 0.369511 1.3115e-05
7:155535691 T C 0.055422 8.5554e-06
7:155536518 G T 0.247517 4.2945e-05
7:155546598 T C 0.367057 2.0116e-05
7:155555832 A G 0.048655 4.7051e-05
7:155557474 G A 1.804747 -3.1007e-05
7:155558041 T C 1.842000 -1.8203e-05
7:155558566 C T 0.119343 -2.5206e-05
7:155560148 G A 0.070324 7.7798e-06
7:155569983 A G 1.070457 1.2048e-05
7:155573300 A C 0.069483 -1.8086e-05
7:155575563 T C 0.039528 -2.7487e-06
7:155576010 T C 0.121566 9.1787e-06
7:155576736 T C 0.150269 1.3332e-05
7:155577275 T C 1.457947 -3.0180e-07
7:155580715 G C 0.655615 2.4170e-06
7:155581734 T C 0.358576 7.8554e-06
7:155583639 T C 1.319694 -2.7035e-05
7:155585477 C T 1.879022 -1.8041e-05
7:155588389 G T 0.130213 -1.1926e-05
7:155594294 C T 1.733430 -4.6259e-06
7:155596637 T G 0.149503 8.3724e-06
7:155598879 C A 1.522916 -3.2551e-06
7:155604099 G A 1.858836 -1.0961e-05
7:155606672 A G 1.766463 -1.3693e-05
7:155617044 T C 0.031627 2.1719e-05
7:155617545 A G 0.106096 -1.2666e-05
7:155618423 C A 0.040222 -1.9340e-05
7:155620288 A G 0.033078 -1.5874e-05
7:155620289 G T 0.778839 1.0890e-05
7:155620831 A G 1.278920 -2.2672e-05
7:155620907 C T 0.705370 2.4651e-05
7:155627069 A G 0.022325 3.9805e-05
7:155630045 G T 0.124419 -1.9554e-05
7:155630742 A G 0.069035 1.1806e-05
7:155632365 A G 0.225731 -4.0449e-05
7:155632721 G A 1.970184 3.0249e-06
7:155636402 A G 0.126074 -1.2919e-05
7:155636615 T C 0.756407 1.4064e-06
7:155637974 T C 0.073602 -3.5777e-05
7:155638278 C T 1.709080 2.9999e-05
7:155639375 C T 0.865344 -8.7479e-06
7:155640576 T G 0.062557 2.0682e-05
7:155640675 T C 0.190816 -1.1078e-05
7:155642692 C T 0.220664 -4.7124e-05
7:155643326 G A 0.537645 1.6782e-05
7:155650247 G T 1.060252 -4.4692e-05
7:155650354 T C 0.730720 -4.4253e-06
7:155655522 T C 1.085076 5.8651e-05
7:155657834 A C 0.083898 -1.9134e-05
7:155657912 G A 1.584271 2.1032e-05
7:155660066 G A 0.193344 -2.3888e-05
7:155660502 T C 0.033468 3.2870e-05
7:155660545 A G 0.064384 2.9916e-05
7:155660630 T C 0.032961 -3.2692e-05
7:155663847 A G 1.687343 -3.2916e-05
7:155665212 G A 0.187894 1.5963e-05
7:155665303 T G 0.265765 -3.1124e-07
7:155666060 A G 0.076004 5.4890e-06
7:155670175 C T 0.035714 -3.4011e-06
7:155672944 A G 0.250818 8.4538e-07
7:155673651 T C 0.062898 6.2348e-06
7:155675596 G T 0.533867 -2.5786e-05
7:155675715 C T 0.372608 -2.1751e-06
7:155675925 C T 0.295552 -1.4402e-06
7:155676839 G A 0.443013 9.0311e-06
7:155677682 T C 0.352980 1.2146e-05
7:155677943 C T 1.583778 2.5497e-05
7:155678509 C G 0.515577 2.4364e-06
7:155679349 G A 0.875834 1.5485e-05
7:155680397 T C 0.092071 -9.7978e-06
7:155681728 G T 0.853211 -1.0607e-04
7:155681880 G A 0.048483 6.3331e-06
7:155681991 G T 0.171136 2.8078e-05
7:155682930 T G 0.370865 3.5369e-06
7:155690029 A G 0.610524 1.4293e-05
7:155690285 T C 0.432548 8.2177e-06
7:155690938 A G 0.410341 2.9908e-05
7:155691919 T C 0.666878 -7.2671e-05
7:155693257 T C 0.079601 1.7355e-05
7:155694017 A G 0.023704 -5.8129e-06
7:155694363 A G 0.020978 1.4661e-05
7:155694535 G A 0.067899 2.7852e-05
7:155695934 C T 0.477179 -2.8983e-05
7:155698255 A C 1.269916 4.6257e-06
7:155698365 T C 0.196749 -1.1915e-05
7:155698973 T G 0.151223 2.3200e-05
7:155699662 A G 0.395163 4.4869e-05
7:155700996 T C 0.521757 -3.8236e-05
7:155701296 C T 1.134322 4.4816e-05
7:155704404 C T 0.167864 2.6450e-06
7:155709021 A G 0.060311 -1.5057e-05
7:155713069 T C 0.575465 -5.1493e-05
7:155716595 G A 0.067724 -8.9083e-06
7:155721324 A G 1.666660 1.5181e-05
7:155721381 T C 0.373659 2.4384e-06
7:155724277 A C 0.065462 -6.3495e-06
7:155726644 A G 1.924918 7.2105e-07
7:155728923 A C 0.084382 -2.3702e-05
7:155731632 A G 0.077491 2.1950e-05
7:155732063 A C 0.039424 -2.3716e-05
7:155732389 C T 0.168640 -4.2750e-07
7:155733403 G A 0.087235 7.9718e-06
7:155734665 G A 1.086125 6.9287e-05
7:155735313 A G 0.022867 1.8967e-05
7:155736877 T C 0.035156 6.2682e-06
7:155737098 T C 0.190887 -1.1082e-05
7:155738623 T C 0.021163 -1.6982e-05
7:155744397 C T 0.168543 7.5553e-06
7:155744620 A G 0.030667 -5.0382e-06
7:155746935 T C 0.026931 4.1206e-05
7:155748478 T C 1.318594 1.0742e-04
7:155749951 T C 1.137208 6.9892e-05
7:155752381 T C 0.272847 -1.5909e-05
7:155752807 T C 0.045620 3.8961e-05
7:155753246 A G 1.920286 -1.5529e-05
7:155753306 C T 0.879132 1.3198e-04
7:155754061 T C 0.143595 5.6026e-05
7:155756720 T C 0.110488 1.2468e-05
7:155759898 A G 0.606466 -2.4404e-05
7:155760590 C T 0.633332 9.0562e-07
7:155761813 A G 1.140651 -9.5661e-06
7:155762157 A G 0.165875 -8.8843e-06
7:155767477 A G 0.834015 -1.8014e-06
7:155768034 T C 1.809162 -3.9784e-06
7:155775005 G A 1.077880 2.0407e-05
7:155778152 A G 0.139087 1.9239e-05
7:155779397 G A 1.120884 5.8034e-06
7:155779430 A G 0.100971 -3.8138e-07
7:155781204 A G 0.127356 5.7646e-06
7:155781750 T C 1.582418 -3.5426e-05
7:155784377 T C 0.046477 2.1342e-06
7:155785555 A G 0.099173 1.4635e-06
7:155786816 T G 0.038645 4.2929e-06
7:155787326 G A 1.304478 -1.5022e-07
7:155787436 A G 0.659032 -2.3652e-05
7:155789876 C T 0.034552 -7.6783e-06
7:155790922 T C 0.024321 6.6113e-06
7:155791773 C A 0.664213 -1.6357e-06
7:155793895 C T 1.490642 -2.9059e-05
7:155795257 A C 0.130456 -3.3912e-05
7:155796700 A G 0.095307 1.1954e-05
7:155797363 A C 0.105908 -2.4778e-05
7:155797481 A G 0.099650 7.3204e-05
7:155798940 G A 1.192812 1.6250e-05
7:155803173 G A 0.495904 3.2268e-05
7:155804655 G A 0.067883 2.3499e-05
7:155806866 A G 0.032832 -2.1292e-05
7:155810603 G C 1.011786 -1.0866e-05
7:155811374 A G 0.074852 4.3005e-06
7:155812700 T C 0.058379 -3.0288e-05
7:155817374 A G 0.313216 1.2419e-05
7:155825189 A G 0.065696 -4.8733e-05
7:155825885 A G 0.326163 1.3198e-05
7:155829745 C T 0.289742 -7.7204e-06
7:155829954 A G 0.909156 -5.0310e-06
7:155830712 G T 0.121206 7.9485e-05
7:155835193 G A 0.615298 -1.5755e-05
7:155838383 C A 0.060473 1.7328e-06
7:155839727 A G 0.538674 -2.3995e-05
7:155840773 T C 0.203715 -2.3796e-05
7:155843148 T C 0.204146 1.0381e-05
7:155843723 G A 0.066367 3.0752e-06
7:155846507 G T 0.057896 2.1764e-05
7:155846875 C G 0.062670 1.2111e-05
7:155850552 T C 0.031647 -2.0412e-06
7:155852110 C T 0.710508 -1.2040e-05
7:155852732 G A 0.064628 -1.5228e-05
7:155856207 C T 0.038544 6.5517e-06
7:155856493 T C 0.063144 5.3202e-05
7:155858530 C T 0.580188 -2.7904e-05
7:155859924 A G 0.062154 2.5422e-05
7:155863201 G A 0.182591 -9.4981e-06
7:155866386 C T 0.026807 -3.3748e-06
7:155868418 C T 0.028453 3.1918e-06
7:155871507 G C 0.028618 8.0558e-06
7:155875378 A G 0.022003 1.8674e-05
7:155888203 T C 0.505459 -6.1247e-06
7:155900398 A C 0.274934 3.5219e-05
7:155904974 A C 0.064407 -2.4660e-05
7:155910905 G T 0.065868 -2.4656e-05
7:155915608 A G 0.033419 -3.0224e-05
7:155918223 A G 0.267680 -7.2743e-06
7:155918643 T C 0.022351 2.6399e-05
7:155922401 C T 0.150918 -1.8278e-06
7:155923631 C G 0.596453 -5.4961e-06
7:155929334 T C 0.034831 -1.7082e-05
7:155930130 G A 0.725510 2.4112e-05
7:155931819 C A 0.050499 -7.2532e-06
7:155932969 C T 1.041352 -1.0901e-05
7:155933228 A G 1.963975 3.9184e-06
7:155933570 C T 0.130317 -2.1309e-05
7:155938607 G A 0.364438 -4.0134e-05
7:155942568 T G 0.032942 2.2509e-05
7:155942946 T C 0.082402 -1.4754e-05
7:155944862 A G 0.319675 -1.7319e-05
7:155946560 T C 0.028823 -5.0271e-05
7:155946707 G C 0.057383 -2.0452e-05
7:155950484 A C 0.049479 2.4249e-05
7:155951234 G A 0.081678 2.0338e-05
7:155952206 A G 0.453046 -3.8467e-05
7:155952617 T C 0.046834 1.8473e-05
7:155952990 C T 0.686466 5.2404e-06
7:155953063 C G 0.243635 -1.3854e-05
7:155959516 A G 0.085193 6.9111e-06
7:155961365 T C 0.028739 -3.5771e-05
7:155965622 T C 1.631953 -2.5307e-05
7:155967345 A G 0.409490 -6.0058e-06
7:155969558 A G 0.024743 -1.3825e-05
7:155969724 T C 0.293432 3.5976e-05
7:155969848 A G 0.073437 1.2331e-06
7:155971365 A C 0.150029 3.8996e-05
7:155971748 C G 0.429504 -3.8941e-07
7:155974281 T C 0.021020 -2.6179e-05
7:155974712 G T 0.343954 -5.8074e-06
7:155976649 G A 0.416381 -2.8049e-06
7:155977316 A G 1.585330 2.5777e-05
7:155981581 A G 0.668884 1.5577e-05
7:155985235 G A 0.023428 1.8343e-05
7:155987652 T C 0.414076 4.8277e-05
7:155989603 C T 1.606200 -3.3686e-06
7:155992362 C T 0.144196 -2.8558e-05
7:155996837 A G 0.750558 -5.6069e-05
7:155999207 G T 1.454377 1.9522e-06
7:156003717 A C 0.121021 -4.8769e-05
7:156008155 A G 0.073787 5.5782e-05
7:156011645 G A 0.096580 -3.6511e-05
7:156015535 A G 0.890872 1.3070e-05
7:156018295 T C 0.057824 2.1926e-05
7:156019357 T C 0.427339 -3.1442e-05
7:156019803 G A 1.830266 6.4896e-06
7:156020094 A C 0.023380 4.6803e-06
7:156028082 T G 0.066536 -2.1338e-05
7:156029284 G A 1.961680 5.4526e-05
7:156032479 T C 0.382092 2.1054e-05
7:156033299 G A 0.458437 1.9431e-05
7:156039150 T C 0.156322 3.0232e-06
7:156041056 G A 1.778385 -4.0119e-06
7:156041448 T C 0.096573 -2.5497e-06
7:156042184 C T 0.940887 5.3702e-05
7:156042243 A G 0.680582 -1.2694e-05
7:156042560 C T 1.950663 1.4448e-05
7:156042907 T C 0.102704 -1.5264e-05
7:156048649 G T 1.200988 9.7680e-06
7:156048777 T C 0.148880 -2.0624e-05
7:156050040 T G 0.267245 -1.4775e-05
7:156053076 G T 1.684145 -3.0199e-05
7:156056802 T C 0.112945 8.7904e-05
7:156057118 G C 0.024065 7.5613e-06
7:156060676 T C 0.261416 -2.1820e-05
7:156061167 C T 0.093821 -2.7064e-06
7:156063235 T C 0.115126 7.6462e-05
7:156066490 C G 0.035775 -2.6382e-07
7:156067251 A G 0.058649 -1.1008e-05
7:156069485 C A 0.639665 7.9708e-05
7:156073244 G A 0.227195 -5.8946e-05
7:156073447 G A 0.066228 -8.1162e-06
7:156074916 A C 0.026051 -1.9288e-05
7:156079329 C T 0.584174 -3.7013e-05
7:156079379 C A 0.639369 9.0116e-05
7:156084150 G A 0.836147 -4.8163e-05
7:156086970 A C 0.037476 3.4981e-05
7:156098062 A G 0.116074 1.0779e-05
7:156111380 G A 0.135341 -1.4911e-05
7:156112148 G A 1.180215 -1.6287e-05
7:156112709 C T 0.106664 -1.4319e-05
7:156119592 T C 0.021140 4.6617e-06
7:156120842 A C 0.027852 -1.6056e-05
7:156121080 C T 0.062037 9.1619e-06
7:156121318 T C 0.071525 1.8420e-05
7:156121849 G A 0.245508 -1.7993e-05
7:156127438 T G 0.286457 4.6958e-05
7:156129551 G A 0.137396 -1.0172e-05
7:156140179 T C 0.584817 2.4619e-05
7:156143684 T C 0.140859 3.1403e-07
7:156145642 G A 1.055841 -2.6377e-05
7:156150022 G A 1.632560 -1.7302e-06
7:156150544 C T 0.201881 -6.7956e-06
7:156153880 C G 0.057393 3.4923e-06
7:156156181 T C 0.180461 5.8366e-05
7:156158672 C T 1.203779 2.2766e-05
7:156161905 G A 0.273146 8.1148e-05
7:156166083 A C 0.074131 -2.8067e-05
7:156172079 T C 0.776736 -2.4009e-05
7:156172629 A G 0.113971 3.9117e-05
7:156173238 C T 0.773643 6.5093e-06
7:156173523 A C 0.038418 5.2653e-05
7:156174530 T A 0.020718 1.1380e-05
7:156176573 G A 1.656342 -2.1251e-05
7:156180672 C T 1.652229 -2.3084e-05
7:156211548 A G 0.091909 4.6042e-07
7:156220839 T C 0.183444 5.3896e-05
7:156224221 G T 1.826851 -5.1810e-05
7:156226750 A G 0.029148 1.5464e-06
7:156227374 A C 1.367914 -7.1834e-07
7:156233919 G C 0.513353 -1.6216e-05
7:156237312 T C 1.575001 -1.4122e-05
7:156240288 T C 0.096268 2.7560e-05
7:156243562 G T 0.762642 5.5973e-06
7:156246994 T C 0.034932 -1.0418e-07
7:156249769 C T 1.774227 -1.9238e-05
7:156253492 C T 0.393037 7.5421e-06
7:156256807 A G 0.025298 6.8160e-06
7:156264570 G T 0.156228 -3.0806e-05
7:156265246 C T 0.128350 -1.7570e-05
7:156272084 G A 0.250727 5.9031e-06
7:156272491 G C 0.674226 2.1459e-05
7:156273348 C A 1.051102 -1.8799e-05
7:156274113 T C 0.049340 -1.8742e-05
7:156274320 C G 0.432964 1.8976e-05
7:156274492 T C 0.212021 1.1555e-05
7:156282498 A C 0.127882 6.6265e-06
7:156282787 T C 0.086813 -1.6387e-05
7:156286994 T C 0.022831 1.0409e-05
7:156289825 T C 0.121147 1.4153e-05
7:156295129 G A 0.203598 -2.3252e-05
7:156295197 C T 1.194431 1.3909e-06
7:156297224 A G 0.060713 4.8889e-05
7:156298698 C A 0.153099 -1.1628e-05
7:156299336 G T 0.033117 -1.7560e-05
7:156303612 C A 1.249215 -5.8296e-05
7:156307665 T C 0.128863 4.8006e-05
7:156309642 C T 0.565884 -6.9811e-05
7:156320770 G T 0.571889 -3.7150e-05
7:156320943 C G 0.389061 -1.0627e-05
7:156322535 T C 0.715890 1.3517e-05
7:156323819 G A 1.287707 -1.8535e-05
7:156331519 C T 1.893225 1.7721e-05
7:156338882 T C 0.030904 -9.7361e-06
7:156343858 G A 0.237659 2.6573e-05
7:156343926 A G 1.168738 9.6848e-06
7:156344833 T C 0.033292 1.2803e-05
7:156347201 C T 1.539719 3.4414e-05
7:156348767 T C 0.049139 3.0159e-05
7:156351525 T C 0.054965 4.7500e-05
7:156358374 G T 0.032296 -5.7332e-06
7:156358476 T C 1.666676 -4.6641e-05
7:156360625 C T 1.001298 1.1762e-05
7:156362735 A G 0.876321 -1.0007e-05
7:156364158 C G 0.094275 4.1374e-05
7:156369103 C T 0.035026 -7.5932e-05
7:156371829 T C 0.039752 -5.1021e-06
7:156371897 C T 0.045604 4.9742e-05
7:156372741 G A 1.253025 3.4257e-05
7:156373743 A G 0.152437 -1.6913e-05
7:156374896 C A 0.142248 -3.4767e-05
7:156378406 T C 0.211034 -5.8999e-05
7:156381210 C T 0.740899 4.4698e-05
7:156384713 A G 0.047100 2.0049e-05
7:156396185 C T 0.037921 2.9977e-05
7:156399638 G T 0.978642 2.1606e-05
7:156400865 G C 0.037811 2.4241e-05
7:156402662 C A 0.056571 -7.4401e-06
7:156409970 T C 0.747679 -1.2230e-05
7:156413721 G A 0.536915 4.1608e-06
7:156422055 G A 0.040849 -5.1708e-06
7:156425893 C T 0.158072 -3.3082e-05
7:156427016 T C 1.427170 7.5839e-05
7:156427257 C T 0.034798 7.2427e-06
7:156428211 C A 0.756596 -4.0045e-05
7:156430983 C T 0.118813 1.3481e-05
7:156432793 T A 0.138207 -2.8954e-05
7:156432955 A G 0.164372 3.2336e-05
7:156433555 A C 0.100666 -2.1273e-05
7:156434546 G A 0.757952 -2.0837e-05
7:156438797 C T 0.498497 -9.1950e-06
7:156446836 G A 0.689336 -1.1995e-05
7:156460514 A C 0.859128 5.8645e-06
7:156464511 A G 0.657773 -3.6630e-05
7:156466860 A G 0.067916 4.5461e-05
7:156467225 A G 0.026083 -6.8250e-06
7:156467921 G A 0.027528 -1.4788e-05
7:156468559 C T 0.062940 5.7873e-06
7:156469133 G C 0.704026 -3.3662e-05
7:156471867 C T 0.150009 -4.7278e-05
7:156471966 A G 0.103412 -4.8070e-06
7:156481146 T C 0.022753 4.8176e-06
7:156483293 G C 0.169890 3.9498e-06
7:156484201 C T 0.638379 2.7419e-05
7:156518192 A G 0.067961 2.7999e-05
7:156518195 A G 0.154855 1.9467e-05
7:156519982 A G 0.086862 5.6811e-08
7:156537916 T C 0.054303 -1.2404e-05
7:156541580 T C 0.075465 -6.9907e-06
7:156546166 C G 0.147396 -5.5070e-06
7:156550342 A C 0.126831 6.9602e-06
7:156551481 A C 0.031858 -7.3893e-06
7:156554830 C T 0.114237 7.3154e-05
7:156559630 A G 0.099394 -4.7476e-05
7:156568235 A G 0.065390 -2.1648e-05
7:156577354 G A 0.184421 1.7655e-06
7:156593405 C T 0.400084 2.9316e-06
7:156614151 A G 0.077806 -1.8979e-05
7:156618458 C T 0.060220 -3.9869e-06
7:156626677 C G 0.048639 -1.0846e-06
7:156629383 C G 0.036853 -2.0957e-05
7:156632611 A G 0.097303 -4.8098e-05
7:156644074 G T 0.163388 7.3442e-06
7:156674717 C T 0.855603 -8.4894e-07
7:156677267 T C 0.671730 2.0120e-05
7:156698806 T C 0.040979 -1.0791e-05
7:156699189 T C 0.051115 -1.2481e-05
7:156699999 A G 0.076205 -1.5347e-05
7:156709776 A G 0.061025 -3.6811e-05
7:156712603 T C 0.092863 4.0965e-05
7:156714732 C T 0.088283 -5.8166e-06
7:156714754 A G 0.776544 5.8278e-06
7:156724323 G A 0.308435 2.4392e-06
7:156735408 T G 0.092782 -9.3063e-06
7:156737328 T C 0.065631 -3.7268e-05
7:156737504 C T 0.111345 4.7288e-05
7:156738295 C T 1.626805 -1.2239e-05
7:156740357 A G 0.030891 2.4563e-05
7:156743264 A C 0.297594 -1.4418e-05
7:156743692 T G 0.070120 1.0396e-05
7:156752231 C T 1.102932 1.5953e-06
7:156752331 A G 1.575637 -9.4357e-06
7:156755350 C T 1.599046 -1.0733e-06
7:156755781 A G 0.023795 1.6081e-05
7:156757513 A C 1.490204 -2.7680e-06
7:156762248 A G 1.123747 5.2414e-06
7:156764971 T C 0.297892 -1.5296e-05
7:156774462 A G 0.032205 2.5569e-06
7:156777012 G C 0.299401 -1.8410e-05
7:156781605 A G 0.064667 1.2290e-05
7:156783523 G T 1.612491 -9.2106e-06
7:156784466 G A 0.164154 2.4605e-06
7:156786508 C T 0.049246 5.6698e-06
7:156786920 A G 0.203484 9.5188e-06
7:156795289 T C 0.805166 1.8060e-05
7:156795775 T G 0.062024 -4.7348e-05
7:156798704 G A 0.791092 -8.5711e-06
7:156800622 G A 0.179770 -9.0577e-06
7:156801687 T G 0.020569 -3.1958e-05
7:156801700 T G 0.046402 -7.3797e-06
7:156805025 A G 0.046724 -6.0588e-06
7:156805174 G C 0.033059 1.3561e-05
7:156806129 G A 0.117554 3.9960e-05
7:156816371 C A 0.023286 -4.3588e-06
7:156818027 A G 0.301888 -2.5729e-05
7:156822543 G A 0.125422 -9.3981e-06
7:156822706 G A 0.287197 -2.0651e-05
7:156829579 C T 0.035266 3.7596e-05
7:156829816 T C 0.184451 -4.1777e-05
7:156831378 C T 0.034214 -6.9193e-06
7:156832248 C T 0.119359 2.6735e-05
7:156834995 G A 0.342474 -4.2803e-05
7:156835371 G A 0.083398 1.3651e-05
7:156836955 C A 0.109576 8.5372e-06
7:156837086 A G 0.070882 -6.3756e-05
7:156841550 A G 0.174229 6.2484e-06
7:156841812 G A 0.200573 -4.6609e-07
7:156850803 T C 0.101302 -6.2387e-05
7:156852547 A G 0.910818 -2.5333e-05
7:156852566 G C 0.070168 -4.6378e-05
7:156853243 T C 0.136523 -2.2859e-06
7:156857023 G A 0.996540 -4.0509e-05
7:156857777 C T 0.109141 -1.4548e-05
7:156876169 C T 0.021328 -1.4266e-05
7:156879809 G A 0.725815 -2.4549e-05
7:156880398 G A 0.364178 9.1831e-06
7:156880653 C T 0.022357 -8.4355e-06
7:156883919 C T 0.036042 -9.7470e-06
7:156888856 A G 0.805059 9.7485e-06
7:156897658 T C 0.454448 -6.0445e-05
7:156903038 T C 0.025103 -1.1962e-06
7:156904943 A G 0.469181 -4.1172e-05
7:156911761 G A 0.025532 -2.3631e-06
7:156916327 G A 1.860189 1.8406e-05
7:156917199 G A 0.035016 -2.1374e-05
7:156921160 T A 0.280959 1.4813e-05
7:156926180 T C 0.379362 -1.0469e-05
7:156929052 A G 0.058944 1.7229e-05
7:156931058 T C 0.157114 -2.5164e-06
7:156963524 G A 0.694344 -1.2861e-05
7:156967602 G T 0.039969 -9.4872e-06
7:156968339 T C 0.057354 1.8956e-05
7:156970206 C T 0.209719 1.8858e-06
7:156972025 C T 0.023143 8.2760e-06
7:156988269 G A 0.083759 2.4875e-05
7:156994311 T C 0.316056 -7.6428e-06
7:156994544 A G 0.026428 -5.2316e-06
7:156996228 C T 1.004658 -2.4227e-05
7:157003592 C T 0.107586 1.0526e-05
7:157007556 G A 0.248909 -2.9241e-05
7:157011559 G A 0.050314 -3.1078e-05
7:157031269 G A 1.843184 -8.7619e-07
7:157035938 G C 1.843438 1.1179e-05
7:157039130 T C 0.053741 -7.9024e-06
7:157045557 T C 1.262354 -4.7662e-06
7:157048535 G A 0.026914 2.7854e-05
7:157051717 A G 0.309986 2.3497e-05
7:157053251 T C 0.247936 -5.5183e-05
7:157064303 A G 0.031546 -8.5975e-06
7:157065533 C T 0.047321 -5.2216e-05
7:157069157 G A 0.385964 2.6416e-05
7:157074719 A G 0.042712 -2.7052e-05
7:157075319 C T 0.058418 2.7528e-05
7:157075405 T G 0.248559 -9.3681e-06
7:157081587 C T 1.813076 1.2337e-05
7:157084509 C T 0.846469 -4.1232e-05
7:157085842 G T 1.833762 4.4166e-06
7:157086516 A G 0.073671 -3.0294e-07
7:157090296 A C 0.631092 -1.8018e-05
7:157090440 T C 0.043442 -4.8896e-06
7:157090813 G A 0.241652 -4.2677e-05
7:157092689 A G 0.025645 -2.4245e-05
7:157097705 T C 0.135922 -1.5053e-05
7:157100420 A G 0.104438 -4.3484e-05
7:157102116 G A 1.204679 7.5403e-06
7:157106792 C G 0.172736 -1.6576e-05
7:157109517 C T 0.181081 2.7854e-05
7:157112575 A G 0.044753 8.3880e-06
7:157113979 A G 0.456529 -1.6497e-05
7:157115908 T C 0.456457 -1.4168e-05
7:157127261 T G 0.057295 -2.3013e-06
7:157141237 T C 0.132261 6.3657e-06
7:157141684 A C 0.068646 -2.8601e-05
7:157143067 T C 0.065809 4.8451e-05
7:157145431 C T 1.102818 -1.5867e-05
7:157150678 A G 1.146504 -2.1909e-05
7:157152236 T C 0.364899 -9.9776e-07
7:157153360 C T 0.051907 -1.5547e-05
7:157161259 A G 0.985095 -2.4500e-06
7:157180113 T C 0.090000 -4.7712e-06
7:157186627 T C 1.172042 3.5602e-05
7:157189365 A G 0.085099 -1.8301e-05
7:157192659 A G 0.922483 -7.5262e-06
7:157195220 C T 0.311018 4.6518e-06
7:157195623 T C 0.067137 -3.1224e-05
7:157197852 A G 0.041696 -7.3360e-06
7:157198031 A G 1.206003 2.4080e-05
7:157201080 C A 0.117220 -2.1137e-05
7:157201284 A G 0.058694 1.2404e-05
7:157202934 T C 0.047457 2.2529e-05
7:157207228 G T 0.100741 -2.2475e-05
7:157210221 G A 1.160110 3.9263e-06
7:157213346 G A 1.686135 5.2805e-06
7:157214782 C T 0.131521 1.2683e-05
7:157215403 C G 0.053725 1.9089e-05
7:157216093 T C 0.859511 1.2280e-05
7:157229147 C T 1.012360 2.9329e-05
7:157230360 T C 0.804338 1.3205e-05
7:157231644 A C 0.126824 -3.0263e-05
7:157233756 G T 0.054426 1.3381e-05
7:157236081 A C 1.968701 2.1810e-05
7:157239424 A G 0.341776 1.0259e-06
7:157240316 C A 1.127928 8.2118e-06
7:157251749 T C 0.116697 1.3079e-05
7:157251829 G A 0.081392 3.9576e-05
7:157253683 A G 0.182863 -6.8496e-07
7:157258140 C T 1.892229 -1.9346e-05
7:157258376 T G 0.602295 -3.2281e-06
7:157259348 A G 1.751292 -3.1717e-06
7:157259360 A G 0.092873 3.0948e-07
7:157259690 A G 0.066043 2.7487e-05
7:157260007 T C 0.169309 -1.1142e-05
7:157260092 T C 1.748494 -2.4566e-06
7:157261848 A G 0.842039 4.1380e-05
7:157262318 A G 0.081211 -1.4905e-05
7:157264132 A G 0.054066 -1.3502e-05
7:157266683 T C 1.175038 -7.0951e-06
7:157267790 G A 0.100997 -1.7660e-05
7:157271923 G A 0.872799 -6.6285e-06
7:157272072 T C 0.155001 7.2385e-05
7:157273972 T C 1.867411 -1.7092e-05
7:157277422 T G 0.037866 -6.6182e-06
7:157279717 T G 0.020997 -7.7322e-06
7:157279994 C T 1.901278 -2.0661e-05
7:157280398 C A 0.073700 -1.0431e-05
7:157280940 T C 0.993271 -5.1111e-05
7:157284101 A C 0.770108 5.3485e-05
7:157285616 C T 0.034740 -7.3573e-06
7:157285765 T C 0.076553 -2.2301e-05
7:157289314 G A 1.874984 2.5119e-05
7:157289667 C T 0.868044 -1.3071e-05
7:157289725 T C 0.020695 4.0634e-06
7:157293586 T C 0.912106 -1.2461e-05
7:157295157 G T 0.031708 -2.0729e-05
7:157298250 G A 1.014392 -1.1159e-05
7:157299405 C T 0.044406 3.4088e-06
7:157300517 T C 0.102198 2.9720e-06
7:157300920 A G 0.052975 6.4992e-05
7:157314054 T C 1.076955 7.6403e-05
7:157318712 T C 0.532601 -3.7779e-05
7:157322715 T C 0.043734 -3.9826e-06
7:157323018 T C 0.089530 -1.0623e-05
7:157327385 G A 0.071752 -5.0479e-06
7:157331902 A G 0.162798 2.2284e-05
7:157334598 C T 0.887052 -1.0308e-04
7:157335738 C A 1.669841 1.6777e-05
7:157338736 C T 0.961686 -1.4545e-05
7:157339589 C T 1.919400 -6.3888e-06
7:157346115 T C 0.072226 3.3350e-05
7:157350871 A G 0.025561 -1.4894e-05
7:157351160 A G 0.054494 7.1818e-06
7:157359289 C A 0.980567 -1.3930e-05
7:157368550 G A 0.960148 1.1500e-05
7:157372906 G C 0.354012 -6.4251e-05
7:157376644 T C 0.352883 -6.1542e-05
7:157377798 A G 0.049096 -2.9398e-06
7:157384420 A G 0.020439 -1.4849e-05
7:157388047 G A 0.265664 -8.2430e-05
7:157394758 G A 0.088014 2.9286e-06
7:157396697 A G 0.705597 5.9455e-05
7:157400749 C G 0.318169 -3.3306e-05
7:157404930 C T 0.234222 -3.4016e-05
7:157408146 A G 0.106177 8.6343e-06
7:157408290 A G 0.106937 8.0839e-06
7:157408385 T G 0.059765 1.9907e-06
7:157414064 A G 0.983131 5.2712e-05
7:157416066 A G 0.047529 -4.0534e-05
7:157416250 T C 0.474290 -6.3233e-04
7:157418883 T C 0.153975 2.8167e-05
7:157419411 C T 0.058973 -1.4553e-05
7:157421670 A C 0.023065 7.7980e-05
7:157428160 T G 0.095061 -4.5361e-06
7:157430698 T C 0.157796 6.7813e-06
7:157438979 C T 0.097161 5.6284e-05
7:157443541 G C 0.067588 2.5111e-05
7:157446453 C T 1.812070 5.6542e-05
7:157447067 A G 0.059538 -4.2558e-05
7:157447773 C T 0.897393 6.3042e-05
7:157455152 A G 0.118719 9.2574e-06
7:157457103 C T 1.000367 4.4235e-05
7:157458972 G A 0.214750 1.7974e-05
7:157460843 T C 0.086316 3.3075e-06
7:157467245 T C 0.154862 1.2155e-05
7:157475795 A G 0.469824 -3.3359e-05
7:157476363 T G 0.035207 -3.7011e-05
7:157481050 G A 0.259244 5.4884e-06
7:157495783 G A 1.840841 4.3837e-05
7:157505096 T C 0.079091 -1.3690e-05
7:157510195 T C 0.838053 -1.2376e-05
7:157513940 C T 1.482349 -1.2482e-05
7:157515275 T C 1.261231 6.6480e-06
7:157519773 G A 0.054825 -6.2140e-06
7:157522774 C G 0.364412 -6.9709e-06
7:157524037 C T 0.126519 -2.5579e-06
7:157529621 T G 0.686956 2.4328e-05
7:157532538 A G 0.060226 4.2518e-06
7:157535195 A G 1.135549 7.4121e-06
7:157535535 T C 0.345544 -2.9368e-05
7:157535955 T G 0.355324 -1.0155e-05
7:157536971 T C 0.565296 1.0711e-05
7:157537145 T G 0.099657 3.6516e-07
7:157537147 C T 0.181951 1.4799e-05
7:157538397 T C 0.082395 1.6110e-05
7:157538552 C T 0.156686 1.1042e-05
7:157542823 A G 0.130891 2.7702e-07
7:157546472 T C 0.082454 1.4487e-05
7:157547151 A G 0.073138 5.2646e-06
7:157548925 T C 0.126422 1.4324e-05
7:157550345 A C 0.053345 1.3309e-05
7:157551112 A G 0.076942 1.8397e-05
7:157556944 T C 0.114961 -3.8584e-06
7:157562578 G A 0.398247 -2.9642e-06
7:157563148 C T 0.237971 5.0434e-06
7:157563249 G A 0.157647 -1.1836e-05
7:157565471 G T 0.107804 4.5131e-05
7:157567528 T C 0.267894 1.6792e-05
7:157567718 G A 0.366236 1.3539e-05
7:157567732 G C 0.193380 -1.6049e-05
7:157567839 T C 0.229671 -8.6709e-06
7:157573240 T C 0.239811 7.6644e-06
7:157574434 C T 0.048265 -1.8251e-06
7:157574739 A C 0.039479 1.5665e-05
7:157581580 G A 0.230434 -1.9067e-05
7:157583166 A G 1.136536 -7.0680e-06
7:157585589 T C 0.255619 -2.0982e-05
7:157588588 C A 0.025493 -2.2857e-05
7:157602249 C T 0.331655 -5.0705e-05
7:157602253 A G 0.176349 5.0284e-06
7:157607665 T C 0.089315 -2.0786e-05
7:157611035 C T 0.150723 -3.1718e-05
7:157611192 T C 0.079289 5.8055e-05
7:157621069 T C 0.055572 -1.9372e-05
7:157621669 T C 0.054462 -1.8855e-05
7:157624879 T C 0.086070 -6.3594e-05
7:157625687 T C 0.032692 -2.6423e-05
7:157626588 A G 0.070710 2.3191e-05
7:157628103 T C 0.046328 -1.5172e-06
7:157631868 G A 0.146384 -2.1952e-05
7:157634922 T C 1.247309 1.8148e-04
7:157636032 A C 0.078851 -8.7531e-06
7:157638792 A G 0.077260 -4.1677e-06
7:157642075 A G 0.267303 8.3938e-06
7:157642767 C A 1.487270 3.2299e-05
7:157642888 C A 0.125915 -2.2888e-05
7:157644121 T C 0.922318 3.8062e-05
7:157645717 G A 0.377571 1.3699e-06
7:157647573 G C 1.456353 2.4628e-05
7:157648679 G A 0.273279 -9.5826e-06
7:157649347 T C 0.245868 -2.3482e-05
7:157649966 T C 1.344970 1.5268e-05
7:157650469 T C 0.512477 -3.3714e-05
7:157650659 G A 0.081360 1.4887e-05
7:157653953 G A 0.244164 1.8625e-05
7:157654886 C T 0.053021 1.5859e-05
7:157655611 A G 0.023350 1.6736e-05
7:157656429 T C 0.200884 -8.3547e-06
7:157656497 T C 0.048038 -4.2129e-05
7:157658102 A G 0.119794 9.6525e-06
7:157660436 G A 0.439394 2.9306e-06
7:157661371 T C 0.154018 -5.2558e-06
7:157661439 T C 0.061749 1.1027e-07
7:157661785 C A 0.074063 1.0763e-05
7:157667038 T C 0.041199 -9.5612e-06
7:157673544 G A 0.362526 3.6332e-06
7:157677877 G A 0.031225 -5.5786e-05
7:157679020 G T 0.266583 1.2419e-05
7:157679332 T C 1.128191 3.1448e-05
7:157681010 T C 1.763285 4.1051e-05
7:157681344 T C 1.682802 4.3638e-05
7:157682507 T G 0.275821 -2.8085e-07
7:157685250 A G 0.029488 -2.2061e-05
7:157686862 T C 0.074495 -1.1191e-06
7:157686948 A G 1.128931 5.9363e-05
7:157688363 A G 1.056938 2.8601e-05
7:157688561 T G 0.139415 1.5606e-06
7:157690083 C A 1.605450 1.2881e-05
7:157690990 A G 0.793140 -2.1209e-05
7:157698822 A G 0.023769 3.0597e-05
7:157705493 T C 0.039417 -1.7545e-05
7:157714248 A G 1.173259 1.7892e-05
7:157714943 G A 0.028024 -2.0101e-05
7:157715412 C T 0.036912 -3.0699e-06
7:157724458 T G 0.776045 -6.1456e-06
7:157726833 A G 0.391268 2.5845e-05
7:157728684 T G 0.042673 3.7222e-06
7:157729211 A G 0.384267 -3.1010e-05
7:157729597 C G 0.998088 9.1273e-06
7:157730863 T C 0.466302 -1.8484e-05
7:157731086 A G 0.027729 -2.2134e-05
7:157734210 G A 0.053277 1.6911e-05
7:157735954 G C 0.041602 -2.1958e-05
7:157742912 G A 0.839562 -1.1675e-05
7:157744057 A G 0.637084 6.5025e-05
7:157749489 T C 0.298999 2.9257e-05
7:157749747 A G 0.057889 5.4662e-05
7:157749999 A G 1.762393 -9.3985e-06
7:157754963 T C 1.080649 -1.2318e-06
7:157755225 T C 0.162071 -3.0773e-05
7:157757796 T C 0.904693 6.7087e-06
7:157758641 T C 0.113500 -7.2492e-06
7:157761120 T C 0.054923 -3.1929e-05
7:157761250 T C 0.067503 2.7139e-05
7:157761607 A G 0.112958 -1.7208e-05
7:157762394 A G 0.923084 -5.2926e-06
7:157762656 G A 0.412564 2.2773e-05
7:157766729 A G 0.742622 -2.4554e-05
7:157767179 A G 0.115626 6.7241e-07
7:157768397 C T 1.006748 -1.6786e-06
7:157768929 C G 0.026408 -1.1536e-05
7:157776816 C T 0.057477 -1.9974e-06
7:157781248 T C 0.151006 -3.8737e-05
7:157781750 G A 0.697336 3.7722e-05
7:157782708 A G 1.640350 -1.9966e-05
7:157782942 C T 0.821781 -2.1816e-05
7:157785187 T C 0.137074 -3.3128e-05
7:157785807 T C 1.323586 -8.7443e-06
7:157786541 G T 0.023993 -1.2020e-05
7:157787138 C T 1.771296 -6.2949e-05
7:157787153 A G 0.386948 1.0215e-05
7:157792493 T C 1.396348 -2.7072e-05
7:157798532 T C 0.321457 -6.1618e-05
7:157802589 T C 1.752772 -1.9636e-05
7:157811334 T C 0.125847 4.0193e-05
7:157814302 G A 1.783471 -1.7516e-05
7:157815594 A G 0.088949 4.6648e-05
7:157818558 T C 1.368018 -8.9093e-06
7:157818578 T C 0.128648 -1.9158e-05
7:157822895 C T 0.044598 -4.8491e-05
7:157826151 A G 0.041569 -1.2473e-05
7:157829930 A C 1.151846 -5.4990e-06
7:157836999 T C 0.095194 3.9585e-05
7:157837901 A G 0.414252 -2.5209e-05
7:157838188 A G 0.044916 3.0091e-06
7:157842635 C T 1.179679 -5.0938e-06
7:157848662 T C 0.686736 5.0155e-05
7:157850010 T C 0.050327 2.8167e-06
7:157850598 T C 0.024129 4.9365e-05
7:157854278 G T 0.346829 2.0632e-05
7:157858695 G A 0.026447 5.0798e-05
7:157861490 G A 0.177410 -9.5397e-06
7:157861788 C A 0.482554 4.3480e-05
7:157866722 A G 0.038856 2.6221e-05
7:157867567 T C 0.266508 -2.1523e-04
7:157869384 G T 0.031076 5.0909e-05
7:157873145 G A 1.276849 -2.0753e-05
7:157873604 G A 0.072479 -1.1418e-06
7:157875343 A G 1.162126 -2.3046e-05
7:157876282 C A 1.747682 -1.6388e-05
7:157896467 A G 0.579111 6.7147e-05
7:157900316 A G 1.888688 -7.0290e-06
7:157903504 T C 0.711836 2.6374e-06
7:157922959 T C 0.206233 5.0178e-05
7:157928610 G A 0.597417 -7.7486e-05
7:157929370 T C 0.027882 -2.6928e-06
7:157931144 T C 0.596966 -7.6286e-05
7:157931462 T C 0.056133 -3.3351e-05
7:157932023 C T 0.845310 -2.0682e-05
7:157932055 T C 0.723323 2.9401e-06
7:157932473 T C 0.216026 1.6095e-05
7:157933101 A G 0.391687 -1.9681e-05
7:157935531 T C 0.054329 7.7823e-06
7:157935618 T C 0.148188 9.6106e-06
7:157938090 A G 0.201478 2.5763e-05
7:157952180 C T 0.349897 3.7886e-05
7:157952691 T G 0.216516 4.0755e-05
7:157954027 T C 0.029222 -1.2844e-05
7:157954629 A G 0.130855 1.1021e-05
7:157959620 T C 0.834466 -1.3393e-05
7:157959636 A G 1.329445 -1.5478e-05
7:157959911 G A 1.683016 1.7795e-05
7:157967320 C T 0.204309 4.9412e-05
7:157968489 A G 0.032682 -8.4698e-06
7:157969061 T C 0.040771 -1.1697e-05
7:157970376 T G 0.338890 4.0676e-05
7:157978483 T C 0.057607 2.2740e-05
7:157979792 A G 1.340633 -1.6455e-05
7:157980277 T C 0.038580 -1.0667e-05
7:157980559 A G 0.050466 -4.9496e-05
7:157981865 C T 1.295094 -1.8632e-05
7:157983281 A C 0.121806 2.2619e-05
7:157984182 G A 0.685531 2.1370e-05
7:157985149 G C 0.279258 -3.0564e-05
7:157987792 T C 0.029888 -1.4740e-05
7:157992083 T C 0.469632 -1.1490e-05
7:157992315 A C 0.336579 1.4452e-05
7:157996073 A C 0.026100 6.2355e-06
7:158016190 T C 0.473112 3.5169e-05
7:158020174 A C 0.055737 2.7289e-05
7:158030628 A G 0.050846 -3.1791e-05
7:158030651 G A 0.036389 -1.4426e-05
7:158031155 A C 0.973151 -8.9617e-06
7:158031556 T C 0.281332 1.9776e-05
7:158031942 G A 0.079315 -1.2531e-05
7:158031985 A G 0.109271 1.7511e-06
7:158032025 T C 1.215484 3.3707e-05
7:158032178 A G 0.182889 4.4960e-06
7:158038352 G T 0.130138 1.2347e-05
7:158040857 T C 0.060648 5.3062e-06
7:158043323 G C 1.543520 2.2424e-05
7:158043423 A G 1.297262 3.4177e-05
7:158047922 A G 0.120579 -2.7444e-05
7:158048396 T C 0.106447 7.1762e-06
7:158050423 C T 0.189608 -8.1786e-06
7:158051019 T C 0.035811 1.8008e-05
7:158054039 A G 0.621105 2.7033e-06
7:158058450 A G 0.163385 -3.9033e-06
7:158059661 G A 0.617888 1.9772e-06
7:158060285 T C 0.212008 8.9712e-07
7:158060343 A G 0.597466 3.9404e-06
7:158060448 G A 0.070730 2.5703e-06
7:158064729 G A 0.457538 -2.0927e-05
7:158064807 C T 1.950384 -1.9290e-05
7:158069921 A G 1.743544 -1.0762e-05
7:158070092 T C 1.565757 -7.3330e-06
7:158072833 C T 0.413135 1.9792e-06
7:158072903 G A 1.537275 -1.2357e-05
7:158083998 T G 0.114643 -7.5900e-06
7:158085210 A G 0.069639 -4.5829e-05
7:158087633 T C 0.195639 3.9598e-05
7:158090729 T C 1.924804 -1.5424e-05
7:158108444 A G 1.423350 2.1712e-05
7:158110434 C T 1.236403 3.0650e-05
7:158113353 C A 0.057948 -2.0599e-06
7:158114591 A G 1.127107 2.8827e-05
7:158114627 G C 0.848530 1.3015e-05
7:158117547 G A 1.925193 2.5345e-06
7:158117595 A G 0.787947 -2.5692e-05
7:158135556 G C 0.505820 -2.8789e-05
7:158136204 G T 0.504947 -2.7284e-05
7:158137355 C A 0.024237 4.6403e-05
7:158137433 A G 1.111962 1.5708e-05
7:158138905 A G 1.891278 -4.4093e-06
7:158143713 T C 0.038213 -2.0058e-05
7:158145946 T C 0.059915 -1.0061e-05
7:158149612 C T 0.072755 -1.6189e-05
7:158151731 G A 1.886253 -5.6952e-07
7:158152543 G C 0.516924 -2.7296e-05
7:158155673 T C 0.025343 2.8001e-05
7:158159708 A G 0.024743 -1.4053e-05
7:158161501 T C 1.508699 4.4837e-05
7:158163933 C T 1.379122 2.6271e-05
7:158164476 T C 1.635380 1.9828e-06
7:158165845 G A 1.820882 1.6398e-06
7:158166227 A G 0.226685 1.4954e-05
7:158166515 T C 1.828523 -1.5821e-05
7:158170263 T C 0.021997 2.9401e-05
7:158175375 G A 0.044244 -6.9977e-07
7:158176046 G A 1.938057 2.2600e-05
7:158176419 T G 1.808217 1.0886e-05
7:158177699 A C 1.810768 9.2056e-06
7:158179995 T C 0.118002 -2.5211e-05
7:158181349 A G 0.056565 -1.0376e-06
7:158185561 G C 1.495677 1.4512e-05
7:158186141 T C 1.057490 2.1258e-05
7:158192517 T G 0.053998 4.6994e-05
7:158193980 T C 0.062485 6.5520e-06
7:158194194 A G 0.043072 5.2181e-05
7:158194935 C A 0.905832 -1.8043e-05
7:158196003 A G 0.975390 1.3025e-05
7:158203729 G C 0.093746 6.7872e-05
7:158208601 T C 0.059532 -2.0880e-05
7:158209204 T C 0.079789 -4.5825e-05
7:158209340 A G 1.874523 -9.1705e-06
7:158212561 G A 0.049314 2.0887e-05
7:158212633 A G 0.939757 -5.6904e-06
7:158223282 T C 0.152794 2.1370e-05
7:158227127 A G 0.812158 -5.1135e-06
7:158228783 A G 1.944837 9.5760e-06
7:158237424 A C 0.118281 -1.0402e-05
7:158239890 G A 0.202926 1.4698e-05
7:158242041 A G 0.183194 1.2093e-05
7:158246253 C T 1.086706 3.6988e-05
7:158260724 G T 1.398139 -4.0426e-06
7:158271139 A G 0.355895 -2.2552e-05
7:158279762 T C 0.429439 2.4586e-06
7:158280589 T C 0.944272 3.5404e-07
7:158283371 A G 0.114363 1.6254e-05
7:158287847 C G 0.122387 -1.9084e-05
7:158313733 G A 1.329091 5.2864e-06
7:158314151 A G 1.018868 -1.3215e-05
7:158315130 A G 0.435415 7.2319e-06
7:158315514 C T 0.145702 5.8285e-06
7:158323329 T G 0.048811 1.9059e-05
7:158325173 G A 1.971537 4.9238e-05
7:158336474 C T 0.976069 -1.0611e-05
7:158337999 G A 0.059506 -1.1917e-05
7:158342284 A G 0.041939 8.3904e-05
7:158342430 A G 0.439108 -1.3319e-05
7:158348036 A G 0.020617 1.8924e-05
7:158348242 T G 0.055877 -2.1615e-05
7:158348913 C T 0.150158 -7.0149e-06
7:158353682 T C 0.537093 1.2314e-06
7:158356308 A G 0.051729 8.6747e-06
7:158367790 C T 0.044607 2.8078e-06
7:158384368 A G 0.081392 2.3923e-05
7:158389433 C T 0.164687 -6.6175e-05
7:158394968 T G 0.188868 -3.2575e-05
7:158400100 G A 1.016602 9.4312e-06
7:158405850 C T 1.338153 -1.4338e-05
7:158406614 C T 0.046282 5.0176e-05
7:158412279 A G 1.394796 -6.4193e-07
7:158418632 T C 0.160782 1.4049e-05
7:158419818 C T 0.072674 -9.4247e-06
7:158423285 G A 0.021390 -1.9148e-05
7:158429972 G A 0.228360 -2.8221e-05
7:158431718 A G 0.128515 -1.2207e-05
7:158436924 C T 0.078114 1.1249e-05
7:158438186 A G 1.244615 2.7280e-05
7:158443871 A G 0.164158 -1.4540e-05
7:158444634 A G 0.163706 -1.0031e-05
7:158444975 G T 1.409756 1.5975e-05
7:158449974 G T 0.065254 -1.0916e-05
7:158458332 C T 0.064400 9.9674e-06
7:158459166 A G 0.047032 3.9448e-05
7:158476554 A G 0.021974 1.8250e-05
7:158476638 A C 1.230947 1.8321e-05
7:158482318 C T 0.087663 -1.2742e-06
7:158483062 C G 0.063686 2.4366e-05
7:158486018 T C 0.020342 4.5456e-06
7:158498390 G A 0.203315 1.1860e-05
7:158500207 A G 0.153388 -1.5058e-05
7:158505638 T C 0.946950 1.0570e-05
7:158508072 T C 1.380012 1.2130e-05
7:158515207 A G 1.262892 2.3477e-06
7:158517543 A G 0.136935 -5.4896e-06
7:158518128 T C 0.034860 1.1457e-05
7:158518439 T C 0.043923 5.1595e-06
7:158519615 C T 0.357077 2.7766e-06
7:158522685 C G 0.923606 2.9195e-06
7:158523550 C T 0.065462 1.3109e-05
7:158527605 T C 0.283484 -3.7054e-05
7:158527646 T C 1.730473 -3.1842e-05
7:158527734 G A 1.625123 3.3070e-05
7:158527844 C T 0.231093 -2.2777e-05
7:158531544 A G 0.112679 -3.5507e-05
7:158531752 T C 0.050109 -1.1173e-05
7:158533985 C A 0.329120 4.8632e-06
7:158536334 A G 0.113711 -3.6648e-05
7:158536376 C A 0.315001 -6.9741e-06
7:158540275 T C 0.055078 -5.6015e-05
7:158541742 C A 0.026431 4.7342e-06
7:158543051 C T 0.207775 2.0267e-05
7:158554086 T C 0.066341 -2.1539e-05
7:158556342 T G 1.771082 9.5463e-06
7:158557372 C T 0.021549 -1.7622e-05
7:158560222 G A 0.122459 2.1898e-05
7:158567966 A G 0.050612 2.7887e-05
7:158581418 A G 0.894699 9.1023e-06
7:158581798 C T 0.125084 8.4720e-06
7:158583872 A C 0.063381 -6.6883e-06
7:158586138 C T 1.884023 -1.9975e-05
7:158590740 T A 0.206688 8.8346e-06
7:158599579 A G 0.035613 -4.0017e-06
7:158604515 G A 0.112572 -3.3519e-05
7:158606313 G T 0.180627 1.8167e-05
7:158616886 T C 0.038684 1.6358e-05
7:158622413 T C 0.152580 -3.0125e-05
7:158623647 T C 0.125802 3.3935e-06
7:158625529 G T 0.027041 -1.5930e-06
7:158628249 C T 0.116931 2.9464e-05
7:158636675 A C 0.061278 -1.2647e-05
7:158644728 A C 0.092191 7.0804e-06
7:158654762 A G 0.072726 9.0309e-06
7:158654977 C A 0.028135 3.1444e-05
7:158656918 T C 0.030105 1.2739e-05
7:158664253 A G 0.088260 -4.7724e-06
7:158665987 T C 0.451108 7.6623e-07
7:158668513 T C 0.204688 -1.9201e-07
7:158672619 G A 0.714306 4.8075e-06
7:158679717 T C 0.020569 2.0446e-05
7:158690315 G A 0.295166 -1.7778e-06
7:158707017 G A 0.045941 -5.9366e-06
7:158710766 C T 0.074420 -7.2880e-06
7:158710879 A G 0.350647 -3.3170e-05
7:158711295 C T 0.205480 -4.6576e-07
7:158711439 T C 0.046513 -6.2925e-07
7:158711950 G T 0.239802 -2.1076e-05
7:158715219 G A 1.640690 -6.4187e-06
7:158724789 C G 1.431240 -1.3798e-05
7:158726655 A G 1.025548 3.2472e-06
7:158734813 T C 0.368781 -2.7901e-05
7:158736448 C T 0.051745 1.9199e-05
7:158745142 C T 0.235864 -2.1908e-05
7:158745482 G A 1.055666 2.4464e-05
7:158749192 A G 0.040946 -3.3277e-05
7:158751928 G A 0.050086 1.3687e-05
7:158754632 C A 1.871147 -2.3484e-05
7:158754716 T C 1.338991 3.6547e-05
7:158756873 T C 0.155426 -9.7462e-06
7:158758750 C T 0.288275 -5.4370e-05
7:158758910 A C 1.372085 3.2093e-05
7:158759063 G A 1.662648 -9.0139e-06
7:158759602 A G 0.189011 -2.1982e-05
7:158762423 A G 0.361202 -9.1953e-05
7:158762711 C A 0.550041 -5.8691e-05
7:158763288 C T 1.327549 3.0726e-05
7:158764983 G A 0.081142 -1.5797e-05
7:158767628 T C 1.252817 1.3553e-05
7:158770423 G C 0.048480 4.2701e-05
7:158770822 T C 0.086397 3.3482e-05
7:158773232 G A 1.676771 1.5695e-05
7:158777934 A G 1.338764 3.7628e-05
7:158789686 G C 0.035866 7.9024e-06
7:158790004 C G 1.824232 3.8984e-06
7:158795536 A G 0.046704 2.2177e-05
7:158803701 G A 0.218743 -2.0931e-06
7:158807630 A G 0.047152 -8.1196e-06
7:158808276 T C 0.036107 -4.3906e-05
7:158814908 G A 0.061210 2.3374e-05
7:158819808 T C 0.087579 4.0962e-05
7:158820969 T C 1.176011 2.1700e-05
7:158823084 G T 0.381297 -2.1079e-05
7:158823974 G T 0.059973 9.3016e-06
7:158825472 C T 1.808840 -1.3630e-05
7:158828355 T C 0.286600 -4.5341e-07
7:158834474 G A 1.843545 -4.3214e-06
7:158836661 T C 1.837994 1.7277e-06
7:158847249 C T 0.044669 -7.2918e-07
7:158847619 T A 0.061005 2.5825e-05
7:158852572 C T 0.231573 1.5263e-05
7:158855438 G A 0.343249 -2.2801e-05
7:158864106 T G 0.032718 -1.2227e-05
7:158864131 A C 0.155929 -2.1000e-05
7:158866550 G A 0.075657 6.8847e-06
7:158871158 G A 0.022951 2.1116e-05
7:158871812 T C 0.494180 -3.6313e-05
7:158875666 T C 0.022552 -1.1201e-05
7:158881121 T C 0.107894 -2.9710e-05
7:158882443 A G 0.020147 7.9538e-06
7:158893020 T G 0.414450 2.5801e-05
7:158895796 A C 0.299022 -1.7949e-05
7:158901651 A G 0.081227 7.3023e-06
7:158901893 T C 0.489305 -3.3884e-05
7:158908527 T C 0.306867 -1.2794e-05
7:158910467 A G 0.105992 2.0064e-05
7:158910629 A G 1.199540 2.5309e-05
7:158910780 A G 0.141654 -1.7752e-05
7:158911247 T C 0.023058 1.8960e-05
7:158912118 T C 0.049077 2.6234e-05
7:158912155 C T 0.032552 1.4191e-05
7:158918882 C T 0.062849 -8.7771e-06
7:158919600 C G 0.041323 1.1897e-05
7:158920185 G A 0.168049 -3.0947e-05
7:158921112 C T 0.149779 -2.9448e-05
7:158928541 A G 0.060346 -1.3961e-05
7:158931067 C T 0.282238 -2.1448e-05
7:158942937 A G 1.036863 4.5464e-06
7:158946474 C T 0.677875 2.7664e-05
7:158949615 G A 1.978068 1.0988e-05
7:158951903 T C 1.006161 2.8155e-06
7:158951983 T C 1.730259 2.6881e-06
7:158952628 T C 0.061878 1.1013e-05
7:158953160 C T 0.919351 -1.6955e-05
7:158961678 A G 1.394592 2.3359e-05
7:158967625 T C 1.396348 1.9215e-05
7:158986108 A G 1.523318 2.9178e-05
7:158988561 A G 0.097200 -2.9562e-05
7:158991366 T C 0.461121 -8.6336e-06
7:159000192 G A 1.117246 1.4280e-05
7:159007370 G A 0.077195 -4.5659e-06
7:159009056 G A 0.112221 8.2636e-06
7:159009133 T C 1.498724 2.1334e-05
7:159011350 T C 0.265080 2.5044e-05
7:159018204 T C 1.308827 -1.5913e-05
7:159023705 T C 0.146614 -2.5231e-05
7:159039357 G A 0.075511 2.3422e-05
7:159042693 T C 0.072197 5.6123e-06
7:159043742 A G 0.197713 -7.9800e-07
7:159049833 C T 0.058480 -2.7778e-05
7:159053747 G A 0.061755 -3.3855e-05
7:159053815 G A 0.061693 1.1470e-05
7:159054561 G A 1.263707 -1.1369e-05
7:159064243 A G 0.021267 -2.5208e-05
7:159072525 C A 0.875006 -7.6098e-07
7:159074587 G A 0.061418 2.1141e-05
7:159075276 C A 0.102422 -2.3171e-05
7:159075706 C T 1.321704 -4.3826e-06
7:159084091 G T 0.054952 2.8678e-05
7:159085413 T C 0.039041 2.7547e-06
7:159086308 T G 0.121728 -1.6328e-05
7:159087067 C A 0.416053 -3.3954e-06
7:159114266 T C 0.054387 4.2680e-05
7:159124173 C A 0.060593 2.4042e-05
8:164984 G A 1.847680 -1.0100e-05
8:176818 A G 0.751737 1.0885e-05
8:179908 C T 0.037704 6.0057e-05
8:190568 G A 0.189202 -1.6817e-05
8:193585 A G 0.148146 -1.9395e-05
8:194836 T C 0.123345 -5.9921e-07
8:194943 T C 0.472998 -3.2220e-05
8:195254 A C 0.135043 -3.5640e-06
8:205505 C T 1.070214 -9.9745e-06
8:211977 T C 0.841195 -1.1072e-05
8:212603 C G 0.153537 1.6069e-06
8:215472 C T 0.021241 -2.4814e-05
8:217587 T C 1.211982 -9.6733e-06
8:217895 T C 0.222839 8.6050e-07
8:219576 A G 0.117389 3.0431e-07
8:219615 T C 0.791589 -3.9311e-06
8:219797 G A 0.334774 6.7756e-07
8:220044 G A 0.101533 3.2719e-05
8:223170 T C 0.209177 -1.9722e-05
8:224172 T C 0.066806 1.9934e-05
8:224184 T C 1.053796 3.0533e-05
8:224198 C G 0.054458 1.3468e-05
8:236615 T C 0.028226 7.8657e-06
8:238139 G A 0.107722 -6.5621e-06
8:238265 A G 0.025119 8.0827e-06
8:238516 C T 0.608076 -6.6067e-05
8:239324 C T 1.890969 -1.1020e-05
8:244195 T G 0.125815 7.5087e-06
8:244589 C A 0.051011 8.7773e-06
8:246593 C T 0.156822 -3.3075e-05
8:252880 A G 0.383374 -4.6305e-05
8:259934 T C 0.178624 2.3979e-05
8:262083 G A 0.059866 -1.1536e-05
8:263427 T C 0.193055 -3.8496e-05
8:268266 A C 0.049921 -1.2441e-05
8:268415 C T 0.044633 -5.1817e-06
8:271362 A C 0.063401 5.0414e-06
8:277424 T C 0.094294 -1.5063e-05
8:281112 A C 0.130291 6.1332e-07
8:282438 C T 0.063742 4.6241e-06
8:286684 T C 0.140148 3.6473e-06
8:290296 G A 0.247368 -1.8697e-05
8:293636 T C 0.030400 2.0100e-05
8:293820 C T 0.448167 -1.8508e-05
8:295523 C T 0.104632 9.6373e-06
8:296646 A G 0.077105 -1.2014e-05
8:297404 A C 0.029310 1.6078e-05
8:297459 A G 0.031063 1.6349e-05
8:298274 A C 0.102084 -3.8230e-05
8:300110 T C 0.144280 5.6285e-07
8:302124 G T 0.231836 2.9780e-05
8:307531 T C 0.038681 2.5210e-05
8:307840 A G 0.053004 2.8812e-05
8:309747 T C 0.284441 -2.9396e-06
8:312861 C G 0.053676 -1.9051e-06
8:314765 C A 0.287187 -4.2689e-06
8:315843 T C 0.287213 -1.1366e-05
8:323263 T C 0.061197 -2.6928e-05
8:324367 T C 0.149740 -5.5285e-05
8:326764 A G 0.025285 4.0496e-06
8:327495 T C 0.210992 -3.2163e-05
8:333018 G A 0.252318 -7.7247e-05
8:333105 A G 0.066290 1.1620e-05
8:340695 A G 0.171032 -8.2736e-06
8:344543 C T 0.193782 -1.5211e-05
8:345410 A G 0.044974 1.8138e-06
8:346596 T C 0.057587 1.0294e-05
8:358273 A G 1.150687 -2.4106e-05
8:362939 T C 0.026067 -1.3955e-05
8:363185 G A 0.133342 -3.1230e-06
8:365789 T C 0.130281 1.4731e-05
8:366900 T G 0.245255 -8.1115e-06
8:368635 T C 0.034023 2.3091e-05
8:368718 C T 0.038074 6.7672e-06
8:381344 G C 0.321947 -1.2198e-06
8:382398 A G 0.153427 -2.7052e-06
8:387201 A G 0.124231 1.4970e-05
8:398617 T G 0.044056 -5.2179e-06
8:400391 A C 0.034010 -8.6662e-06
8:400600 A C 0.197424 -4.1146e-06
8:407274 C T 0.132855 -1.5996e-06
8:407519 G A 0.020183 4.7506e-05
8:409375 G A 0.477643 -5.0424e-06
8:413288 G A 0.235173 -2.8254e-05
8:414601 C T 0.052871 -1.2471e-06
8:416697 G A 0.903609 -2.3406e-05
8:419965 C G 0.076426 -1.2576e-05
8:422205 G A 0.647455 -3.7143e-05
8:423092 G A 0.119086 5.8854e-06
8:424185 T C 0.180445 -3.8299e-06
8:424461 C T 0.113273 1.1480e-05
8:426646 A G 0.245446 -1.5897e-05
8:429357 G A 0.022847 -2.8552e-06
8:431501 G A 0.208499 -1.8474e-05
8:435298 G T 0.594749 6.5192e-05
8:435375 A C 0.170156 1.1770e-05
8:437078 C T 0.584768 -6.3641e-06
8:437785 C G 0.081633 1.8007e-05
8:440001 C T 0.169520 -2.4754e-05
8:445601 C T 0.138571 1.0083e-05
8:451642 A C 0.517820 -1.7987e-05
8:453549 T C 0.035441 1.4767e-05
8:457459 C T 0.991856 3.9546e-06
8:460498 C T 0.258222 1.7714e-05
8:460738 T C 0.057068 -1.0430e-06
8:469817 T C 1.403946 -1.0707e-05
8:470409 G T 0.068360 -4.3219e-05
8:470556 C T 0.067835 -2.7323e-06
8:470861 T G 0.102834 8.6697e-06
8:473295 C T 1.325670 5.2361e-06
8:474002 C G 0.212874 -2.8755e-05
8:479381 G A 0.154235 -3.1677e-05
8:481500 G C 0.155595 2.6778e-05
8:483451 T C 0.041430 1.5914e-05
8:485102 T C 0.042520 1.2090e-05
8:487614 A G 0.137444 2.6043e-05
8:490396 G C 0.048421 -5.8940e-06
8:497247 C G 0.449553 2.0375e-05
8:500785 G A 1.026142 1.9744e-05
8:501741 T C 0.041550 9.9892e-06
8:504401 A G 1.734712 -5.1025e-05
8:507783 T G 0.084223 -3.5124e-05
8:508589 A C 1.117548 -4.6833e-06
8:509971 T C 1.244771 8.4604e-06
8:513823 C T 0.223537 2.8330e-05
8:514876 G C 0.046597 2.8850e-05
8:515490 A G 0.054348 3.3296e-05
8:516098 T C 0.026953 -1.1716e-05
8:516193 G A 0.069399 5.5414e-06
8:516479 C A 1.818162 3.3294e-06
8:517448 T C 1.647435 -7.7396e-06
8:518421 C T 0.305254 7.6014e-06
8:523959 C T 0.402440 1.1271e-05
8:524939 C A 0.239854 -1.6352e-06
8:529599 A G 0.157354 1.6976e-05
8:531134 A G 1.183058 -4.5740e-06
8:531855 C G 0.039099 -2.0396e-05
8:531882 G A 0.365155 -2.7864e-05
8:540650 C T 1.180883 -8.4023e-06
8:542987 C G 0.044150 4.2190e-07
8:543358 A G 0.039223 -2.4052e-05
8:544185 A G 0.065621 3.9798e-06
8:544821 A C 0.396844 -2.8497e-05
8:546851 G C 1.970664 -3.7257e-05
8:550535 A G 0.020793 1.8074e-05
8:552848 A G 0.067458 8.1067e-06
8:557242 A G 0.044250 -2.3461e-06
8:565639 C T 0.480639 4.0184e-06
8:566173 A G 1.352782 -9.9992e-06
8:567793 C A 0.299466 -3.8085e-06
8:568828 T C 0.051054 -4.9277e-06
8:572628 G A 0.174694 1.4345e-06
8:575631 C T 0.026204 -2.3254e-06
8:581467 A C 0.231061 -1.0186e-05
8:585869 G A 0.446522 -2.0642e-06
8:588892 A G 0.783770 3.4748e-06
8:593582 T C 0.072509 -1.3359e-05
8:600729 G A 1.555445 -1.4805e-05
8:605361 C T 0.062187 -1.5825e-07
8:606117 A G 0.712972 3.7019e-06
8:607251 T C 0.492171 9.0497e-06
8:608110 T C 0.129414 1.4054e-05
8:609901 G A 0.045601 -7.7866e-06
8:613620 T C 1.800550 -3.0854e-05
8:617469 A G 0.066543 -4.1588e-06
8:617790 A C 0.136993 -1.2291e-05
8:623696 A G 0.046016 -7.2641e-06
8:623906 T C 0.053141 1.0888e-05
8:627040 C T 0.453017 9.7283e-06
8:633892 T G 0.457311 5.9596e-06
8:639455 T C 0.041404 3.2852e-05
8:640084 T C 0.108450 9.7164e-06
8:642076 A G 1.015522 -8.7816e-06
8:647415 A G 0.195649 1.9275e-05
8:649190 T C 0.608829 -1.3391e-05
8:652451 T C 0.094415 -7.0362e-06
8:653274 T C 0.068052 1.5226e-06
8:653745 C T 1.619485 -3.7783e-05
8:655142 C T 0.671873 1.6151e-05
8:659582 G T 0.180968 -1.0777e-05
8:668031 A G 0.079883 2.4820e-05
8:670533 G A 0.929150 1.1390e-05
8:675350 A G 0.335446 3.4804e-05
8:676169 G C 0.040566 -1.2915e-05
8:683128 A G 0.665855 -1.8711e-05
8:684874 C A 0.021504 -6.9557e-06
8:689668 T C 0.106694 1.2546e-05
8:691076 G A 0.275204 1.0417e-05
8:692913 G C 0.410029 1.8029e-05
8:699370 T C 0.055014 -1.8125e-06
8:699552 A G 0.382011 -1.9259e-05
8:707536 G A 0.169984 1.2090e-06
8:708022 A C 0.059308 1.4636e-05
8:710889 A G 0.199245 -1.0164e-05
8:713710 A G 0.117509 4.6096e-06
8:716894 G C 0.397055 4.1897e-05
8:720491 A G 1.578578 -5.8244e-07
8:720794 G A 0.663593 1.1763e-05
8:720983 G T 0.104064 2.2804e-05
8:721605 C G 0.119381 -1.1674e-05
8:730627 C A 0.295666 1.3606e-05
8:733250 G A 0.224653 2.0069e-05
8:743025 T G 0.161204 2.1308e-05
8:747017 G A 0.417222 -8.5194e-06
8:750404 C T 0.125253 3.1299e-05
8:758003 A G 0.066484 -1.9454e-05
8:758098 T C 0.024876 -6.9675e-06
8:758355 A G 0.240090 -8.0060e-06
8:760001 T C 0.051875 -1.4743e-05
8:762546 C T 0.604418 -1.8134e-05
8:773782 T G 0.181698 -1.8027e-05
8:774718 A G 0.056172 -3.3236e-06
8:777462 T C 0.113409 2.0644e-05
8:780863 A C 0.093295 4.9321e-05
8:784310 A T 0.080977 1.5269e-05
8:784370 A C 0.590185 -2.4083e-05
8:786510 A G 0.085868 7.3385e-06
8:789232 T G 0.091536 -3.0582e-05
8:792255 G A 0.586690 -2.3469e-05
8:793846 T G 1.488059 -2.4063e-05
8:794496 G T 0.190569 3.7252e-05
8:796608 G A 0.226484 -1.7407e-05
8:799627 G A 1.172483 -1.3015e-05
8:802145 A G 0.032354 -4.9862e-06
8:802578 G A 0.030053 -8.1742e-06
8:809859 A G 0.185161 1.6767e-05
8:810372 T C 0.094122 1.3250e-05
8:818934 G A 0.058129 6.8859e-07
8:820359 G C 0.031689 4.6779e-05
8:828266 G A 0.384754 9.1673e-06
8:840094 G A 0.029492 2.4335e-05
8:842000 T C 1.624322 -2.9863e-05
8:843432 T A 0.062171 -1.4129e-05
8:849012 T C 0.550067 -5.2837e-06
8:850845 G A 1.958801 -1.2615e-05
8:855083 A G 0.147958 3.1562e-05
8:855557 A G 0.235111 1.5938e-06
8:856874 A G 0.273357 2.3649e-05
8:860073 A G 0.053770 -3.6842e-06
8:868640 T G 0.222716 2.6119e-05
8:872081 A C 1.849958 6.5353e-06
8:873675 A G 0.153498 -9.8159e-06
8:877112 A C 0.254061 -7.5808e-06
8:879698 G A 0.032634 -4.6282e-05
8:885600 T C 0.229681 -4.6760e-06
8:886185 C T 0.371861 3.1569e-05
8:894965 C A 0.180711 3.1998e-06
8:897435 C T 0.869524 -3.4696e-05
8:904106 T G 0.280118 -3.3432e-05
8:906846 G A 0.068302 -1.1623e-05
8:907134 G A 0.028774 -1.2981e-05
8:912444 C T 0.058821 2.1409e-05
8:914300 G A 1.925898 1.0887e-05
8:917174 C T 0.887256 -2.6135e-05
8:927722 T G 0.920812 -2.6125e-05
8:933961 A G 0.173246 -4.0193e-06
8:934634 T G 0.050385 1.4115e-05
8:935931 T G 0.274110 -3.9835e-05
8:937534 T C 0.919507 -3.1840e-05
8:940177 T C 1.716740 6.2185e-05
8:944024 A G 0.149019 -1.9911e-05
8:944762 T G 0.035707 -6.0899e-06
8:944950 T C 0.029550 -2.3806e-06
8:946219 G T 0.857735 1.6063e-05
8:947641 T C 0.028836 -1.0770e-05
8:950995 A G 0.399123 1.2469e-05
8:954702 G A 0.703555 1.3733e-06
8:958178 T C 0.113516 -1.0918e-05
8:962136 C T 0.674272 -1.7727e-06
8:969134 A G 0.108995 -1.9548e-05
8:971062 T C 0.716454 1.4521e-05
8:979414 A G 0.448755 -1.5336e-06
8:980730 G A 1.806805 2.5641e-05
8:981730 T C 0.464582 9.6360e-06
8:994147 C T 0.469165 -1.4587e-06
8:994238 T C 0.104688 -1.2100e-06
8:994605 C T 0.694899 -4.2725e-07
8:998618 C A 0.770033 1.1575e-05
8:998945 A G 0.038778 -2.1242e-05
8:1002462 A G 0.099634 -1.9637e-05
8:1002796 G A 0.043283 4.3281e-05
8:1004014 A C 0.067400 -3.0434e-05
8:1005303 G A 0.027177 7.2557e-06
8:1005427 G A 0.138444 -9.0254e-06
8:1012890 T C 0.434762 -1.9953e-05
8:1018116 C G 0.756962 -1.8800e-05
8:1021986 T G 0.693010 -1.0518e-05
8:1026110 C A 0.449067 -2.6268e-06
8:1033625 G A 1.196700 1.5620e-05
8:1034551 A G 0.043462 5.0628e-06
8:1035729 T C 0.417390 6.3205e-06
8:1037224 G A 0.029952 -7.7672e-06
8:1037264 T C 0.707074 7.6007e-06
8:1039289 G A 0.143430 1.8728e-05
8:1039740 A G 0.562346 4.9455e-06
8:1039845 C G 0.871657 -2.2850e-05
8:1041555 A G 0.074067 -1.3370e-06
8:1043785 G C 0.253116 -7.9808e-06
8:1046080 A G 0.064342 -1.1051e-05
8:1047990 G A 0.030287 4.0086e-06
8:1049291 G A 1.681016 -3.1768e-05
8:1051903 C T 0.244878 5.9455e-05
8:1057039 A G 0.771286 3.8803e-05
8:1066059 G T 0.219554 1.8255e-05
8:1069489 G A 0.616856 -9.5499e-05
8:1069892 C T 0.070808 -2.0902e-06
8:1079080 C T 0.078348 3.2065e-05
8:1081687 G C 1.889334 2.7851e-06
8:1082832 G A 0.111225 6.8909e-06
8:1083095 A G 0.095674 1.3455e-06
8:1085929 A G 0.050155 1.7149e-05
8:1087532 G T 0.213037 3.6602e-05
8:1087676 T G 0.072499 -8.8592e-06
8:1090144 T G 0.055283 1.3648e-05
8:1094282 C T 1.776285 -1.0015e-05
8:1096519 A C 1.074307 -4.2642e-05
8:1101298 G A 0.066319 4.3119e-05
8:1102518 T C 0.037194 1.6758e-05
8:1110914 G T 0.384092 -1.0837e-05
8:1111612 T C 0.181578 3.0257e-05
8:1116809 A G 1.155086 1.4473e-05
8:1117580 T G 0.439154 -1.3126e-05
8:1125806 T G 1.154027 2.1239e-05
8:1126558 A G 0.292825 9.9031e-06
8:1129232 T G 0.078789 -1.7053e-05
8:1132882 A G 0.050304 7.5683e-06
8:1136713 C T 0.256716 1.2076e-05
8:1141930 T C 1.644300 -4.4882e-07
8:1142350 G A 0.382495 -4.1175e-06
8:1144107 T C 0.427965 -2.2562e-05
8:1145853 G C 0.100812 -1.0232e-05
8:1147509 A G 0.053550 6.0407e-06
8:1148999 C G 0.090987 5.4179e-06
8:1149535 C T 0.181763 3.9009e-06
8:1149677 G A 0.933263 -1.2102e-05
8:1152960 A G 0.740474 -4.3596e-06
8:1153645 C T 0.420250 -2.3480e-05
8:1154192 G C 0.338757 1.4743e-05
8:1154867 A G 0.065910 2.1672e-05
8:1155452 T C 0.833720 -2.9807e-06
8:1162237 G C 0.058986 2.8582e-06
8:1163443 C T 0.028313 -1.0022e-05
8:1163521 A G 0.031390 -5.5816e-05
8:1163522 G T 0.066345 -1.7291e-05
8:1164482 T C 0.062722 -2.0359e-05
8:1166016 T C 0.035448 1.0644e-05
8:1166627 G C 0.236445 -1.0451e-05
8:1166945 G T 0.593194 1.3104e-06
8:1169457 A C 0.250269 -3.1375e-05
8:1170539 A G 0.843739 -1.7621e-05
8:1173692 T C 0.049275 3.2965e-07
8:1175558 C A 0.122299 2.0777e-05
8:1177913 G A 0.437446 -1.9406e-05
8:1178614 A G 0.025827 9.5767e-06
8:1183945 T C 0.271695 -3.8387e-05
8:1184046 A G 1.957025 -1.2128e-05
8:1184299 C A 0.048733 7.7340e-06
8:1184624 C T 0.059532 3.5535e-06
8:1192468 C T 0.044711 -1.2045e-05
8:1192600 A G 1.394011 7.6992e-06
8:1194225 G A 0.057649 -3.0133e-05
8:1194934 T C 0.096615 6.2600e-05
8:1195044 T C 0.036188 -2.9471e-06
8:1195796 G A 0.096115 5.9528e-06
8:1196053 T C 0.095664 -3.6171e-05
8:1201693 C G 0.053027 -2.6181e-05
8:1201728 T C 0.041573 -1.0649e-05
8:1202567 C G 0.028261 -9.7206e-06
8:1202655 A G 0.035152 -1.0593e-05
8:1202832 A G 1.484193 1.1137e-05
8:1203138 C T 0.053202 -2.1275e-05
8:1204600 T C 0.036636 3.5654e-05
8:1209856 C T 0.891690 7.3453e-06
8:1212115 T G 1.730437 1.9820e-05
8:1212323 T C 0.386036 -6.5108e-06
8:1217868 A C 1.822745 -4.7960e-06
8:1220581 C T 1.640242 1.9406e-05
8:1220902 C T 0.586258 1.3115e-05
8:1229149 G T 0.706136 4.3195e-05
8:1234527 G C 0.041349 -1.7894e-05
8:1234652 G A 0.059548 -3.9239e-05
8:1234837 A G 0.443383 -8.2917e-06
8:1236465 T C 0.056951 1.2763e-05
8:1245003 C T 1.705620 -2.3283e-05
8:1246443 A G 0.060119 2.5197e-05
8:1247317 T C 0.083674 2.0383e-06
8:1247423 G A 0.040307 -1.2758e-05
8:1250263 A G 0.558736 2.7591e-05
8:1256480 A G 1.210557 -7.6863e-05
8:1257169 A G 0.028372 1.8237e-05
8:1258433 C G 0.031102 -1.1876e-06
8:1259848 C A 0.107557 -2.5520e-05
8:1263302 T G 0.417981 1.0104e-04
8:1266929 A C 0.505080 -3.6408e-05
8:1267009 A G 0.897578 -7.6927e-05
8:1268564 T C 0.029904 -1.2017e-05
8:1270475 T C 0.234086 -4.0406e-05
8:1270993 C T 1.640012 -1.0904e-05
8:1273211 T A 0.046565 -4.7349e-05
8:1273825 A G 0.119907 3.4321e-07
8:1273868 C G 0.070266 -2.7668e-05
8:1273975 T C 0.058461 3.5256e-05
8:1277581 A G 0.404849 -4.5287e-06
8:1282262 T C 0.054478 -1.2556e-05
8:1282409 A G 0.339731 -1.9134e-05
8:1283187 T G 0.050761 3.8873e-05
8:1284672 G A 0.034626 -3.9604e-06
8:1285756 T C 0.703555 9.6692e-06
8:1291009 T C 0.049843 2.2400e-05
8:1291215 C G 0.238549 -4.2359e-06
8:1291256 G C 0.190575 1.2891e-05
8:1291838 T G 0.866334 -5.9327e-05
8:1292166 T C 0.500792 1.0678e-05
8:1293894 T C 0.226117 -4.8229e-05
8:1297134 G T 0.036499 2.3455e-05
8:1297292 T C 0.147523 -6.9989e-06
8:1297437 T C 1.300288 -4.9651e-05
8:1301574 G A 0.793085 -3.5870e-05
8:1302174 C T 0.394235 -1.0171e-05
8:1302748 C T 0.136776 -3.3348e-05
8:1303497 A T 0.025016 2.8126e-05
8:1304128 A G 0.955298 1.8858e-05
8:1304723 A G 0.390226 -7.7986e-06
8:1304999 G A 0.190050 5.7489e-05
8:1305163 T C 0.377908 3.4933e-05
8:1305319 A G 0.119687 4.2086e-05
8:1305450 A G 0.051300 -2.8438e-05
8:1307488 G A 0.123793 -1.7615e-05
8:1311796 G C 0.115915 -1.1511e-05
8:1312727 A G 0.120423 4.8344e-05
8:1312930 T C 0.071918 -4.8682e-06
8:1313088 A G 0.030939 6.8547e-06
8:1318303 C G 0.161782 -2.2302e-05
8:1320832 G A 0.560970 -4.4052e-05
8:1321642 C T 1.531420 3.1420e-06
8:1321705 G A 0.065721 7.7270e-05
8:1325428 T C 0.048184 3.4923e-05
8:1328679 C A 0.094963 -1.5833e-05
8:1328742 A G 0.058993 4.3430e-05
8:1329489 T C 0.080435 4.4876e-05
8:1331290 A G 0.523367 4.8031e-05
8:1331702 A G 0.044403 1.2910e-05
8:1334953 G A 1.192906 2.0163e-05
8:1338752 T C 0.055507 5.8146e-05
8:1339497 T C 1.425849 -4.8099e-06
8:1339565 T C 0.074862 -1.1947e-05
8:1339798 G C 0.030449 -4.9909e-06
8:1340430 T C 0.031897 -1.0518e-05
8:1340636 T C 0.542582 -1.1059e-06
8:1358791 A G 0.507495 4.6755e-06
8:1359156 T C 0.336371 3.6916e-05
8:1360711 A G 0.056065 4.6865e-05
8:1360754 T C 0.110063 -1.7191e-06
8:1364315 C T 0.098154 3.3037e-05
8:1364825 A G 1.205068 -2.6191e-05
8:1368016 G A 0.960265 7.7586e-05
8:1370309 T C 0.110202 -1.8325e-05
8:1370352 C T 0.330753 4.8466e-05
8:1374199 G A 1.556581 -1.4445e-05
8:1376866 G C 0.140937 2.6548e-05
8:1378594 T G 0.020650 -1.0278e-05
8:1380953 T C 0.139382 1.9240e-07
8:1381884 T C 0.530942 -1.4333e-04
8:1389355 A G 0.496170 -1.2286e-05
8:1392741 G A 0.363714 5.6504e-07
8:1400043 T C 0.053293 2.6578e-05
8:1401523 T G 0.332739 5.2058e-05
8:1401820 G A 0.118674 2.6269e-05
8:1402226 C G 0.044153 -1.6920e-06
8:1410994 T C 0.925739 8.2193e-05
8:1415181 T G 0.334086 4.6938e-05
8:1415745 C T 0.440163 -1.3057e-05
8:1415849 A G 0.020484 2.7706e-05
8:1416250 C A 0.107021 4.4238e-06
8:1416914 A C 0.026096 1.3332e-05
8:1418823 A G 1.369596 -9.8996e-07
8:1421678 A G 0.835355 -6.7405e-06
8:1423744 C G 1.238526 1.5619e-05
8:1427640 G A 0.061265 6.8758e-06
8:1428263 A C 0.087972 -1.6992e-05
8:1428420 A G 0.060875 1.1643e-05
8:1433152 G C 0.025373 2.4507e-05
8:1433465 T C 0.140197 -8.7115e-06
8:1436644 A G 1.192520 4.1283e-06
8:1439795 C T 0.289323 -3.6837e-05
8:1440035 C G 0.710479 -4.3578e-05
8:1443949 A G 0.047055 1.2218e-05
8:1447294 T C 0.162645 -1.7595e-05
8:1448256 C A 0.028829 -1.8977e-05
8:1449396 A G 0.020721 -2.3042e-05
8:1449560 A G 0.031027 -4.0367e-06
8:1451688 A G 0.228253 -2.5782e-05
8:1453439 C A 1.542488 -1.3768e-05
8:1453941 A T 0.346083 1.0714e-05
8:1453974 G A 0.033890 1.0962e-05
8:1459232 T C 0.338150 7.4343e-06
8:1460647 C T 0.070220 1.5404e-05
8:1465939 G C 0.020660 3.1335e-05
8:1467560 G A 1.319006 -9.8149e-06
8:1472630 A G 0.093288 -1.2405e-05
8:1473013 G T 1.289567 -1.7102e-05
8:1484335 T G 0.424840 -3.2419e-05
8:1484976 G A 0.026379 -1.0934e-05
8:1487907 C T 0.046363 -1.7085e-05
8:1488388 T C 0.048093 -1.5251e-05
8:1488606 A G 1.884403 2.8768e-05
8:1489918 G A 0.293465 2.1515e-06
8:1495419 T C 0.941806 5.4681e-05
8:1496788 G A 0.869781 2.1273e-06
8:1499222 A G 0.075868 -2.5089e-05
8:1502119 T C 0.029495 2.0225e-05
8:1502838 T C 0.132011 -5.6641e-05
8:1504334 A G 0.137081 2.9062e-05
8:1509496 T C 0.826481 -1.0813e-05
8:1514009 A C 0.884017 2.0119e-05
8:1521904 C T 0.873319 1.3298e-05
8:1521965 A G 0.072963 -7.5554e-07
8:1522410 A G 0.036249 -2.7080e-05
8:1526902 G A 1.060616 2.4664e-05
8:1533760 A C 0.985303 9.7541e-07
8:1535034 C A 0.124176 8.9426e-06
8:1540019 T C 0.037204 -2.9195e-05
8:1550306 T G 0.075969 -1.4057e-05
8:1552088 A G 0.031433 -3.6084e-06
8:1552248 G T 0.045847 -1.0892e-07
8:1552537 C T 1.966678 4.9891e-06
8:1552963 T G 0.057269 4.8515e-06
8:1554539 C T 1.536714 1.5816e-06
8:1554601 G A 0.884536 2.3180e-05
8:1565931 G A 0.039849 -2.9999e-05
8:1567296 A C 0.657679 -4.2896e-05
8:1571352 T C 0.061979 -1.1776e-05
8:1575286 A G 0.033640 9.0171e-06
8:1575724 A C 0.124643 1.9908e-05
8:1577469 A T 0.049603 -1.1782e-05
8:1578399 C T 0.176651 2.5573e-05
8:1584751 C T 0.432746 -3.8412e-05
8:1585661 A C 0.049165 5.0004e-06
8:1593490 T G 0.115831 -1.9028e-05
8:1594395 A G 0.056185 3.9257e-05
8:1595901 G C 0.954205 -4.8112e-05
8:1598286 G T 0.523964 -2.5644e-05
8:1598378 A G 0.664927 -3.1456e-05
8:1599229 G A 0.141271 -2.1606e-05
8:1600390 T G 0.097112 -2.3478e-05
8:1601184 A C 0.024415 -2.2046e-05
8:1603183 A G 0.128178 2.0911e-05
8:1612749 T G 0.071119 -5.1072e-06
8:1613232 G A 1.072340 -5.2247e-05
8:1615358 G A 0.216844 -2.7752e-05
8:1616640 A G 0.434266 -5.5604e-06
8:1616718 G A 0.492431 -2.7520e-05
8:1619607 C G 0.307993 8.6434e-07
8:1619823 G A 0.188375 -4.6938e-05
8:1621692 A G 0.229357 1.7035e-05
8:1623451 A G 0.033448 -2.5763e-05
8:1623567 T G 0.553705 -3.5400e-05
8:1624031 T C 0.177806 -2.7710e-06
8:1625077 C G 0.084703 -1.6760e-05
8:1625790 G C 0.041303 -1.1010e-05
8:1626220 T C 1.965393 1.0948e-05
8:1626908 A G 0.412129 -1.3257e-05
8:1628722 A G 0.507248 -2.6787e-05
8:1632462 T G 0.185025 9.6876e-06
8:1633011 A G 0.036727 -1.2161e-05
8:1633423 C G 0.032153 -2.2329e-05
8:1634237 T C 0.095031 1.0618e-05
8:1637963 T C 0.317617 -1.3856e-05
8:1638086 C T 0.649074 -9.7730e-07
8:1639528 A G 0.047931 2.3849e-05
8:1640790 G T 1.116006 -1.6387e-05
8:1642607 T G 0.356203 -1.9281e-05
8:1643051 G A 1.108073 -3.1729e-05
8:1645854 T C 0.122371 -2.3606e-06
8:1647369 G T 0.177715 2.4266e-05
8:1648035 G A 0.491392 -8.7981e-06
8:1650371 C G 0.960849 -1.2616e-05
8:1650766 C G 0.113406 9.0108e-07
8:1652879 C A 0.319769 -9.8847e-06
8:1655023 G C 0.111510 1.5602e-05
8:1661092 A G 1.581402 1.6070e-05
8:1671835 A G 0.220307 -6.6929e-05
8:1671867 C G 0.110141 3.7696e-05
8:1674334 G A 0.430250 -3.5042e-05
8:1676876 C G 0.078325 6.8824e-06
8:1677196 T C 0.021523 2.1500e-05
8:1677642 A G 0.028768 -4.3129e-06
8:1679576 T C 1.882212 -1.5475e-05
8:1681195 T C 1.871361 7.3375e-06
8:1684019 T C 0.539122 -7.2361e-06
8:1686545 A G 1.119813 -2.2470e-05
8:1690759 A C 0.106518 -1.5337e-05
8:1691486 T G 0.515853 -2.1381e-05
8:1696453 T C 0.091850 -5.9175e-06
8:1697853 G A 0.088812 -3.4301e-05
8:1698911 G A 0.147055 3.6270e-05
8:1700188 C A 1.545347 5.0864e-05
8:1703380 G T 0.036574 -4.7474e-08
8:1703990 A G 0.035084 -1.9273e-06
8:1707658 G A 0.110871 1.0920e-05
8:1708076 A G 0.052764 1.1255e-05
8:1716432 G T 0.256816 3.0122e-05
8:1716873 A G 0.082655 -4.7752e-05
8:1717036 A G 1.470943 7.2511e-05
8:1718971 T C 1.638594 3.7989e-05
8:1721598 C A 0.073434 4.7220e-05
8:1728189 G A 0.201595 6.5666e-05
8:1730228 C T 0.199248 -9.0550e-05
8:1733200 C G 0.082343 2.7667e-05
8:1733257 T C 0.036162 -9.6859e-06
8:1746950 G A 1.646082 1.9049e-05
8:1748166 G A 1.644718 1.6552e-05
8:1748567 A G 1.472505 -1.4614e-05
8:1749023 G A 0.587271 -2.4422e-05
8:1756800 T G 1.165044 1.6602e-05
8:1759252 A G 0.108751 -8.9381e-06
8:1759849 A G 0.205698 -3.0944e-04
8:1760646 A G 0.071032 -2.3893e-06
8:1763401 T G 0.078708 2.0775e-05
8:1764342 C T 0.602133 -1.0388e-05
8:1765425 C T 0.224134 -8.3601e-05
8:1765720 A G 0.222813 9.3922e-05
8:1766762 T C 0.069448 4.6590e-05
8:1767879 C T 0.176609 9.7688e-05
8:1768778 C T 0.077621 8.3395e-06
8:1772641 A G 0.557380 -8.3639e-06
8:1774452 A G 0.083057 2.9921e-05
8:1778193 T C 0.486027 -6.3360e-06
8:1778697 C T 0.937054 -2.0235e-05
8:1783938 C G 1.469398 -3.9017e-05
8:1785443 T C 0.432902 -7.2424e-06
8:1786342 T C 0.749026 -2.2756e-05
8:1786365 T C 0.033776 2.7674e-05
8:1786857 T C 0.132537 3.5147e-05
8:1789588 C T 0.027012 1.7312e-05
8:1789844 A C 1.238948 -3.7063e-05
8:1791019 T C 0.196590 8.3285e-05
8:1791895 T C 0.020488 1.7608e-05
8:1792107 T C 0.126691 6.9280e-05
8:1793714 A C 0.313135 1.2295e-05
8:1793743 G A 0.227123 -1.6094e-04
8:1800233 A G 1.135640 2.0108e-04
8:1806925 A G 0.614961 8.3261e-05
8:1808256 G A 0.151142 7.2163e-05
8:1809296 T C 0.083785 -5.4038e-05
8:1811873 T G 1.003502 1.7876e-05
8:1815689 G T 0.047512 2.0358e-05
8:1816691 T C 0.170110 -3.7080e-05
8:1817367 A G 0.468253 2.6323e-05
8:1818456 T G 0.201871 3.1935e-05
8:1820678 G C 0.300846 6.7684e-05
8:1822451 G C 0.841253 1.8160e-05
8:1822639 A G 0.663515 -4.1231e-05
8:1822713 G A 0.992684 4.5879e-05
8:1824066 T C 0.353470 -1.9352e-05
8:1824454 T C 0.050544 1.5305e-05
8:1825957 T C 0.314449 -1.3156e-06
8:1831561 C T 0.500065 -4.0703e-07
8:1836047 A G 0.073219 -2.0200e-05
8:1839557 G T 0.080792 3.4059e-05
8:1840497 C A 0.221479 4.6412e-05
8:1841213 G T 0.447125 1.3758e-05
8:1842968 A G 1.253119 1.5490e-06
8:1845500 T C 0.104418 -5.6486e-06
8:1845940 T C 0.058542 -5.3699e-05
8:1846688 T C 0.092240 -9.3336e-06
8:1847564 C A 0.161116 6.5257e-06
8:1848860 A G 0.257280 -3.7504e-06
8:1848927 T C 0.425830 1.9201e-05
8:1849082 G T 0.047548 1.0348e-05
8:1849520 T C 0.111598 -1.1195e-05
8:1849736 G A 0.153891 4.8867e-05
8:1852425 G A 0.506745 4.4577e-05
8:1852922 A C 0.244862 -4.6510e-05
8:1854472 T G 0.025412 4.7977e-06
8:1854584 C T 0.119187 2.4918e-05
8:1857366 A G 0.961034 -2.2608e-06
8:1857591 A G 0.086238 -6.2561e-06
8:1857649 G T 0.502318 -7.9131e-06
8:1857915 A G 0.027476 -6.2615e-06
8:1858361 G C 0.141645 -3.4787e-05
8:1859471 A G 0.197742 -1.1160e-05
8:1859597 T C 1.698307 -8.5740e-06
8:1861087 G A 0.278664 1.9670e-06
8:1861247 C G 0.143423 -1.3655e-05
8:1861745 A C 0.108836 3.2323e-05
8:1862345 A C 0.111598 3.6064e-05
8:1863383 T C 0.121819 4.6649e-05
8:1863575 T C 0.063037 3.9837e-05
8:1865205 G A 0.425294 -6.8915e-05
8:1866385 T C 0.166926 -3.6257e-05
8:1868413 G A 0.746134 1.8031e-05
8:1868842 A G 1.153125 3.5601e-05
8:1870233 A G 0.189004 1.2485e-05
8:1871896 C G 0.465039 3.9853e-05
8:1872495 A G 1.805176 -1.7774e-05
8:1873540 T C 0.110501 7.3087e-05
8:1874314 G A 0.023273 1.6729e-05
8:1874521 A G 0.058620 -2.1782e-05
8:1875405 G A 0.126110 -3.1253e-05
8:1876631 T C 0.281235 -9.9972e-06
8:1876707 A G 0.025178 -2.4754e-05
8:1877480 G T 0.137811 -3.5658e-05
8:1878449 T C 0.044442 -2.4108e-05
8:1882967 G A 0.026083 -5.5272e-05
8:1883352 C T 0.186278 2.6285e-05
8:1883712 T C 0.200001 2.5700e-05
8:1885799 A G 0.065945 -9.2713e-06
8:1886429 A G 0.031579 1.1153e-05
8:1886823 T C 0.581347 -1.4355e-06
8:1890395 G A 0.345223 -1.3537e-05
8:1890425 A T 0.089432 4.5612e-06
8:1892127 T G 0.853870 2.6014e-05
8:1893962 G A 0.169812 -9.2081e-06
8:1896190 C G 0.075018 -2.0891e-05
8:1896476 T C 0.029865 1.0820e-06
8:1896917 T C 0.122523 4.0672e-05
8:1897174 G A 0.507290 -5.6013e-05
8:1897249 C A 0.165011 3.4532e-06
8:1900151 G C 0.683564 6.5205e-06
8:1900613 A C 0.041401 6.9392e-06
8:1901930 A G 0.249977 7.8172e-06
8:1904365 A G 0.765827 -2.9717e-05
8:1905869 T C 0.038492 1.3292e-05
8:1906630 T G 1.860459 -3.7886e-05
8:1906709 C T 0.029582 2.2223e-06
8:1907973 G C 1.787687 -2.3960e-05
8:1911393 T C 1.047785 -1.3261e-05
8:1911927 A G 0.060411 1.6976e-05
8:1913435 T C 0.058571 -2.4096e-05
8:1915394 G A 1.839468 -3.1379e-05
8:1916421 C T 0.533351 4.3466e-05
8:1918352 T G 0.563427 -4.2148e-05
8:1921160 C T 1.691997 -3.1236e-05
8:1921328 T C 0.122796 -3.4726e-05
8:1922944 T C 0.871232 -1.9160e-05
8:1923414 T C 0.963497 -6.0036e-05
8:1923906 C G 0.049995 2.2487e-05
8:1925145 C T 0.111916 2.5932e-05
8:1926456 C G 1.272565 -3.2909e-06
8:1927821 C T 1.502587 -5.4356e-06
8:1937286 C T 1.835440 -3.6824e-05
8:1937654 G A 0.447340 2.7188e-05
8:1938207 C G 0.042128 -1.8678e-05
8:1939489 G A 1.159613 1.2277e-05
8:1945397 G A 0.242330 -8.6146e-06
8:1947701 C G 0.136815 1.6218e-05
8:1948916 G A 0.983128 1.5001e-05
8:1953567 A C 1.545098 -3.4337e-06
8:1953880 C T 0.250120 4.6554e-06
8:1955142 T C 0.145897 -4.9888e-05
8:1958850 T C 0.049291 -1.8744e-05
8:1959336 C T 0.567322 8.4691e-06
8:1959460 C T 0.316387 -1.5833e-05
8:1960200 G A 0.536042 -7.1815e-07
8:1968214 G A 0.085742 -2.5577e-05
8:1968347 T C 0.374643 -1.0511e-05
8:1969190 A G 0.126649 -9.3932e-06
8:1969726 G T 1.328276 -1.8491e-05
8:1970522 G A 0.049061 -1.8147e-05
8:1971214 A G 0.816098 3.6723e-06
8:1971685 G A 0.290521 -7.0561e-06
8:1972208 A G 0.093538 -3.5488e-05
8:1974533 G A 0.118210 -1.6313e-05
8:1976461 A G 0.050528 -3.8312e-05
8:1982626 T C 1.433500 -1.2259e-05
8:1983884 T C 0.259906 7.0569e-05
8:1985444 A G 0.091123 -1.4060e-05
8:1989015 A G 1.581340 -6.1851e-05
8:1989980 T C 0.650347 4.9345e-06
8:1990942 C T 0.263788 -4.7788e-07
8:1991272 T C 0.031881 2.9096e-05
8:1993510 A G 0.040320 1.5166e-05
8:1996438 A G 0.052696 2.6537e-05
8:1997993 G A 1.264038 -3.6619e-06
8:1998864 C T 0.106385 2.2133e-05
8:1998978 A C 0.050038 -1.4632e-05
8:1999565 C T 0.743882 -2.1109e-05
8:2000409 A G 0.027145 -3.9829e-05
8:2000823 T C 0.035259 -4.6865e-05
8:2001755 G T 1.711102 -5.7247e-06
8:2003307 A G 0.093717 -2.2330e-05
8:2004267 A C 0.027320 -1.6046e-05
8:2005649 G A 0.025811 -2.7040e-06
8:2005883 T C 0.091841 -1.8068e-05
8:2008987 T G 0.654375 -2.9040e-05
8:2009939 T C 0.155141 -1.0287e-05
8:2010399 T A 0.042601 -5.5894e-06
8:2011686 G A 0.273626 1.0838e-05
8:2012467 A G 0.656004 3.5529e-06
8:2012582 A G 0.103276 -2.2448e-05
8:2013091 T C 0.527934 -2.5002e-05
8:2014512 T C 0.164362 -1.1336e-05
8:2015148 A G 0.025911 9.9568e-07
8:2015700 C T 1.778281 8.5023e-07
8:2015812 C A 0.878973 7.5417e-06
8:2016125 C A 0.072502 2.7787e-05
8:2017399 T C 0.029034 -1.1495e-05
8:2020542 T C 0.029115 -6.7446e-06
8:2020827 C G 0.905222 2.8213e-06
8:2021421 T G 0.841659 1.8093e-06
8:2021547 A G 0.033529 2.0233e-05
8:2022963 A C 0.063670 1.4854e-05
8:2023514 C T 1.131294 -1.4788e-05
8:2023563 T G 0.055036 3.2191e-06
8:2027162 C T 0.278570 -1.4663e-05
8:2028333 C A 0.062109 -1.5587e-05
8:2029689 T C 0.167608 -2.3517e-05
8:2030557 G A 0.061651 8.9330e-06
8:2032278 C G 0.063238 -1.9224e-06
8:2032951 C T 0.954867 -1.3626e-05
8:2033446 A G 0.057389 -4.7827e-06
8:2035025 G A 1.550116 -2.7977e-05
8:2037281 A C 0.305848 -1.4199e-05
8:2039277 G A 0.143238 -1.5517e-05
8:2040104 T C 1.125451 -5.4876e-05
8:2040455 A G 0.316835 4.2688e-05
8:2041894 A G 0.112939 -1.5322e-05
8:2043841 G A 0.167494 -3.5394e-05
8:2044638 A G 1.179845 -1.2020e-05
8:2046526 C T 1.168890 -2.8019e-06
8:2046700 T C 0.306214 -5.7227e-05
8:2048518 G A 1.323992 2.9695e-06
8:2048831 G A 0.682143 -1.9589e-05
8:2051846 T G 0.146955 -1.6705e-05
8:2051866 T C 0.122004 7.7196e-06
8:2053034 C T 0.534321 3.8478e-05
8:2054006 A G 0.049005 -3.0368e-06
8:2054171 T C 0.799775 -2.6727e-05
8:2054702 G A 0.103591 -4.2840e-05
8:2054919 T C 0.054124 3.4320e-05
8:2058160 T C 0.306633 -6.8372e-06
8:2058991 C T 1.121193 5.8528e-06
8:2059004 T C 0.529128 2.9439e-05
8:2059484 T C 0.091484 -3.2696e-05
8:2060102 C G 0.046467 -3.3540e-05
8:2060153 G T 0.225241 -2.4286e-06
8:2060471 C T 1.227007 -3.0554e-05
8:2062246 G T 0.382563 7.1181e-06
8:2066653 A G 0.021393 3.7536e-06
8:2070794 C A 0.030267 -2.9616e-05
8:2071174 C T 0.247540 8.2800e-06
8:2071306 G A 1.456204 8.0643e-05
8:2080048 G T 0.078977 -1.9983e-05
8:2081256 A G 1.133936 -3.2160e-06
8:2082652 T C 0.034214 -3.0826e-05
8:2082753 G T 0.146111 1.4033e-05
8:2084184 A G 0.078530 -1.8040e-05
8:2095441 T G 1.160143 8.1051e-06
8:2097247 G T 0.361676 3.0222e-05
8:2100796 C G 1.085083 1.7421e-05
8:2101884 C G 0.560369 1.1033e-06
8:2103951 T C 0.078883 -3.0826e-05
8:2106164 A G 0.107992 1.9513e-05
8:2106214 T C 1.150801 3.7024e-05
8:2106927 T C 0.028975 -5.2325e-06
8:2107237 G A 0.371566 8.0346e-05
8:2112130 A G 0.816987 -5.0178e-06
8:2117980 C G 0.329198 -3.2334e-05
8:2123247 G A 0.021367 -3.6316e-07
8:2124338 T C 0.343016 2.2800e-05
8:2131186 C T 0.208856 -1.3390e-04
8:2140779 T C 0.093587 4.3423e-05
8:2142557 A G 0.705471 -9.6365e-06
8:2149653 A G 0.057630 1.2038e-05
8:2152235 G A 0.132550 -1.9017e-05
8:2159989 A G 0.071025 -6.7522e-05
8:2161040 T C 0.068088 -6.8828e-06
8:2162514 C T 0.198193 -5.0489e-05
8:2163509 C T 0.033484 -2.7184e-07
8:2164005 A G 0.394916 -6.8925e-06
8:2166849 A C 0.029362 -1.5889e-05
8:2167540 A G 1.005872 -1.3415e-05
8:2170417 T C 0.259455 3.4882e-05
8:2174742 C G 0.421535 3.5086e-05
8:2175796 C T 0.433233 -1.0624e-05
8:2176282 T C 0.097456 -2.3748e-05
8:2178142 C T 0.762688 1.9070e-05
8:2178289 C T 0.164408 -6.8024e-05
8:2178596 A G 1.707941 3.0981e-05
8:2184115 A G 1.894326 -2.4734e-05
8:2209480 T G 0.041501 -3.0829e-05
8:2290945 G A 0.074167 -6.3181e-05
8:2291819 T G 0.123299 -1.2885e-05
8:2292024 C T 0.735322 1.0909e-05
8:2293408 A G 0.652800 8.8779e-06
8:2293622 A G 0.085132 5.7349e-06
8:2294390 A G 0.168556 1.0055e-05
8:2300743 C A 0.030894 -1.2954e-05
8:2302138 C A 0.106943 2.0132e-05
8:2304730 C T 0.040281 -1.7906e-05
8:2307223 C T 0.083460 -4.6558e-06
8:2308236 G A 0.559363 1.0141e-05
8:2311990 C T 1.815264 1.4813e-06
8:2312632 T C 0.255797 2.7223e-05
8:2314171 C T 0.075241 -7.6268e-05
8:2315741 C G 0.281231 -1.4027e-06
8:2316035 T C 0.020166 2.4848e-05
8:2316912 G C 0.060327 3.4723e-05
8:2317223 G C 0.061314 -4.9063e-07
8:2317381 A G 0.778963 -3.3137e-05
8:2318481 A G 0.078987 7.6120e-06
8:2319068 C T 0.196957 -1.1696e-05
8:2319555 A G 0.020897 2.2795e-05
8:2322006 C G 0.098475 -2.7627e-05
8:2323766 A G 0.739412 -1.6872e-05
8:2342334 C T 0.072314 -3.8245e-05
8:2342631 C A 1.834638 4.0587e-06
8:2344124 T C 0.497296 1.2393e-05
8:2345259 G A 0.034932 -1.1964e-05
8:2346784 C G 0.031205 -1.8858e-05
8:2348656 C T 0.425193 6.3313e-06
8:2349109 C T 0.025772 7.6646e-07
8:2350235 C G 0.375808 1.2430e-05
8:2353688 T G 1.790557 1.4799e-05
8:2353850 C T 0.112812 2.2539e-05
8:2354123 A C 0.808727 4.6465e-06
8:2354291 C T 0.022630 -1.4857e-05
8:2356717 G A 1.313384 8.9889e-06
8:2356803 A G 0.126081 -9.3351e-06
8:2356884 C A 0.052303 -2.1580e-05
8:2357604 C T 0.053296 -4.8211e-05
8:2358359 T C 0.028625 4.2985e-05
8:2359846 A G 0.317987 -5.8959e-06
8:2360570 G A 0.132790 -1.7990e-05
8:2361015 T C 1.444175 9.9327e-07
8:2366212 G T 0.237241 -8.9647e-05
8:2366890 C T 1.117898 -4.3025e-06
8:2369366 A T 0.181156 -3.7990e-05
8:2372867 A G 0.083885 -2.6556e-05
8:2377503 G A 1.662506 5.4416e-06
8:2379245 G C 0.215163 -3.0528e-06
8:2381441 C T 0.101575 4.5442e-05
8:2381860 G T 0.096177 4.0337e-06
8:2384141 A G 1.065822 -2.7041e-05
8:2386575 T C 0.033630 -1.6653e-05
8:2387589 C G 1.838462 7.9854e-06
8:2388081 C A 0.976211 -4.2217e-07
8:2388356 G A 0.112809 -4.7497e-05
8:2390596 T C 1.161678 1.0193e-06
8:2391533 T C 0.044150 8.6052e-06
8:2392400 C T 0.074148 -4.6928e-06
8:2392670 G A 0.878957 2.0624e-05
8:2393044 A G 0.048411 -2.8893e-05
8:2393640 C T 0.062761 2.5571e-05
8:2396692 T C 0.097423 1.3514e-05
8:2399218 A C 0.037999 1.8737e-05
8:2401438 T C 0.063836 -1.6131e-05
8:2403261 T C 0.315715 1.9188e-05
8:2405459 C G 0.121193 -4.4345e-06
8:2406818 A G 0.816449 -1.1110e-05
8:2409068 C G 0.243963 6.7805e-06
8:2409254 G C 0.383877 -2.1412e-05
8:2411342 C T 0.024061 -6.3690e-06
8:2412007 T C 0.245978 1.5850e-05
8:2412618 T C 0.173226 3.3019e-05
8:2412713 T C 0.293118 6.4899e-06
8:2413553 T C 0.113360 3.2159e-05
8:2419786 G A 0.024831 -5.9311e-07
8:2420732 C T 0.068078 1.2157e-05
8:2423004 C A 0.109881 -1.8293e-05
8:2426024 C A 0.036850 -2.2007e-05
8:2427199 G A 0.051953 -2.2669e-05
8:2439441 G A 0.340234 -2.3979e-05
8:2442248 G A 0.025386 -7.5736e-06
8:2443005 G T 0.485644 3.5962e-05
8:2443492 A G 0.084648 4.5176e-05
8:2452549 T C 0.067601 3.8686e-05
8:2454978 C A 0.156436 3.4386e-05
8:2458995 C G 0.121926 -3.8791e-05
8:2462516 T G 0.154203 -5.1684e-06
8:2462840 T C 0.045640 -8.5200e-05
8:2465839 C G 0.272224 1.9945e-05
8:2474312 C T 0.121319 9.9731e-06
8:2477030 C T 0.154982 -5.0683e-06
8:2478420 T G 0.165411 1.3506e-05
8:2483252 A C 0.300142 2.7409e-06
8:2483482 T C 0.092756 -1.1193e-05
8:2483545 A G 0.235267 1.8358e-05
8:2485316 T C 1.314348 2.0283e-05
8:2491848 G A 0.165248 1.5063e-05
8:2492570 T G 0.020445 1.5730e-06
8:2492854 C T 0.050651 -8.7647e-06
8:2493042 T G 1.621001 1.6621e-05
8:2496389 G A 0.031485 3.9856e-06
8:2498975 A G 0.431218 -4.8819e-06
8:2500589 T C 0.024334 5.4381e-08
8:2505150 T C 0.162213 8.7483e-06
8:2506202 C G 0.046756 -7.2544e-06
8:2506899 T C 0.198216 3.2659e-06
8:2509820 C A 1.364415 2.3993e-05
8:2512140 G T 0.047051 5.3189e-06
8:2514035 G A 0.053358 -1.2536e-05
8:2515148 C T 0.132793 -1.8286e-05
8:2517463 A G 0.462274 2.1630e-05
8:2517914 G T 1.420549 -4.4760e-06
8:2517981 A G 0.029888 1.1357e-05
8:2518866 G A 1.044117 -1.3554e-05
8:2518971 T C 0.028356 2.6408e-05
8:2520541 A G 0.314303 -7.1682e-07
8:2523554 C T 0.621712 -2.3867e-06
8:2524146 T C 0.079977 2.0026e-05
8:2526440 A G 0.049788 -4.8580e-05
8:2526799 G A 0.486861 -2.5463e-05
8:2530162 T C 0.445233 1.9622e-05
8:2532678 C T 0.074560 -3.1207e-05
8:2532733 C T 0.027109 3.9090e-05
8:2535115 C T 0.130482 5.4215e-06
8:2536700 T G 0.027732 3.4585e-05
8:2537640 A C 0.096012 -1.3310e-06
8:2538991 T C 0.021384 -6.2949e-06
8:2540077 C T 0.066679 -4.1067e-06
8:2540711 T G 0.589854 -2.0368e-05
8:2542267 C T 0.034516 1.9480e-05
8:2543347 C G 0.335859 1.8262e-05
8:2545359 A C 0.048434 -1.1620e-05
8:2546188 G A 0.454766 -1.1352e-05
8:2546665 C T 0.736987 1.5261e-05
8:2549593 A G 0.263905 5.8339e-05
8:2550492 T C 0.331340 2.1018e-05
8:2552519 C A 0.374737 1.6038e-05
8:2561580 C T 0.097297 -1.0666e-06
8:2569653 C A 0.305536 -2.4121e-05
8:2570822 T C 0.393615 1.0529e-05
8:2570998 T C 0.069418 -1.7996e-05
8:2571892 C G 0.097832 -6.0256e-06
8:2572427 G T 0.639532 4.0723e-05
8:2572683 A G 1.246076 1.9387e-05
8:2572792 A G 0.678582 3.2037e-05
8:2572856 G A 1.032040 -1.6496e-05
8:2576875 A G 0.626159 9.8944e-06
8:2577442 G A 0.687349 8.9087e-06
8:2577779 A C 0.048239 1.6226e-05
8:2578258 C T 0.158146 -2.4419e-05
8:2581163 A G 0.073930 -7.5252e-06
8:2581207 C G 0.029540 1.4455e-05
8:2582682 C G 0.075241 2.2995e-05
8:2583198 G A 0.887626 9.7082e-06
8:2584351 G A 1.526278 3.4784e-06
8:2587648 A G 1.348787 -5.7986e-05
8:2594187 G A 0.054611 3.1777e-05
8:2595978 T G 0.114260 7.4573e-06
8:2596263 A G 0.665638 4.1000e-05
8:2596560 G A 0.042394 -3.1900e-05
8:2596932 G C 0.042777 -1.4007e-07
8:2596947 A G 0.022912 -3.0721e-06
8:2598259 G T 0.039706 -1.7160e-06
8:2600491 C T 0.141651 -1.2702e-05
8:2609077 G T 1.111387 1.7823e-05
8:2609834 T C 0.097826 -1.6913e-05
8:2624622 G A 0.024967 2.1701e-06
8:2625218 A G 0.266632 -2.0435e-04
8:2633637 G A 0.161580 9.5406e-06
8:2635152 G T 0.242285 -7.8135e-06
8:2638455 T C 0.208496 1.1325e-05
8:2641036 A G 0.040466 2.0036e-05
8:2643836 T G 0.283903 -9.9818e-06
8:2647815 A G 0.077994 -1.5272e-05
8:2654544 T C 0.111264 -7.6380e-06
8:2659625 A G 0.025415 1.8722e-05
8:2662135 A G 0.186882 4.8428e-06
8:2665300 C T 0.216857 -4.0068e-06
8:2670098 C T 0.168783 -1.8381e-08
8:2671242 C T 0.513357 1.0045e-06
8:2673184 A C 0.061908 -2.5019e-05
8:2675173 G A 0.110744 -4.0702e-05
8:2683218 C T 0.046081 9.4000e-06
8:2685242 A G 0.952247 -2.8633e-06
8:2687006 G A 0.227474 -1.4190e-06
8:2695818 T C 0.210518 1.1070e-05
8:2697443 A G 0.114717 2.2875e-05
8:2699541 C T 0.105807 3.9630e-05
8:2700152 C T 0.027005 8.1206e-06
8:2704274 C T 0.800787 3.0380e-05
8:2704598 C T 0.063524 -2.0152e-05
8:2712511 C A 0.140995 -1.1084e-06
8:2715180 T C 1.155384 1.0792e-05
8:2717642 A G 1.365063 4.1464e-06
8:2723537 A G 0.190855 -1.2833e-05
8:2724457 T A 0.037911 1.4707e-05
8:2726198 A G 0.026674 3.3135e-05
8:2732590 G T 0.172077 -1.5427e-05
8:2734771 C T 0.676109 1.9232e-05
8:2735319 G A 1.832546 -1.4723e-05
8:2737108 T C 0.252928 -1.7748e-05
8:2740502 G T 0.105872 -6.8159e-06
8:2742653 G A 0.049447 -7.3086e-06
8:2743067 A G 0.821570 -1.3614e-05
8:2750413 T C 0.837098 -2.7030e-05
8:2752955 C G 0.268375 3.4177e-06
8:2759876 T C 0.228321 8.7320e-06
8:2760061 G A 0.182091 -1.8257e-05
8:2762625 T G 1.802949 -8.3758e-06
8:2763084 T C 0.109595 4.1977e-06
8:2763888 T C 0.706370 -4.9499e-06
8:2766017 A C 0.699076 6.8925e-06
8:2769564 T C 1.891476 -1.2740e-05
8:2774341 T C 0.801777 -1.2322e-06
8:2774443 A G 1.747079 -2.2914e-05
8:2775637 A T 0.045630 -2.6722e-05
8:2780312 T C 0.530365 -4.5318e-05
8:2780908 G T 0.784695 2.9484e-05
8:2783994 A G 0.166991 -1.6257e-05
8:2786451 C G 0.326072 -1.2166e-06
8:2787054 T C 0.355317 -1.3624e-05
8:2788108 G A 0.716315 -2.6030e-05
8:2789418 G C 0.890726 -1.9337e-05
8:2790637 C T 0.319892 -2.0445e-05
8:2791315 C A 0.608988 -1.3534e-05
8:2792169 A G 0.111316 4.0984e-05
8:2792579 C T 0.761643 4.0222e-06
8:2793081 G A 0.021624 -2.9018e-05
8:2794132 C G 0.035276 8.9857e-06
8:2795835 C T 1.805283 -3.2176e-05
8:2797679 G T 0.127490 -5.8319e-05
8:2797719 C T 0.897886 -1.7445e-05
8:2800096 T C 0.029122 1.6472e-06
8:2802986 C T 1.710933 -4.9083e-05
8:2804313 C G 0.287879 -2.1282e-06
8:2804730 T C 0.849679 -9.0193e-06
8:2806214 T C 0.269261 2.6112e-05
8:2807322 A G 1.626840 -1.0043e-05
8:2807783 A G 0.251477 1.9061e-05
8:2808265 A G 1.567367 -3.4070e-05
8:2808860 G T 0.944022 3.6039e-05
8:2812271 A C 1.575154 -1.1552e-05
8:2820043 T G 0.056909 3.5315e-05
8:2820682 A C 0.315809 4.1677e-05
8:2820745 C G 0.662064 1.1216e-04
8:2821756 T C 1.943542 -2.1234e-06
8:2824257 T C 0.020520 1.0409e-06
8:2827463 G A 0.565968 1.4598e-04
8:2827474 A G 0.201754 1.1088e-05
8:2828760 T C 0.066922 -4.2246e-05
8:2830384 A G 0.176050 1.0384e-05
8:2831968 T C 0.023659 1.1848e-05
8:2832139 G C 1.648097 -2.0179e-05
8:2832385 G C 1.648165 -2.6209e-05
8:2832449 T C 0.232421 4.1624e-05
8:2834436 G A 0.405290 1.1303e-04
8:2847749 G C 0.079260 6.9540e-06
8:2853286 A G 0.152749 2.6809e-05
8:2856124 A G 0.045575 1.7248e-05
8:2865938 T C 0.455944 -3.7550e-05
8:2867928 A G 0.086170 1.2839e-05
8:2869467 G A 0.154378 1.6629e-05
8:2869683 A G 0.042946 1.6600e-05
8:2876834 A C 0.082924 1.9511e-05
8:2877135 C T 0.026866 1.7424e-05
8:2877197 A G 0.038732 -3.1974e-06
8:2878632 C T 0.308542 -3.0652e-05
8:2891452 G C 1.163233 -9.1226e-05
8:2899484 A G 0.040972 -1.3620e-05
8:2901470 T C 0.519952 5.2477e-05
8:2902570 T C 0.180338 -1.0202e-05
8:2903802 C T 1.468243 9.7363e-05
8:2905736 T C 0.639671 -5.4610e-06
8:2906120 T C 0.040294 1.9929e-05
8:2909351 T C 1.141505 -7.4016e-05
8:2909992 A G 1.561112 -3.1407e-05
8:2910075 T C 0.045085 8.7150e-06
8:2918034 A C 0.195029 1.6913e-05
8:2920263 C G 0.100854 -5.8710e-05
8:2920531 A G 0.203335 9.7003e-06
8:2923179 C T 1.961910 -2.3448e-05
8:2924429 G A 1.673587 -6.1327e-05
8:2924890 G A 0.371134 -1.6160e-05
8:2925957 G T 0.138957 -1.0030e-05
8:2929820 C G 1.192666 -2.7426e-05
8:2932555 C T 0.120040 1.5460e-05
8:2935352 A G 0.436012 2.6113e-05
8:2936213 G A 0.110540 -3.0846e-05
8:2946196 T C 1.208622 -1.1459e-05
8:2946789 A G 0.437859 8.1778e-06
8:2947314 C T 0.373293 -5.2705e-06
8:2948219 C G 0.154930 -1.6281e-05
8:2949272 C T 0.066643 -1.9271e-05
8:2952985 A G 0.265872 -3.3365e-05
8:2954915 C T 1.897104 -1.7699e-06
8:2957876 T G 0.041368 -5.4467e-05
8:2958019 C T 1.542283 -1.6946e-05
8:2964206 C T 0.360118 2.4670e-06
8:2964705 T C 0.221050 5.1776e-06
8:2965064 G A 0.039112 4.9994e-06
8:2967906 A G 0.578364 1.0837e-05
8:2970013 A G 1.905868 -4.4424e-06
8:2971031 C G 1.673132 -5.5564e-05
8:2971096 G C 0.066169 3.3732e-05
8:2975126 C T 0.430607 2.7205e-06
8:2975249 G T 0.220570 -1.5224e-05
8:2975415 T C 0.049791 -2.5645e-05
8:2977254 G A 0.182675 -1.6159e-06
8:2980976 G A 0.334742 8.7790e-06
8:2987636 C T 0.118505 -2.0489e-05
8:2988191 C T 0.135111 1.1864e-06
8:2994124 G C 1.383975 1.0170e-06
8:2996012 T G 1.023149 -2.6895e-07
8:3001074 G A 0.149704 -5.5009e-05
8:3001784 A C 0.038788 2.3407e-05
8:3001896 G T 0.452166 -2.5414e-05
8:3003625 C T 0.987562 2.2921e-05
8:3004551 C T 0.107161 5.9592e-06
8:3005937 C T 0.194548 -4.8080e-06
8:3008273 A C 0.051102 2.1459e-05
8:3010249 G C 0.033474 6.7078e-05
8:3011367 T C 0.020838 1.3759e-05
8:3012585 C T 0.201358 2.5690e-05
8:3014142 C A 0.146004 1.7984e-05
8:3018383 T C 1.632803 -2.8631e-05
8:3019322 A G 0.382874 3.3399e-05
8:3021591 G T 0.139220 -2.1619e-05
8:3022704 C T 0.336134 6.4479e-05
8:3025657 C T 0.249312 2.6421e-05
8:3029255 G A 0.496826 -1.5527e-04
8:3029595 T C 0.233174 1.3726e-05
8:3030335 C T 0.649201 -1.2625e-05
8:3030793 A G 1.149207 -6.7249e-06
8:3032815 C T 0.369982 2.2117e-06
8:3032861 A C 0.152745 1.8174e-05
8:3033456 G T 0.077293 -4.9713e-05
8:3033462 C A 0.379427 5.0207e-05
8:3033528 T G 0.343486 -4.5214e-05
8:3034596 G A 0.457269 -5.3679e-05
8:3035095 G T 0.377876 -2.1294e-05
8:3035278 G A 0.108777 3.8917e-05
8:3035669 T C 0.204805 3.4205e-06
8:3035992 A C 0.145124 -1.4865e-05
8:3037787 C T 1.915118 7.4730e-06
8:3038763 C G 0.398938 3.7540e-05
8:3041886 G A 0.279089 5.7573e-05
8:3047166 T C 0.340601 -1.6475e-05
8:3048003 C T 0.438962 -9.4775e-06
8:3050110 G A 0.146299 -3.4410e-06
8:3052326 C T 1.552167 -2.3425e-05
8:3060512 A C 1.136815 -1.0658e-05
8:3060800 T C 0.149973 -8.1503e-06
8:3064489 A G 1.561431 2.6526e-06
8:3065152 T C 0.083684 -4.1265e-06
8:3067215 T G 0.020952 -1.2433e-05
8:3068952 T C 0.503931 -8.1039e-06
8:3070908 G A 0.709281 -5.8573e-06
8:3072107 C G 0.274139 -1.7213e-05
8:3074912 C T 1.140239 -8.0474e-07
8:3075074 G A 0.660058 -3.5040e-05
8:3075771 G A 0.109384 -1.3159e-05
8:3076959 C T 0.278515 -2.0996e-05
8:3079144 T C 0.265135 2.8725e-05
8:3080407 A G 0.056325 -6.3287e-06
8:3081470 T G 0.049239 6.8268e-05
8:3083234 C T 0.413992 -1.8243e-05
8:3083421 T C 0.590403 8.1057e-06
8:3084216 A G 0.120670 1.9803e-05
8:3088680 C T 0.159945 -3.1515e-05
8:3089581 A C 0.809532 7.0128e-07
8:3091465 T C 0.035035 -4.3783e-06
8:3092572 T C 1.344106 3.4276e-05
8:3092889 G A 0.185178 9.1650e-06
8:3093141 A G 0.052491 -8.6628e-06
8:3093409 A G 0.323252 1.0949e-05
8:3093985 T C 0.533253 1.5344e-05
8:3094175 A G 0.209054 -4.3258e-07
8:3094341 T G 0.109699 2.2688e-05
8:3101447 C T 1.157202 1.8467e-05
8:3101997 G T 0.043640 -4.6533e-06
8:3103147 C A 1.871592 1.2460e-05
8:3103788 G A 0.066478 -3.1727e-05
8:3104536 C G 0.185885 1.5495e-06
8:3104594 C T 0.535237 7.2081e-06
8:3106629 C A 0.728886 4.0102e-05
8:3114952 T C 0.255745 -8.9600e-07
8:3117115 C T 1.688219 8.1254e-05
8:3117292 A G 1.688329 7.0626e-05
8:3117634 G A 0.031085 -2.2235e-05
8:3119871 A G 0.105334 2.3972e-05
8:3120032 A G 0.037467 9.8793e-08
8:3123184 G T 0.055861 -1.2912e-06
8:3125498 A G 0.456441 -1.4834e-05
8:3126569 A G 0.182873 -1.4184e-06
8:3126671 G A 0.699479 5.1085e-05
8:3128148 C T 0.449170 -1.0844e-05
8:3128281 A G 0.027135 1.8679e-06
8:3135911 G A 0.068295 4.2393e-06
8:3136705 G C 0.126753 -2.3358e-06
8:3136800 T G 0.059684 5.9952e-07
8:3137274 C T 1.160175 -8.3621e-05
8:3138508 A G 1.610585 1.4432e-05
8:3139251 G T 0.103003 6.4220e-06
8:3140821 A C 1.353714 -3.6884e-06
8:3141263 G A 0.085943 -1.1934e-05
8:3142158 G C 0.068980 -7.1507e-06
8:3142637 G C 1.111147 -3.4269e-05
8:3142724 T C 0.197794 -5.1756e-06
8:3143310 G A 0.052255 -1.6118e-06
8:3153093 A G 1.888736 1.3241e-05
8:3153582 G A 1.271166 3.5634e-05
8:3153664 G T 0.057789 -7.3872e-06
8:3154062 A C 0.222196 8.3809e-06
8:3154929 C T 0.232661 -1.1418e-05
8:3155948 C T 0.240032 -2.2160e-05
8:3159336 C G 0.051648 -1.3505e-05
8:3159709 A G 1.892112 2.2617e-05
8:3161036 T G 0.059071 -9.4846e-06
8:3165129 C T 0.058097 2.9732e-06
8:3165356 T C 0.036477 -2.2515e-05
8:3167482 G C 0.101432 -2.8519e-05
8:3167898 G A 0.328315 -2.5985e-05
8:3173839 G A 0.153024 -1.1259e-05
8:3178431 C A 0.526369 4.3603e-05
8:3178593 G A 0.199190 -3.3084e-06
8:3178721 C T 1.881040 2.7298e-05
8:3182369 A G 0.190491 -2.8912e-05
8:3182847 T C 0.079562 -3.6669e-06
8:3184397 C T 0.615613 1.7514e-05
8:3187561 A G 0.064796 3.6941e-06
8:3187749 C T 0.216143 -1.6223e-05
8:3189564 C T 0.047603 -4.4704e-06
8:3193397 A G 0.048350 7.5114e-06
8:3193785 A G 0.072431 6.3330e-06
8:3194775 G T 0.045575 -2.1814e-05
8:3196910 A G 0.111614 -2.2568e-05
8:3197155 C T 0.358764 -3.0812e-06
8:3198190 G T 0.057224 1.8233e-05
8:3198374 T C 1.463566 1.6374e-05
8:3201448 A G 0.054527 7.5855e-06
8:3205885 C G 1.945012 -9.1779e-06
8:3206960 C G 0.054695 -4.0349e-05
8:3210699 T C 0.241463 -4.1969e-06
8:3213453 T C 1.371881 2.2978e-05
8:3214344 G T 0.228847 1.1387e-05
8:3215914 A G 0.422256 6.9152e-05
8:3220249 A C 0.423175 -1.5101e-05
8:3221604 C T 0.125870 -2.8645e-05
8:3222003 T G 0.323060 1.1965e-05
8:3222977 G T 0.061596 3.2397e-06
8:3223420 G C 0.038791 -1.1359e-05
8:3224561 C T 0.487033 -1.0538e-05
8:3227107 A G 0.445876 -2.7903e-06
8:3227598 G A 0.131131 1.8527e-05
8:3228967 T C 0.189387 2.2064e-06
8:3235507 C G 0.046980 1.7862e-05
8:3241165 T C 0.965406 9.2180e-05
8:3248082 G T 0.182811 -5.0012e-07
8:3250560 T G 0.376341 7.4891e-06
8:3250642 G T 0.038405 2.0886e-06
8:3253768 T C 0.824514 8.4928e-05
8:3259162 C A 0.093869 5.8325e-05
8:3259271 A G 1.059606 7.8902e-05
8:3265590 T C 1.324190 3.1156e-05
8:3270667 C T 0.116872 -9.4381e-08
8:3275113 T C 1.861630 3.1942e-05
8:3277510 T C 0.241843 -7.2968e-05
8:3283792 A G 0.020712 -1.6738e-05
8:3286661 C T 0.444603 3.2643e-05
8:3291099 C T 0.219606 -8.4526e-06
8:3292319 C A 0.097540 3.9994e-06
8:3295867 A T 0.076864 -7.8512e-06
8:3301452 T C 0.064391 -1.6838e-05
8:3307484 C T 1.420714 1.3735e-05
8:3307588 A G 0.036908 -3.1131e-05
8:3316915 A C 1.264386 3.6747e-05
8:3317409 C G 0.024084 3.5284e-06
8:3317642 C G 0.044156 1.6577e-05
8:3317872 C T 0.042095 3.8911e-06
8:3318173 A G 0.068854 -2.4132e-05
8:3326783 G C 1.408357 2.1205e-05
8:3328073 C T 0.171341 1.4304e-05
8:3329880 G A 0.174158 4.5180e-06
8:3330663 T C 0.052326 4.2527e-05
8:3334657 A G 1.283464 5.5125e-06
8:3339139 C T 1.073849 2.3617e-05
8:3346096 G A 0.236017 -1.5340e-05
8:3346928 A G 0.550346 -4.8449e-06
8:3347841 G A 0.758118 4.4133e-05
8:3348542 A G 0.135659 -2.1125e-05
8:3349967 G C 0.046837 -3.9639e-06
8:3350062 C A 0.159935 -1.7336e-05
8:3351183 G A 0.026830 -1.6122e-06
8:3356498 G A 0.183821 -1.7539e-05
8:3356870 C T 0.246284 -5.0056e-06
8:3357742 G C 0.036006 -3.1302e-05
8:3360340 C T 0.023198 6.3348e-06
8:3360722 G A 0.091542 -2.3303e-06
8:3360778 T C 1.298155 1.3217e-04
8:3361070 A C 1.286561 1.6959e-04
8:3361293 G C 1.601030 1.1875e-05
8:3361471 G A 0.333236 -1.7361e-05
8:3362851 A G 1.373468 -8.7484e-06
8:3363460 T C 0.127853 -5.5047e-06
8:3364038 T G 0.057120 -1.6369e-05
8:3366303 T C 0.992827 2.9091e-05
8:3367210 G A 0.166138 1.4810e-05
8:3369482 A G 0.767859 6.9232e-05
8:3371497 T G 0.106346 -1.2468e-05
8:3374482 T C 0.128759 -1.1900e-05
8:3377880 C T 0.021095 -3.8342e-05
8:3378522 C T 0.054011 2.5943e-05
8:3378596 G A 0.262831 -2.3407e-05
8:3378838 C T 0.037918 -3.9919e-05
8:3379562 T C 0.043118 -2.1888e-05
8:3380897 C T 0.255109 -1.9623e-05
8:3382982 C T 0.332882 -1.1582e-05
8:3384436 A C 0.258838 2.0244e-05
8:3385757 A G 1.460700 -5.2239e-05
8:3389173 C T 0.184574 -3.1633e-05
8:3389347 C T 1.113825 -4.0203e-05
8:3389558 A G 0.078494 -2.6902e-06
8:3390038 C T 0.100413 -5.4650e-06
8:3391361 T C 0.382102 2.1813e-05
8:3392001 C T 0.096875 -1.4944e-05
8:3393402 T G 0.320480 8.0291e-06
8:3395293 G A 0.038651 1.1030e-05
8:3397408 A G 0.055182 -1.9934e-05
8:3399578 G T 0.105817 1.5037e-05
8:3400022 G A 0.084528 -6.4208e-07
8:3400351 T C 0.027038 -3.1750e-05
8:3401156 G A 0.786210 -2.3059e-05
8:3407734 C T 0.878408 -4.3356e-05
8:3411135 A C 1.074612 -3.7994e-05
8:3411593 C T 0.025918 4.6723e-05
8:3412784 G A 1.241230 -6.0923e-05
8:3413763 T C 0.192653 -6.7006e-05
8:3414155 T G 1.112341 -8.2521e-05
8:3414867 A G 0.549752 -6.6189e-05
8:3416818 C T 0.824923 -8.0046e-05
8:3416901 C T 0.153141 -1.1073e-05
8:3417009 A G 0.421853 -7.2580e-06
8:3417189 G C 1.474384 -1.8506e-05
8:3417492 C A 0.020134 -1.7824e-05
8:3418366 A G 0.065485 -6.1598e-06
8:3419523 C T 1.716562 7.3983e-06
8:3420503 G A 0.685466 -5.4421e-06
8:3422401 G A 0.452738 2.0790e-05
8:3423493 A C 0.437128 3.4480e-05
8:3425381 C T 1.770660 -1.5666e-05
8:3426823 T G 0.026515 -7.3340e-06
8:3432105 T C 0.566354 -2.3054e-05
8:3432298 C G 0.030608 -3.2352e-05
8:3435147 C T 0.890720 -7.6899e-06
8:3443108 C T 0.272838 1.2003e-05
8:3444877 C T 0.080879 2.6500e-05
8:3446311 C G 0.035198 -1.7713e-05
8:3449082 C T 0.094041 -4.6908e-05
8:3449448 A C 1.744515 -2.7069e-05
8:3450622 T C 0.123358 -1.2236e-05
8:3451913 C T 0.142157 -8.0649e-06
8:3453751 T C 0.109430 -9.3518e-06
8:3457342 C T 0.077582 2.0491e-06
8:3459891 G A 0.211774 -2.0094e-05
8:3460162 G A 0.540394 5.3464e-06
8:3460380 G A 0.046039 -1.8889e-05
8:3462864 G A 1.614526 1.0152e-05
8:3467028 G A 0.289038 1.0876e-05
8:3467036 A G 1.602334 1.9806e-05
8:3472763 A C 1.353425 -1.4459e-05
8:3472929 A C 0.139019 -2.8385e-06
8:3476493 A G 0.079555 1.3698e-05
8:3476648 C T 1.089069 -2.6330e-05
8:3479043 G T 0.240762 3.6737e-05
8:3479856 G T 0.847417 2.0201e-05
8:3480848 A G 1.381758 -1.6063e-05
8:3484823 A G 0.176125 1.6563e-05
8:3487133 G A 1.294672 2.1576e-05
8:3487882 A G 0.090763 -1.7476e-05
8:3488044 A G 0.087764 3.0657e-05
8:3488302 A G 0.235511 1.9692e-05
8:3488490 A T 0.052268 -3.0345e-05
8:3488764 T C 1.105424 4.0106e-05
8:3489002 A G 0.054971 -3.6621e-05
8:3489463 C T 0.252223 9.4777e-06
8:3495938 C T 0.067666 -2.0400e-05
8:3497058 T G 0.860517 2.8356e-05
8:3499040 A C 0.085693 -1.5721e-05
8:3500124 A G 0.070649 5.2146e-05
8:3502796 A G 0.150834 2.0740e-05
8:3502917 T G 1.652989 3.1800e-05
8:3503182 C T 0.323778 4.1428e-06
8:3503814 C T 0.028300 -2.8831e-05
8:3504117 A G 0.159584 9.3648e-06
8:3504433 C G 0.779073 2.9686e-05
8:3505575 C T 0.187963 2.3474e-05
8:3506006 C G 0.924853 -1.3544e-05
8:3506189 C T 0.563521 5.7104e-06
8:3506728 G A 0.107245 -2.7889e-05
8:3508165 C G 0.143790 -6.2229e-06
8:3510361 T C 0.483411 -4.8157e-05
8:3511692 T G 0.303491 1.4000e-05
8:3512299 T C 1.852704 1.9051e-05
8:3515718 T G 0.081055 -2.2320e-05
8:3517516 A G 1.877389 2.4593e-05
8:3517727 A G 0.843363 5.7057e-05
8:3518616 T C 0.267310 4.8563e-06
8:3518993 T C 0.575709 2.0109e-06
8:3519595 C T 0.028102 -1.3525e-05
8:3520820 A G 0.711644 2.4513e-05
8:3524016 C G 0.028313 -2.5325e-05
8:3526097 A G 0.104931 -5.4722e-05
8:3526761 G C 0.411249 7.6088e-05
8:3529403 A G 0.153515 -4.6525e-05
8:3530797 G T 0.410035 1.0271e-04
8:3531749 G T 0.060411 1.9859e-05
8:3532450 T G 0.807772 7.5347e-06
8:3532882 T G 0.082197 5.4014e-06
8:3533558 C A 0.737396 9.9862e-06
8:3540889 T C 0.046539 -5.2636e-07
8:3541478 T C 0.382952 2.0342e-04
8:3542064 A G 0.032822 -2.6139e-05
8:3546520 G A 0.142131 -1.1012e-05
8:3546866 G T 0.239110 -3.3696e-05
8:3547954 A G 0.727101 5.1693e-05
8:3551805 T C 0.023980 2.1609e-06
8:3553014 C T 0.037609 -1.3097e-05
8:3553148 T C 0.049298 -1.4856e-05
8:3555013 C T 0.070785 -2.3130e-05
8:3555657 T G 0.319207 -1.4670e-05
8:3558444 G A 1.875179 1.2278e-05
8:3562253 T G 0.245767 3.6285e-05
8:3562897 A C 0.031504 -4.7719e-05
8:3564214 A G 0.054202 2.8034e-06
8:3565196 T C 0.035409 2.5196e-05
8:3566161 G T 1.873257 2.0447e-05
8:3570845 C T 0.110121 4.4218e-05
8:3572809 C T 1.741366 2.1145e-05
8:3573467 C T 1.869764 1.0318e-05
8:3573570 A G 1.063777 2.3253e-05
8:3575452 T G 0.232067 -7.4391e-06
8:3577740 T G 1.076907 -1.9316e-05
8:3579316 C T 0.037931 2.4868e-05
8:3580029 C G 1.745073 -2.5736e-06
8:3580144 G T 0.351916 -1.3307e-05
8:3581084 G A 1.577897 3.6365e-06
8:3582840 C T 0.422769 -1.0101e-06
8:3584252 G A 0.051453 -1.7614e-06
8:3584800 T C 0.088880 -9.8197e-06
8:3585450 A G 0.199609 3.6323e-05
8:3586061 T G 1.366704 -1.1168e-05
8:3586120 C A 1.814754 -1.2711e-05
8:3586208 C T 0.075362 4.1252e-05
8:3587622 T C 1.972842 -3.4937e-06
8:3588605 C T 0.484332 -2.5695e-05
8:3589016 C T 0.120190 2.1475e-05
8:3589415 A G 0.094778 3.5993e-05
8:3590543 A G 0.180896 -3.1918e-05
8:3592380 A G 1.445340 7.9619e-06
8:3592750 T G 0.624244 -3.0533e-05
8:3595125 G A 0.103574 5.0597e-05
8:3596364 C G 0.050193 4.3913e-07
8:3602244 G A 0.021776 7.3290e-07
8:3607215 G T 0.248361 -2.2064e-05
8:3608668 T G 0.088296 8.7408e-06
8:3611021 G T 1.841114 1.3626e-05
8:3612862 C T 0.319347 2.0096e-05
8:3613476 G T 0.500036 -3.0340e-05
8:3614849 C T 0.044562 8.1411e-07
8:3617101 G A 0.064355 -1.3070e-05
8:3618117 G A 0.080169 5.3256e-05
8:3620466 G C 0.034373 -5.1811e-07
8:3621819 T C 0.145144 7.4073e-05
8:3625159 A G 0.751947 1.0391e-05
8:3627206 A T 0.044624 -2.3498e-05
8:3628434 C T 0.313514 2.9458e-05
8:3628459 A G 0.492324 -4.3672e-05
8:3629299 G A 0.133283 -6.0623e-05
8:3632042 A C 0.831396 -3.5526e-06
8:3632851 G T 1.978642 2.0649e-05
8:3636567 G A 0.429189 -1.5398e-05
8:3637563 C T 0.102922 5.6901e-05
8:3642691 T C 0.097281 1.7406e-06
8:3643046 A G 0.622520 1.7759e-05
8:3643487 C T 0.319844 -7.6444e-06
8:3643643 C G 0.357690 -2.5013e-05
8:3643728 C G 0.642196 -7.4762e-06
8:3643872 T G 0.195652 -2.1100e-05
8:3645747 T G 0.162726 1.1559e-05
8:3646143 A T 0.093207 1.0299e-05
8:3646688 T C 0.033692 3.5510e-05
8:3650211 C T 0.033994 -4.7584e-06
8:3650583 T C 0.631219 1.0663e-05
8:3654985 T G 0.038703 -1.1715e-05
8:3655967 G T 0.063823 -1.0095e-05
8:3657036 C T 1.580058 -1.9435e-05
8:3657643 C T 0.173597 -2.3096e-05
8:3661381 T C 0.061353 -1.2901e-05
8:3662689 A G 0.037973 1.6406e-06
8:3663303 C G 0.030235 3.6265e-05
8:3665476 G C 0.026772 3.5257e-06
8:3666456 T G 0.036081 2.4342e-06
8:3667733 G T 0.044646 -2.4992e-06
8:3673319 A G 0.733846 1.7136e-05
8:3673975 A G 0.129385 2.5137e-05
8:3675518 A C 0.888253 -4.3168e-05
8:3677594 A G 0.232365 5.3717e-06
8:3680947 T C 0.123468 -2.0938e-05
8:3680978 C G 0.075001 -2.9625e-06
8:3682681 G C 0.496900 -2.9694e-05
8:3686944 G A 0.644238 1.8774e-05
8:3687812 T G 1.411632 -1.1520e-05
8:3688608 C T 0.268027 -6.8071e-05
8:3690195 G T 0.074109 2.8750e-05
8:3690257 A G 0.092259 -2.5514e-05
8:3694624 C G 0.166676 -8.6549e-06
8:3695053 G A 0.117239 3.0996e-05
8:3695346 C T 0.669585 -5.1503e-05
8:3698639 T C 0.801157 -4.5454e-05
8:3699562 T C 0.238263 -2.8361e-05
8:3703691 G C 0.692231 -6.1806e-05
8:3704167 T C 0.159328 5.1109e-06
8:3704713 C T 0.556315 9.0356e-07
8:3705065 C A 0.082590 -3.0440e-07
8:3705161 A G 0.265106 -3.2828e-05
8:3706410 C T 0.658809 -7.0579e-06
8:3709307 G T 0.278456 1.2809e-05
8:3711034 C A 0.345534 -7.7739e-06
8:3713398 C T 0.212183 2.5122e-05
8:3716440 C G 0.091831 1.8101e-05
8:3718892 C T 0.688102 3.0190e-06
8:3723457 T C 0.109417 -1.4803e-05
8:3725546 A C 0.031319 -2.9765e-05
8:3725800 G C 0.058649 -5.3194e-06
8:3728020 C T 0.480583 -1.8776e-05
8:3729183 G A 0.028722 2.7566e-05
8:3730212 A G 0.077780 8.9758e-06
8:3731292 G T 0.182169 2.6066e-05
8:3733079 T C 0.055630 -1.9790e-06
8:3734898 T C 0.067344 1.2589e-05
8:3737185 T C 0.032260 -1.7179e-05
8:3737590 A G 0.356401 -2.6522e-05
8:3740557 A G 0.396487 -1.7578e-05
8:3742285 C T 1.843240 3.0757e-05
8:3743232 C A 0.033955 -5.7645e-06
8:3752626 G A 1.393391 2.0869e-05
8:3753402 T C 0.073352 5.0526e-06
8:3754953 C T 0.066770 -4.6164e-06
8:3756644 A G 1.230321 9.9014e-06
8:3761018 A G 0.022425 -1.5739e-05
8:3763463 T C 1.299074 -1.0042e-05
8:3764128 C T 0.072242 -1.2125e-06
8:3766302 A G 0.124916 -3.9463e-07
8:3766855 C T 0.102669 1.8904e-05
8:3769621 G A 0.027343 8.4759e-06
8:3769902 C T 0.440345 9.7885e-06
8:3771068 T A 0.033945 2.7024e-05
8:3771972 T C 0.215010 1.6086e-08
8:3773291 T C 0.036438 1.7374e-06
8:3773748 A C 0.041323 -2.0090e-05
8:3775688 C G 0.044724 -2.6500e-05
8:3775861 C A 0.156478 -3.4812e-05
8:3779372 G A 0.921169 -5.7198e-05
8:3781902 C T 0.023350 -6.1544e-06
8:3782058 C G 0.166657 1.9775e-05
8:3783017 C T 0.034545 -1.2334e-05
8:3792843 C T 0.243206 -9.1787e-05
8:3794282 C A 0.623118 -1.4041e-05
8:3794637 T C 1.577994 5.4613e-06
8:3797879 A G 0.424057 2.7627e-05
8:3800098 C G 0.069334 6.9747e-06
8:3801441 G A 1.792248 1.9043e-05
8:3801966 T C 0.143605 -5.6991e-06
8:3803786 C G 0.690033 3.0597e-05
8:3804085 G A 0.131466 2.2535e-06
8:3804179 C T 0.243129 3.5079e-05
8:3805936 G A 0.059259 3.2638e-05
8:3807071 C T 0.046441 2.2246e-05
8:3807667 T C 1.473238 4.9451e-05
8:3807826 A G 0.657932 8.1006e-06
8:3811284 G A 0.456448 -3.2601e-06
8:3811369 C T 0.030764 -1.5577e-05
8:3811706 A G 0.257930 6.1805e-07
8:3813731 C T 0.240938 2.6851e-05
8:3814015 A T 0.056623 -1.0019e-05
8:3816221 T C 0.948777 -1.0029e-04
8:3822735 T G 0.031238 -6.6024e-06
8:3828077 A G 0.272383 -8.9887e-06
8:3828138 T C 0.932548 -3.9429e-05
8:3829247 A G 1.267862 -6.4738e-05
8:3833181 T C 0.210076 7.0271e-06
8:3833922 G T 0.098349 6.7769e-06
8:3834770 C A 0.151788 1.0360e-05
8:3837557 C T 0.441390 -6.5008e-05
8:3837827 C G 0.138856 -1.3265e-05
8:3838152 A G 0.041420 3.6395e-06
8:3840643 A C 0.061755 2.3031e-05
8:3842442 G A 0.586683 9.1706e-06
8:3844632 C A 0.448226 -6.3874e-05
8:3849070 A G 0.876422 3.1864e-05
8:3850956 G C 0.071687 -1.2781e-05
8:3851285 A G 0.032377 -1.0908e-05
8:3852089 A G 1.568763 4.6493e-06
8:3853066 A G 0.151781 6.6690e-06
8:3855986 C T 0.037080 7.5056e-06
8:3859012 A G 0.242184 -3.6466e-05
8:3863258 C G 0.779764 9.0059e-05
8:3864820 C G 1.860436 9.7294e-06
8:3868193 A G 0.029268 -1.3164e-05
8:3868316 G A 0.221515 -3.6718e-07
8:3868458 A G 0.759306 7.0885e-05
8:3870939 C G 0.351880 -3.9539e-05
8:3871079 A G 1.148789 1.7981e-05
8:3871099 C T 0.020913 3.6214e-05
8:3875919 C T 0.116012 -6.6894e-06
8:3876430 C T 0.249377 -8.2695e-06
8:3876659 C G 0.068013 2.5589e-05
8:3878197 C G 0.071989 -1.9809e-05
8:3879079 A G 0.035178 7.4729e-06
8:3880999 G A 0.228646 -1.8576e-07
8:3883525 A G 0.194857 -2.1687e-06
8:3885296 T C 1.720122 1.3234e-05
8:3886579 T C 0.076598 4.7377e-06
8:3887555 A G 0.033036 4.5080e-05
8:3890039 C T 0.340004 -1.3405e-06
8:3892598 G A 0.319808 3.1203e-05
8:3895316 A C 0.518508 -8.4528e-06
8:3903105 A G 1.242421 3.1554e-05
8:3904192 G T 0.480499 -3.7785e-05
8:3904346 A G 0.040660 5.0726e-05
8:3904717 C T 0.224121 -4.0087e-06
8:3904818 A G 0.030017 -1.9447e-05
8:3905544 G T 0.105509 2.8092e-05
8:3905568 C G 0.326423 -8.2695e-06
8:3911003 A G 1.714354 1.5785e-05
8:3912457 G A 1.713497 1.1316e-05
8:3912624 A C 0.067344 3.0350e-05
8:3919882 C G 0.498225 1.2265e-05
8:3920395 A G 0.386760 -6.3707e-06
8:3921858 G T 0.092623 -7.1296e-06
8:3921924 A G 0.989763 -1.3486e-05
8:3922801 A C 0.063761 -1.1970e-05
8:3923265 C A 0.070555 1.7114e-06
8:3923775 T C 1.680643 -4.5061e-05
8:3924022 C T 0.701416 -5.4689e-06
8:3925283 G A 1.297230 -1.6908e-05
8:3925805 T C 1.489117 4.4035e-05
8:3925905 T G 0.857667 -1.7523e-05
8:3926756 C A 0.234251 1.8576e-05
8:3926971 G A 0.270273 -6.1091e-06
8:3927244 T C 0.039875 -1.0335e-05
8:3927295 T C 1.553884 -1.0080e-06
8:3928625 G A 0.267790 3.5496e-05
8:3929920 A G 0.833398 2.1683e-05
8:3930887 A G 0.037405 -9.1444e-06
8:3931094 G A 0.198281 1.8002e-05
8:3936081 T C 0.122011 1.5034e-05
8:3936787 C T 0.060259 1.4679e-05
8:3937264 A G 1.543147 -5.5916e-06
8:3938066 C G 0.057737 1.5569e-05
8:3938581 C G 0.030219 1.2639e-05
8:3941991 G A 0.023091 1.5621e-05
8:3942847 A G 0.181195 7.8178e-06
8:3944082 C G 0.231551 -6.5036e-05
8:3945068 C T 0.035951 -4.0407e-07
8:3945135 T C 0.057669 2.3122e-05
8:3946027 C T 0.028271 1.7463e-05
8:3946554 T G 0.076089 1.7132e-05
8:3947046 G A 0.434658 -2.2832e-05
8:3949267 C T 0.065423 7.7950e-06
8:3952326 C T 0.391859 5.8165e-06
8:3957690 A G 0.086933 -5.3239e-06
8:3958058 C T 0.053222 -1.5752e-05
8:3960047 A G 0.079941 -2.8568e-05
8:3961693 A C 0.245277 -7.5485e-06
8:3964918 C T 0.085625 -1.3166e-05
8:3965077 G A 0.152086 -2.3135e-05
8:3965436 C A 0.492895 -1.9606e-05
8:3971982 T C 0.121751 9.1292e-07
8:3974490 A G 0.369946 -1.6273e-05
8:3977013 C T 0.443519 -4.9222e-05
8:3979260 T G 1.898315 1.3459e-05
8:3980781 A G 0.348891 2.5586e-05
8:3980841 G A 0.169818 1.1613e-05
8:3981569 G A 0.021539 6.0815e-07
8:3981876 A G 0.261948 9.1551e-06
8:3982105 T C 0.030235 -4.5448e-06
8:3983820 G C 0.021163 -1.5222e-05
8:3988689 A G 0.349248 -4.8903e-05
8:3991083 T G 1.088549 -1.3855e-05
8:3992628 C T 0.565832 1.5559e-05
8:3999374 T C 0.765093 2.6081e-05
8:4003561 C A 0.471382 -6.0567e-06
8:4005021 C T 0.684710 -1.6812e-05
8:4005072 C T 0.270595 -8.5367e-06
8:4005323 G C 0.032124 2.6394e-05
8:4008466 A G 0.113844 3.7635e-06
8:4011404 C A 0.439482 -1.6802e-05
8:4011530 A C 0.052579 1.9066e-05
8:4011688 G T 0.091149 -1.2095e-05
8:4014075 G A 0.168965 -3.1892e-05
8:4014109 G T 0.068341 1.0851e-05
8:4015378 A G 0.072564 -6.8030e-06
8:4015511 C G 0.223550 -2.2390e-05
8:4015540 A C 0.097858 1.5745e-05
8:4022182 C T 0.748082 -2.5700e-05
8:4022625 G A 0.064744 4.7524e-05
8:4023322 A G 0.057617 -5.8422e-06
8:4023538 G A 0.054481 1.8160e-05
8:4024632 T C 0.054510 -3.5126e-06
8:4027504 T C 0.090799 -4.6301e-05
8:4028079 A G 0.035539 -1.5466e-05
8:4029700 C T 0.845830 3.1872e-05
8:4029766 T C 1.828189 -7.5111e-06
8:4029796 T G 0.128249 -5.7105e-05
8:4030615 A G 0.423674 -1.9495e-05
8:4032837 C T 0.209031 2.3047e-05
8:4034110 A G 0.497530 -8.9806e-06
8:4038486 T C 0.147698 -4.1614e-06
8:4042842 C A 0.092805 -2.7985e-06
8:4043128 C T 0.109689 -2.4633e-05
8:4043515 C T 0.319704 -1.7141e-05
8:4045910 T C 1.411454 3.7229e-05
8:4046539 T C 1.720573 1.6204e-05
8:4049374 G A 0.280258 -1.3632e-05
8:4050710 A G 1.019660 -3.1472e-06
8:4051497 C A 0.587689 -4.4113e-06
8:4052093 A G 1.321710 -1.9656e-05
8:4053304 G A 0.144050 -2.2074e-05
8:4054043 G C 0.071765 9.5681e-06
8:4055097 C T 0.027749 3.0148e-05
8:4056195 T G 0.042984 3.2721e-06
8:4056592 C G 0.303316 1.3618e-05
8:4057074 T C 0.123754 -1.8526e-06
8:4059441 A G 0.034549 1.6249e-05
8:4059676 A G 1.672373 1.9143e-05
8:4061704 G T 0.032523 5.9699e-07
8:4063650 A G 0.304082 6.2749e-05
8:4065780 A G 0.987221 -2.0553e-05
8:4067830 T C 0.150480 -3.3671e-05
8:4070415 T G 0.356752 5.0058e-05
8:4070495 T C 1.701699 1.1485e-05
8:4070767 G C 0.237848 1.7584e-05
8:4070860 C G 1.794552 1.8252e-05
8:4071351 G C 0.714497 -1.8732e-05
8:4071438 G C 1.329799 -4.9509e-05
8:4071514 G C 1.921967 8.7268e-06
8:4075514 C A 0.052774 3.1947e-05
8:4076049 G A 0.092133 2.8324e-05
8:4078128 A G 0.048236 -7.3623e-06
8:4078257 C T 0.075212 1.6025e-05
8:4078353 C G 0.718889 -2.2674e-05
8:4078619 A G 0.038041 -1.5096e-06
8:4081142 C A 0.178715 4.4461e-05
8:4081934 C A 0.077173 -1.4870e-05
8:4082261 A G 0.725575 -1.9701e-05
8:4084879 C T 1.278758 5.8898e-06
8:4086551 C A 0.065173 -5.5016e-06
8:4090648 G A 1.127899 -1.0487e-07
8:4094027 C T 0.077640 1.4754e-05
8:4096261 T C 0.736260 1.5829e-05
8:4101062 A G 0.124400 -1.4168e-05
8:4101492 A G 0.908403 -8.0691e-06
8:4103130 A G 1.087154 7.8127e-06
8:4104780 C T 0.037934 5.2428e-05
8:4107011 C T 0.103175 -3.2856e-05
8:4108111 T C 0.130138 -7.7857e-08
8:4109900 C T 0.134182 2.0647e-05
8:4110032 C T 0.803176 -3.2824e-05
8:4113492 T G 0.246916 1.9947e-05
8:4117026 A C 1.081788 -4.0279e-06
8:4121520 T A 0.133520 2.1148e-05
8:4122438 A C 0.072973 -4.2462e-05
8:4125066 A G 1.258154 2.0143e-05
8:4126128 G A 0.138107 -2.6551e-06
8:4127480 G C 0.368122 2.4603e-05
8:4128625 C T 0.071376 -2.9595e-05
8:4131490 T C 1.413473 7.1368e-06
8:4135849 C A 0.269757 4.2390e-05
8:4136190 G T 0.028875 -1.5232e-05
8:4137061 C T 0.085252 -3.4263e-05
8:4137955 T C 0.068033 -9.0853e-06
8:4144890 A G 0.320542 1.9832e-05
8:4145078 G C 1.590919 -6.5712e-07
8:4147181 A G 0.035821 2.7793e-05
8:4147642 G A 0.049012 1.2674e-05
8:4147994 A G 0.559074 -2.8485e-07
8:4149354 T G 0.154914 -3.4675e-05
8:4150615 A G 0.113591 2.4716e-05
8:4151910 A G 0.225439 4.5608e-05
8:4156763 T C 0.933029 1.5435e-05
8:4158701 G A 0.533646 -1.6725e-05
8:4161036 G C 0.119605 5.5215e-06
8:4162217 C T 0.021108 2.0182e-05
8:4163814 C A 1.452040 -3.9400e-05
8:4164013 T A 0.312774 -4.7302e-06
8:4164444 G A 0.256875 -3.0292e-05
8:4164486 G C 0.203296 5.3276e-05
8:4165205 C G 1.659016 -1.6825e-05
8:4165245 T G 0.097326 1.1612e-05
8:4165714 C G 1.406663 -1.6124e-05
8:4165843 A G 1.976588 -2.2719e-05
8:4167181 G A 0.157877 -7.8978e-06
8:4167281 T C 1.365831 -4.2695e-06
8:4168155 C G 1.164995 -2.6528e-05
8:4168309 C G 0.140174 3.7047e-06
8:4168964 G T 1.278807 -2.2758e-05
8:4169561 C T 0.131251 3.1490e-06
8:4170421 A G 0.056705 -1.5893e-05
8:4170565 C A 0.236975 -1.0579e-05
8:4170786 C T 0.425651 -5.8887e-06
8:4170978 A G 1.297097 1.1471e-05
8:4174263 G A 0.142024 1.1152e-05
8:4174686 C T 0.054027 -4.3420e-05
8:4180844 A C 0.378402 1.6483e-05
8:4181716 G A 0.980794 1.4627e-05
8:4182085 G A 0.578919 1.0194e-05
8:4184662 C G 0.133640 3.7574e-05
8:4185991 G A 0.331331 -2.8964e-05
8:4189293 T C 0.047376 1.2924e-06
8:4191112 T C 0.056049 1.7313e-05
8:4192446 C A 0.096563 2.9509e-05
8:4192472 C T 0.058639 -1.0229e-05
8:4197721 C A 0.127266 1.9596e-06
8:4198480 T C 0.024032 -2.2015e-05
8:4198519 A G 1.588877 -5.4338e-05
8:4201372 G A 0.239870 -2.5017e-05
8:4201652 A G 0.049586 -2.4649e-05
8:4202281 T C 0.055186 -2.5099e-05
8:4203379 A G 0.039226 -1.4912e-05
8:4204310 C T 0.428877 3.2452e-05
8:4204987 G A 0.118430 4.0545e-06
8:4206567 C A 0.060395 2.7701e-05
8:4206751 A G 1.545925 9.8566e-06
8:4208404 T G 0.032526 -7.3128e-06
8:4209609 T C 0.148837 -1.0566e-05
8:4211747 G A 0.091497 2.5048e-05
8:4213357 A G 0.061031 -8.2374e-06
8:4214179 G A 1.279219 -4.7976e-05
8:4216248 C A 0.064391 2.9825e-05
8:4216462 G T 0.049239 -2.3672e-05
8:4217722 A G 1.477097 -5.2424e-05
8:4218417 A G 0.438524 -7.8552e-05
8:4222003 G T 0.544900 -2.9150e-05
8:4224080 C T 0.049132 -2.1844e-05
8:4225399 T G 0.585333 3.0488e-05
8:4230672 A G 0.045688 7.1854e-06
8:4231556 C A 0.421084 -8.8828e-05
8:4233644 C T 1.609748 1.7497e-05
8:4235897 C A 0.289833 1.9062e-05
8:4237370 G T 0.959333 4.1530e-05
8:4239563 C A 0.087280 -2.5179e-05
8:4240608 G A 0.057675 2.4123e-05
8:4242323 G C 0.244196 3.7604e-05
8:4244220 G C 0.267089 -4.3700e-05
8:4244531 C T 1.267881 3.9102e-06
8:4248963 C T 0.291462 -7.7210e-06
8:4249550 A G 0.086647 -7.4079e-06
8:4250160 A G 0.469875 -2.4853e-05
8:4255520 T C 0.084073 -2.5129e-05
8:4256962 G C 0.093788 1.1195e-05
8:4257291 A C 0.603204 1.6227e-05
8:4261646 A G 0.054838 -2.8731e-05
8:4262448 C T 0.062248 -6.4384e-06
8:4262498 G A 0.077001 1.5637e-05
8:4263342 C T 0.351413 4.7045e-06
8:4263916 G T 0.042053 5.1784e-05
8:4264422 A G 0.125747 1.6441e-05
8:4264491 T C 0.031757 -9.5139e-06
8:4264539 A G 1.531426 9.7076e-06
8:4266162 G A 0.308538 1.8929e-05
8:4269435 G A 0.051161 9.4670e-07
8:4269682 C G 0.515590 -2.4635e-05
8:4270356 C A 0.496624 1.0463e-05
8:4272551 A G 0.075099 2.5725e-05
8:4273031 C T 0.037434 -1.5111e-07
8:4273723 A C 0.044471 1.3985e-05
8:4273818 T C 0.035126 4.4620e-05
8:4275415 G A 0.221395 2.1921e-05
8:4275585 T A 1.774662 -1.5265e-05
8:4275704 C A 0.022416 1.9180e-05
8:4275882 T C 0.154475 1.1210e-06
8:4276126 T C 1.439404 9.3035e-06
8:4276379 C T 0.338348 -7.8762e-06
8:4277298 C A 0.261033 -1.7331e-05
8:4278256 A G 0.102948 -2.6190e-06
8:4278453 G A 0.031342 -1.0078e-05
8:4279815 C T 0.283922 -2.7150e-05
8:4282618 A C 1.409886 2.3136e-06
8:4284654 A G 1.577926 -6.4027e-06
8:4284692 A G 1.473189 -1.6594e-06
8:4284804 C T 0.282939 -6.2658e-06
8:4285390 C G 1.633092 -6.1384e-06
8:4287117 G A 0.168890 -2.3614e-06
8:4290275 C T 0.187323 1.2853e-05
8:4290305 C A 0.413794 -1.5641e-05
8:4293080 G A 0.698265 3.4999e-05
8:4293806 C T 0.378301 -5.8757e-05
8:4299722 G C 0.059389 1.7100e-05
8:4299883 A G 0.308629 7.7989e-06
8:4302290 G C 0.241444 -1.1852e-04
8:4302335 A G 0.182789 -2.1569e-05
8:4304614 C T 0.024762 8.7529e-06
8:4307509 T C 0.084878 -1.8259e-05
8:4308514 G C 0.362163 -1.3484e-06
8:4309952 C T 0.596703 3.7860e-05
8:4310686 T C 0.035662 -1.1279e-05
8:4316572 A G 0.270062 -6.8837e-06
8:4318777 A G 0.040083 3.3262e-06
8:4320820 A G 0.049528 -1.4016e-05
8:4321045 T C 0.166190 2.8775e-06
8:4321764 G T 1.633842 -1.9510e-05
8:4322434 C T 0.424515 -2.3211e-05
8:4322748 T C 0.289109 1.4368e-05
8:4323069 C A 0.038840 6.8471e-06
8:4324429 C A 0.122478 -1.5428e-05
8:4328106 C T 1.129817 -3.0477e-05
8:4332522 C A 0.220220 1.8907e-06
8:4332859 G C 1.887828 1.6426e-06
8:4339509 C T 1.659990 2.2015e-05
8:4341465 T C 1.772364 -2.4413e-06
8:4342067 C G 0.157981 -1.8191e-05
8:4342857 G A 0.106164 -2.4445e-05
8:4343111 C T 0.130511 -2.3460e-05
8:4344553 G A 0.031004 1.5517e-06
8:4346397 T C 0.042361 1.2020e-05
8:4348020 C A 0.027940 -2.3967e-05
8:4348402 C A 0.206279 7.6831e-06
8:4348792 G C 0.161733 -4.9843e-06
8:4349663 G C 1.813040 -2.1401e-05
8:4352083 C T 1.469051 -1.3364e-06
8:4352592 T G 0.192860 -2.4833e-05
8:4352604 C G 0.101026 4.8582e-06
8:4355073 G A 1.562985 6.3388e-07
8:4359078 A G 0.139645 3.1576e-07
8:4360644 A G 1.271676 3.2703e-06
8:4361088 G T 0.287071 4.2517e-05
8:4365381 G A 0.291699 -3.9298e-05
8:4368545 A G 0.316900 3.5059e-06
8:4369334 G A 0.954357 -1.1914e-05
8:4371385 G C 1.860371 -1.6619e-05
8:4372185 G A 0.642625 -1.8263e-05
8:4373184 A G 0.694425 1.6109e-05
8:4376669 C A 0.134997 3.5590e-06
8:4376687 T C 0.336780 3.5375e-06
8:4382171 C T 0.506151 2.8903e-05
8:4382286 C T 1.878262 -4.2139e-05
8:4382751 C T 0.040378 4.5584e-06
8:4384398 C T 0.913305 1.1021e-05
8:4390544 A G 0.926881 2.6169e-05
8:4395685 A G 0.836926 -5.0488e-05
8:4397759 C G 0.177021 -1.6885e-05
8:4401124 G A 0.675365 -2.2981e-05
8:4401416 A C 0.136435 -8.2452e-06
8:4403849 T C 0.217993 -1.1315e-05
8:4407649 A C 0.337196 1.4913e-05
8:4408055 G A 0.109501 -2.3442e-05
8:4409842 C T 0.045403 -1.4691e-05
8:4410119 C T 0.045224 4.3352e-06
8:4410623 C G 0.038979 1.4756e-05
8:4410703 T C 0.236160 -1.5733e-05
8:4411122 G A 0.055471 2.1347e-05
8:4412051 G A 1.646848 3.0533e-05
8:4412258 T G 1.209002 -7.1090e-07
8:4415872 G A 0.159811 -3.0009e-05
8:4419882 T C 0.260484 4.7706e-06
8:4420330 T G 0.119183 -9.6644e-06
8:4425236 T C 1.753301 1.1939e-05
8:4425239 C T 0.420354 -9.4903e-06
8:4429163 T A 0.927904 -5.9136e-06
8:4432457 G A 1.146939 -1.6420e-05
8:4434052 T G 0.085261 -2.3822e-05
8:4436656 A G 0.964474 5.2845e-06
8:4438279 T G 0.275999 7.0634e-06
8:4438820 T C 0.129807 8.6697e-05
8:4439763 G A 0.771082 3.7469e-06
8:4444484 C G 0.225673 -9.0954e-06
8:4447884 G A 0.758335 1.0195e-05
8:4448880 C G 0.245040 2.5025e-05
8:4449204 A C 0.868631 -1.9799e-05
8:4449278 C T 0.043806 -3.7513e-06
8:4453655 C T 1.147140 1.5269e-05
8:4456578 T C 0.050937 -4.4259e-05
8:4458976 C T 1.738198 1.2195e-05
8:4462281 C A 0.031708 -7.7242e-06
8:4462390 A T 0.773334 -6.3819e-06
8:4462550 C G 0.869054 -2.2730e-05
8:4463041 C G 0.410948 -3.1464e-05
8:4464167 A G 0.571395 2.2629e-05
8:4464244 C T 0.301391 3.2214e-05
8:4466042 T C 0.791865 5.4058e-05
8:4467528 G A 0.277239 3.5812e-05
8:4470921 A C 0.121498 -7.6297e-07
8:4473445 T C 0.124581 -4.4206e-06
8:4475053 C T 0.734478 -5.9254e-06
8:4475243 T C 0.079831 -6.7530e-07
8:4476082 C T 0.030832 -1.1940e-05
8:4477105 C G 0.068156 -8.0687e-06
8:4477230 C G 0.042280 -1.2238e-05
8:4477941 T C 0.097031 -3.4830e-05
8:4478966 G T 0.164645 7.2696e-05
8:4480667 G A 0.202280 -3.7080e-05
8:4481250 T C 0.980019 -5.1269e-06
8:4481561 C G 0.785344 2.1665e-06
8:4481594 T C 0.566507 3.5654e-07
8:4481712 G A 0.152181 4.9016e-06
8:4482902 A C 0.068928 2.7557e-05
8:4483059 G T 0.491006 3.0099e-05
8:4483141 G A 0.625208 1.4209e-05
8:4486892 G A 0.349267 -3.0079e-05
8:4489552 C T 0.236566 -7.7036e-05
8:4492162 T G 1.457460 4.3795e-06
8:4493979 G A 0.535724 1.6484e-05
8:4494905 C T 0.127924 6.1672e-06
8:4496260 C T 0.163190 2.2809e-05
8:4496324 C T 0.114600 -4.5788e-05
8:4497184 C G 0.145163 -3.6373e-05
8:4499524 G A 0.038866 -2.7491e-05
8:4503347 T C 1.229837 4.8307e-08
8:4504740 A G 0.101182 -1.8709e-05
8:4505914 T C 0.408461 -2.8340e-05
8:4508355 C A 0.078124 4.9537e-06
8:4509061 C G 1.189105 -3.6025e-06
8:4513688 C G 1.137448 1.4487e-05
8:4514682 G A 0.029320 1.0790e-05
8:4514968 A C 0.077488 -1.8006e-05
8:4525623 C T 1.310661 -3.2606e-05
8:4531224 T C 0.225169 1.0624e-05
8:4531835 A G 0.091114 -2.4873e-05
8:4532824 C G 0.151392 -5.9234e-05
8:4540939 G T 0.025509 9.3268e-06
8:4541036 A G 1.285603 -4.5737e-05
8:4542755 C G 0.232320 -4.2812e-05
8:4550583 A C 1.014288 -2.4541e-06
8:4553314 A C 0.092736 -2.2665e-05
8:4556597 C G 0.043121 -1.3586e-05
8:4560547 C T 0.103354 -2.9252e-05
8:4564303 A C 1.765337 -9.6583e-06
8:4564973 G T 1.768634 -1.5409e-05
8:4565946 C T 0.852133 9.2305e-06
8:4575207 T C 0.185466 1.6180e-05
8:4577095 T C 0.024973 -8.6285e-06
8:4578278 C T 0.062284 -1.0625e-05
8:4579671 G A 0.090455 -2.6707e-05
8:4579934 G C 0.433152 3.8644e-05
8:4580563 G A 1.666128 -1.5859e-05
8:4583435 A G 0.059642 -2.8568e-06
8:4588681 T C 0.042345 2.2479e-05
8:4588937 T C 0.799551 -3.1038e-05
8:4589226 G A 0.075475 -9.0876e-06
8:4590695 A C 0.028317 1.8561e-05
8:4590982 G T 0.083567 -2.1390e-05
8:4596988 C T 0.243223 1.4850e-05
8:4597732 A G 0.053410 -1.9465e-05
8:4597842 C T 0.039414 5.3184e-07
8:4605319 T C 0.713212 -1.8807e-05
8:4606409 T C 0.265934 1.9293e-05
8:4607411 T C 0.023195 2.0206e-05
8:4610294 C T 0.029605 -4.3351e-06
8:4610813 A G 0.045156 2.2332e-05
8:4613200 C T 0.185596 -2.1282e-05
8:4613862 G A 0.042348 -1.2198e-05
8:4614345 T G 1.484560 -3.5402e-05
8:4615099 A G 0.092052 -8.9397e-06
8:4618380 G A 1.556825 -2.5616e-05
8:4619724 G T 0.282611 -2.9493e-05
8:4625925 C A 0.843240 -4.0803e-05
8:4626253 A G 0.023688 1.6869e-05
8:4633314 C T 1.947762 7.7889e-07
8:4636519 G A 0.156377 8.9274e-06
8:4637129 A G 0.034821 -1.9981e-05
8:4637474 A C 0.065803 5.7093e-06
8:4640437 C T 0.261123 -2.3929e-05
8:4646677 C G 0.616713 6.3674e-05
8:4646829 A C 1.962290 5.0794e-06
8:4649142 A G 1.962488 6.5479e-06
8:4650270 T C 0.113049 5.6011e-07
8:4652298 A G 0.107148 1.5830e-05
8:4656695 C A 0.806292 -2.8117e-05
8:4658435 T C 0.343438 -8.3939e-06
8:4660974 A G 0.546964 -3.2320e-05
8:4664285 G T 0.029608 -1.4270e-05
8:4667979 C A 0.045429 -1.1579e-05
8:4672939 A C 0.681451 -1.3586e-05
8:4675548 T C 0.107521 -1.5133e-05
8:4675997 C A 0.031488 -2.2201e-05
8:4678344 C T 0.031280 -2.9081e-05
8:4678817 A G 0.058837 2.3825e-05
8:4681353 A G 0.027969 -2.9008e-05
8:4682988 C T 0.545818 -2.8190e-05
8:4683557 G T 0.073447 -2.3658e-05
8:4684224 A G 0.058013 4.3595e-06
8:4685973 C A 0.079257 3.0030e-05
8:4687584 A G 0.025253 -2.3477e-05
8:4688296 A C 0.214578 1.0285e-05
8:4690482 A G 1.799784 1.6448e-05
8:4693558 G T 0.028135 2.3504e-05
8:4696729 A C 0.858342 1.5383e-05
8:4697140 T C 1.002149 1.4537e-05
8:4700475 A G 0.058480 -1.5879e-05
8:4701095 G C 0.316286 -5.9532e-06
8:4701168 T A 0.030410 1.4380e-05
8:4702233 C T 1.206512 -7.5849e-06
8:4703008 G A 0.092863 2.6065e-05
8:4704541 G A 0.222096 2.1990e-06
8:4708348 A G 0.612851 1.6882e-06
8:4709256 C G 0.024061 3.4069e-05
8:4720083 A G 1.839111 -1.1787e-05
8:4722298 A G 1.904862 -2.8781e-05
8:4723047 C A 0.986647 -4.6008e-05
8:4728283 G A 0.053605 -1.0933e-05
8:4728317 G A 0.043010 1.4908e-05
8:4729259 C T 1.961758 8.3915e-06
8:4733310 C T 0.037291 -1.9895e-06
8:4734764 A G 0.631712 -1.1855e-04
8:4741820 A G 0.457603 3.5951e-05
8:4745674 G T 0.770075 -9.3725e-06
8:4746731 G A 0.091058 -2.1980e-05
8:4746760 T A 0.874698 9.7058e-07
8:4747363 A G 0.055643 4.9575e-06
8:4747692 G A 0.059285 8.7812e-07
8:4748557 C T 1.943429 -6.5317e-07
8:4749981 A G 1.656306 -8.7090e-06
8:4751072 G A 1.751331 -1.3835e-05
8:4754838 A G 0.060872 1.3442e-05
8:4755088 C T 0.853896 -4.7121e-05
8:4755764 A G 0.054851 8.3584e-06
8:4756127 G A 0.050719 -8.8869e-07
8:4756609 A G 0.525739 3.9174e-06
8:4757323 C T 0.721531 6.7124e-06
8:4758084 A C 0.128882 -8.5102e-06
8:4758198 C A 1.726030 1.3036e-05
8:4758633 A G 0.077163 1.1687e-05
8:4761250 C A 0.383997 2.3685e-05
8:4761302 C T 0.138996 -5.0010e-06
8:4761765 C T 1.714948 2.4583e-05
8:4762478 C T 0.021234 -2.5217e-06
8:4762765 G A 1.160376 3.6368e-05
8:4764897 C T 0.132560 -6.2816e-05
8:4766647 T G 0.047013 -1.9241e-05
8:4767236 C T 1.659987 6.7219e-06
8:4767291 A C 0.479230 2.7899e-07
8:4772305 T C 0.106820 1.5278e-05
8:4773541 T C 0.026979 -2.2593e-05
8:4776149 C T 0.943685 5.2836e-06
8:4780069 A T 0.089085 3.8018e-05
8:4780284 G A 1.977497 -3.1509e-07
8:4782658 A C 0.791241 1.4933e-05
8:4785023 T C 0.105687 2.1884e-05
8:4787526 G A 0.056068 -2.0806e-05
8:4787929 A G 0.051213 1.7418e-05
8:4793214 C T 0.052021 2.3838e-05
8:4796848 A G 0.544968 -1.0462e-04
8:4797136 A G 0.398828 -2.7354e-06
8:4798371 G A 1.066822 -5.1271e-05
8:4801072 T C 1.103756 -4.7439e-05
8:4802487 T C 0.626847 -3.7708e-05
8:4805179 C T 0.040910 2.2394e-05
8:4811010 C A 1.660071 -6.3676e-05
8:4813899 G A 0.120930 4.9894e-05
8:4818557 C T 0.505141 1.7732e-06
8:4820098 A G 0.059460 -6.6474e-05
8:4822461 T C 0.055140 7.4112e-06
8:4824160 T C 1.109001 5.7749e-05
8:4830305 A G 0.263013 1.3036e-05
8:4831095 T G 0.065822 3.5606e-05
8:4834787 A G 0.746404 1.0678e-04
8:4843118 G C 1.948106 -1.0749e-05
8:4848241 A G 0.041952 2.2892e-05
8:4852925 C T 0.573894 7.4171e-05
8:4853605 G A 0.086862 -6.1557e-07
8:4854938 A G 0.059253 -2.4115e-05
8:4857054 G A 0.041835 2.5316e-05
8:4858512 G A 0.498423 -1.9215e-05
8:4859243 C A 0.254528 -1.2292e-05
8:4863742 A G 0.498448 8.9529e-06
8:4866277 C T 0.325251 9.7481e-06
8:4869155 A G 0.545286 -2.0057e-05
8:4871911 T C 0.032922 6.5846e-06
8:4873037 A C 0.045782 2.3059e-05
8:4873564 G A 0.074917 8.6655e-06
8:4881637 T C 1.241694 2.5126e-05
8:4884403 C T 0.377902 1.7495e-05
8:4884963 A G 0.636857 -2.8108e-05
8:4885515 C G 0.116911 4.2130e-06
8:4885936 T G 0.053903 -3.0313e-06
8:4888099 A G 1.252275 1.7267e-05
8:4889651 G A 0.303069 7.8006e-06
8:4889809 G A 0.292254 1.9074e-05
8:4890148 A G 0.091620 -2.6969e-05
8:4890327 A G 0.020114 -3.1991e-05
8:4892834 C T 0.444779 5.1826e-05
8:4893124 G C 0.112403 -2.6998e-05
8:4899401 A G 0.195944 1.3512e-05
8:4900208 A C 0.069863 -1.8101e-05
8:4901877 A C 0.035214 3.4079e-06
8:4906280 A G 1.302777 5.0017e-05
8:4908527 T C 0.168699 -3.0828e-05
8:4909163 C T 0.182334 9.2342e-05
8:4910674 G A 0.082123 1.9564e-05
8:4912561 G A 0.186492 -3.8523e-05
8:4912980 T C 0.051972 6.7864e-06
8:4913573 T G 1.862932 6.7083e-06
8:4913711 A G 0.325388 6.4604e-05
8:4918383 C G 0.256940 -2.4365e-06
8:4919451 G C 0.023893 2.5669e-05
8:4920375 T C 1.269851 4.8171e-05
8:4923641 G A 0.125760 -4.3886e-05
8:4923929 C T 0.410788 8.0322e-05
8:4926465 T C 1.114987 -1.3227e-06
8:4931765 C T 0.213919 -1.1171e-05
8:4933608 T G 0.524415 -8.6117e-05
8:4937165 A C 0.301255 1.7805e-04
8:4940505 G A 0.065968 -6.9443e-06
8:4941101 G T 0.216587 2.4053e-05
8:4955782 C A 1.978354 1.7796e-05
8:4961584 T G 1.621903 -1.2798e-05
8:4969912 C T 0.048317 -1.1423e-06
8:4970045 G A 0.025061 2.8345e-07
8:4979920 G A 0.061385 5.7919e-06
8:4983698 G A 0.028352 2.8073e-06
8:4987302 G A 0.387860 3.2223e-06
8:4990328 G A 0.062937 -9.2603e-05
8:4990641 C T 0.458836 -8.1990e-06
8:4998143 A G 0.818545 -1.2712e-05
8:5001700 C G 0.049570 3.9603e-05
8:5003063 G C 0.038424 2.4203e-05
8:5023306 A G 0.957321 -1.0162e-05
8:5024826 T C 0.172649 1.4893e-05
8:5026080 C T 0.605103 5.3255e-06
8:5026591 T C 0.042287 -2.0772e-05
8:5031463 C T 0.617470 3.6475e-05
8:5032083 A G 0.083820 1.7318e-05
8:5041540 C T 0.110546 -8.6122e-06
8:5053822 G A 0.110517 -1.7178e-05
8:5054232 C T 0.053173 -1.4591e-05
8:5057713 A G 1.161295 -1.1981e-05
8:5058220 C G 0.696337 -6.1090e-06
8:5058271 A C 1.178793 5.2670e-05
8:5060371 G C 0.161402 2.0233e-04
8:5065475 A G 0.039836 5.3141e-05
8:5066724 G A 0.365422 5.5621e-05
8:5069592 C A 0.060213 5.9934e-06
8:5072315 G A 0.111056 5.7603e-06
8:5072527 A C 0.275960 5.6928e-05
8:5074872 T C 0.244602 -6.8573e-06
8:5077252 C T 1.393517 3.4315e-05
8:5079323 G C 0.115334 8.2988e-05
8:5083403 T C 0.078770 4.6707e-06
8:5084889 C T 0.111163 1.1688e-05
8:5095877 A C 1.117200 3.1309e-06
8:5098746 G A 0.348663 2.9924e-05
8:5102413 G T 0.131832 2.1198e-05
8:5107995 C G 0.049752 1.4236e-05
8:5119613 A G 1.501928 6.6894e-05
8:5121283 G A 0.145361 8.0407e-06
8:5123545 A G 0.372546 -9.2058e-05
8:5129297 G A 0.045373 5.2815e-06
8:5135793 A G 1.761325 -1.1279e-05
8:5137748 G A 1.394202 9.7644e-06
8:5140032 T C 0.049184 7.6123e-05
8:5141326 G A 0.796175 2.3890e-05
8:5142043 A G 0.038771 4.0057e-06
8:5145413 A G 0.357836 -4.0178e-05
8:5145470 A G 0.047509 7.9747e-07
8:5146665 T G 1.424223 -2.3617e-05
8:5147734 T G 0.109985 2.6839e-05
8:5152655 G A 0.192052 1.7836e-05
8:5152676 A C 1.879492 -1.8000e-05
8:5153571 A C 0.030559 2.0475e-05
8:5153746 T C 0.326666 -1.9355e-05
8:5157363 C T 1.928946 -7.0151e-06
8:5158593 A G 0.034562 1.4016e-05
8:5160626 T C 1.788353 -1.8223e-05
8:5160664 G A 0.051106 -4.1457e-05
8:5163902 A G 0.137766 1.7041e-05
8:5165806 T C 1.215572 3.6827e-06
8:5170255 A G 0.093665 1.9501e-05
8:5173846 T G 0.060045 1.6858e-05
8:5175676 C G 0.035233 -3.0107e-05
8:5178177 C T 0.097092 -4.1506e-05
8:5178896 C T 0.121300 -2.0471e-05
8:5181443 A G 0.928124 4.6105e-06
8:5181673 C T 0.147283 5.8594e-06
8:5183046 A C 0.070574 2.1368e-05
8:5188844 T C 0.754336 2.4780e-05
8:5192545 C T 0.036918 -2.7985e-05
8:5195971 A C 0.072343 -5.1618e-07
8:5196001 T C 0.044786 -3.8733e-06
8:5199307 T C 0.440822 1.4092e-05
8:5201171 C T 0.130310 1.4127e-05
8:5211287 G T 0.075095 -1.3039e-06
8:5212030 G A 0.571473 8.7997e-06
8:5215461 G C 0.384491 -8.3476e-05
8:5218198 T C 0.195201 1.0837e-06
8:5220269 C A 1.219483 1.7177e-05
8:5220475 T G 0.361653 1.9025e-05
8:5222873 C T 0.056526 1.9519e-06
8:5223831 G A 0.339345 -8.2798e-06
8:5227409 C T 0.858881 3.1261e-06
8:5232102 G T 0.153719 -2.6355e-05
8:5232705 T A 0.032815 -2.9153e-05
8:5235812 T G 0.028034 8.4188e-06
8:5242752 T C 0.092139 -3.0605e-06
8:5243008 T C 0.067208 2.1479e-06
8:5243858 T C 0.101701 1.3685e-05
8:5246298 C T 0.141213 3.3185e-05
8:5247041 C T 0.958593 4.9214e-06
8:5247045 C T 0.174122 -4.0174e-06
8:5250314 G A 0.031426 1.9316e-05
8:5252162 T C 0.251097 -7.2759e-06
8:5255714 C A 0.164810 5.7362e-06
8:5257149 T C 0.043660 -7.3581e-06
8:5257511 G T 0.050028 -4.1398e-05
8:5257676 A C 0.036629 -1.9639e-05
8:5258617 C T 0.035097 6.1037e-05
8:5259821 C G 1.796010 1.3285e-05
8:5261153 G A 0.097157 -2.8929e-05
8:5269540 C T 1.092152 -9.3011e-06
8:5269813 G A 0.232989 -1.9370e-05
8:5269874 C G 0.034094 -2.0548e-05
8:5272142 T C 1.956357 1.3320e-05
8:5275851 C T 0.125743 -2.0620e-05
8:5280223 C T 0.083401 4.2190e-06
8:5280265 T C 1.949031 1.0104e-05
8:5280762 C G 0.131657 -3.3096e-05
8:5281873 T C 1.055922 6.2424e-06
8:5288178 G A 0.102510 5.8534e-06
8:5299861 T C 0.936460 -5.9034e-06
8:5300498 T C 0.404018 1.4632e-05
8:5307376 G A 1.951381 1.4413e-05
8:5307784 T C 0.046370 -1.7517e-05
8:5308515 C T 0.023727 1.2000e-05
8:5310204 A G 0.069756 -1.5602e-06
8:5317517 T C 0.179890 8.2828e-05
8:5329379 G A 0.049327 -2.0058e-06
8:5333284 A G 0.051687 5.6286e-06
8:5335872 G A 0.035853 -2.0146e-05
8:5336066 G C 0.128947 8.9717e-05
8:5336754 A G 0.911389 -2.8674e-05
8:5345766 G A 0.032494 1.6061e-05
8:5348359 C T 0.887272 2.1983e-05
8:5350762 T C 0.026379 2.0751e-05
8:5364508 T C 0.580152 7.0181e-06
8:5365991 G A 0.132043 -1.6017e-05
8:5368391 G A 0.030417 1.5310e-05
8:5372349 C T 0.075024 -1.8603e-05
8:5374721 C G 0.081360 5.4586e-06
8:5378158 A G 0.918114 1.5981e-05
8:5380501 G A 0.056562 1.9740e-05
8:5388159 T G 0.590322 -9.1289e-07
8:5390576 G T 0.122851 -3.4044e-05
8:5390618 G C 0.143978 1.3574e-05
8:5401490 C T 1.915881 1.9362e-07
8:5401811 C T 0.237906 2.5322e-05
8:5402682 G A 0.705633 2.1089e-05
8:5404724 T C 0.091023 -2.2540e-05
8:5407375 A G 0.388707 2.8367e-06
8:5407526 T G 0.148558 2.8033e-05
8:5408994 C T 0.683662 1.4374e-05
8:5409398 G C 0.180033 1.1120e-05
8:5411057 C T 0.026596 2.3684e-05
8:5411305 C T 0.218688 -2.5964e-06
8:5411344 G A 0.307175 2.6627e-05
8:5411381 G T 0.021844 4.4070e-06
8:5411765 G A 0.097401 5.6161e-05
8:5412126 T C 0.043056 6.3387e-06
8:5412722 T G 0.045740 6.1379e-06
8:5413325 C A 0.677988 1.3941e-05
8:5415457 C G 0.308870 2.9933e-05
8:5415858 A G 0.234897 -2.4336e-05
8:5416150 A G 0.092711 -4.2393e-05
8:5419697 A G 1.561181 1.6237e-05
8:5421233 G A 0.209366 -3.0321e-05
8:5422966 C G 0.021160 2.8348e-06
8:5423618 G C 0.200439 1.6924e-06
8:5427730 G A 1.223780 -1.5990e-07
8:5434935 G A 0.215299 -1.4910e-05
8:5438225 T G 0.937024 -1.9093e-05
8:5443735 A G 0.118379 1.2074e-05
8:5446840 T C 0.105480 -1.7375e-05
8:5453095 C T 0.032520 1.6755e-06
8:5454376 T C 1.417709 -1.4833e-06
8:5455532 C G 0.920607 -3.0101e-05
8:5456893 C T 0.394245 1.9585e-04
8:5459730 T C 0.031890 -7.1843e-07
8:5460046 C G 0.104227 -1.3904e-05
8:5460669 C T 0.664080 -3.6044e-05
8:5460755 A G 1.431101 -5.3447e-05
8:5461753 A G 1.287259 1.2638e-05
8:5464609 C T 1.678803 1.4209e-05
8:5464846 T C 0.728561 -5.5095e-06
8:5464976 G T 0.114065 2.7923e-08
8:5470024 T C 0.063615 1.5253e-05
8:5470116 G A 0.257254 1.5243e-05
8:5471647 A C 0.025077 -2.2472e-05
8:5472282 C T 0.081944 8.7841e-06
8:5473197 A C 0.049077 1.6732e-05
8:5474284 G A 0.037158 1.3507e-05
8:5474968 G A 0.056747 3.7166e-05
8:5476648 T A 0.195022 -1.2685e-05
8:5477158 T C 1.400558 -8.0029e-07
8:5479238 T C 0.202247 1.8633e-05
8:5483259 C T 0.174288 -1.4650e-05
8:5485006 G A 0.385929 6.2550e-06
8:5485890 C A 0.174320 -2.4941e-05
8:5490250 G C 0.027771 -2.0953e-05
8:5491412 T C 1.441952 3.0531e-05
8:5492579 A C 0.663116 2.9131e-05
8:5495670 A G 0.549366 5.6070e-06
8:5495902 C A 1.098907 1.6980e-05
8:5498446 A G 0.996929 -2.5611e-05
8:5498996 C A 1.974595 2.8934e-07
8:5500142 A G 1.663817 5.8668e-05
8:5501580 C T 0.044231 2.1608e-05
8:5502183 G A 0.053452 2.2165e-05
8:5502379 C T 0.179420 1.3069e-05
8:5507168 T G 0.260783 -2.1540e-06
8:5510544 A G 0.071090 7.3215e-06
8:5512073 C T 1.730356 -1.5762e-05
8:5514388 T C 0.028683 6.2095e-06
8:5514536 A G 0.055124 -5.4794e-06
8:5515663 T C 0.899087 -1.7473e-05
8:5518203 G T 0.214955 3.9023e-05
8:5524746 G A 0.285876 4.1929e-06
8:5529436 T G 0.071311 5.1723e-05
8:5532124 G T 0.118531 3.2388e-05
8:5532738 G A 0.125243 5.9911e-05
8:5535185 A G 0.093467 -2.8650e-05
8:5535247 A C 0.030770 1.0222e-05
8:5537402 T C 0.045227 6.5662e-05
8:5537409 G C 0.047853 1.8857e-05
8:5538949 A G 0.122472 4.1095e-05
8:5539839 G T 1.803069 -1.8060e-05
8:5544173 G A 0.331882 5.5986e-05
8:5547910 A G 0.143537 5.3794e-06
8:5551845 A G 0.473141 -2.5288e-05
8:5553031 T C 0.138619 -1.8299e-05
8:5556979 G A 1.455531 -4.1468e-05
8:5563822 T G 0.146951 4.3741e-05
8:5567777 A G 1.955240 -2.5403e-05
8:5567917 G C 0.840507 -4.2500e-05
8:5568469 G A 1.858148 -2.8880e-05
8:5569460 A G 0.539051 5.7149e-05
8:5570917 C G 0.138165 1.9374e-05
8:5571530 T C 0.106041 -3.7873e-05
8:5571692 G C 0.219860 -3.8946e-05
8:5572678 G C 0.047214 -6.0061e-06
8:5573461 G T 0.640041 -2.3780e-05
8:5573697 G A 0.516314 2.3407e-04
8:5574358 G A 0.645715 8.4038e-05
8:5574821 G A 0.063433 2.1227e-05
8:5575329 A G 0.327403 6.4966e-06
8:5576038 C T 0.710041 1.2642e-05
8:5576451 T C 1.436119 3.8749e-05
8:5576455 C A 0.186022 2.0384e-05
8:5579835 G A 0.295825 6.6006e-05
8:5584500 G A 1.047298 -1.7124e-05
8:5585682 A G 0.053822 7.0662e-05
8:5586970 T C 0.171526 -3.7784e-05
8:5586998 G C 0.189420 -2.8493e-05
8:5590179 C G 0.155488 4.6661e-05
8:5590823 A G 0.102133 5.7393e-05
8:5591217 G A 0.258949 1.4601e-05
8:5591469 G A 0.625782 1.1762e-05
8:5592325 C A 0.020893 -2.1780e-07
8:5594118 A G 0.067312 -2.5359e-05
8:5606643 A G 0.975578 8.3243e-06
8:5609035 T C 0.064248 -2.0253e-05
8:5615787 T C 0.391408 -7.5567e-06
8:5620484 T C 0.063800 7.7342e-06
8:5631433 A G 0.050067 1.0340e-05
8:5634182 G A 0.843136 -1.7306e-05
8:5638363 A G 0.070204 1.1691e-05
8:5640658 C G 0.203017 -9.9410e-06
8:5643668 T C 0.461774 3.3364e-05
8:5646175 G T 0.025571 1.9199e-05
8:5652021 T C 0.447716 -7.9088e-06
8:5658191 T C 0.100780 1.3226e-05
8:5677950 T C 0.130498 3.0573e-05
8:5679800 C T 0.029819 -8.8644e-05
8:5680633 T C 1.476205 -1.6470e-05
8:5684287 T C 0.571759 -4.8118e-05
8:5684876 A G 0.044614 8.9012e-06
8:5691849 T C 1.230424 6.6891e-05
8:5692108 C G 0.217026 6.5313e-06
8:5700210 G A 0.344269 7.0001e-06
8:5701562 C T 1.832973 -2.1912e-05
8:5709700 T C 0.037723 -2.3462e-06
8:5715867 G A 0.595917 -2.0018e-06
8:5718148 T C 0.089306 -4.6450e-06
8:5721217 T G 0.085440 -1.9960e-05
8:5721900 G C 0.026106 -5.4260e-05
8:5723748 A C 0.076864 -1.0576e-05
8:5729910 A G 0.210540 -6.1856e-07
8:5732244 A C 0.026382 -2.8545e-05
8:5743234 C T 0.489957 -1.0085e-05
8:5746160 G A 0.522373 1.3045e-05
8:5755186 A G 0.202780 2.9383e-06
8:5755891 G A 0.144426 -1.7067e-05
8:5759113 T C 0.025337 -2.5178e-06
8:5765855 T C 0.074641 -7.2280e-06
8:5768423 A G 0.886640 -6.6478e-05
8:5770839 A G 0.206633 2.0014e-06
8:5773243 C T 0.743580 4.9473e-06
8:5773722 C T 0.390742 -3.5096e-05
8:5780691 G C 0.382394 2.9403e-05
8:5781458 C G 0.379976 2.6446e-05
8:5782057 T G 0.526622 -3.2590e-05
8:5792127 A G 1.696165 -5.3165e-05
8:5792337 T C 0.182419 -4.7375e-06
8:5793059 C A 0.852766 -1.0502e-04
8:5793709 A G 0.056643 1.8919e-05
8:5798005 A G 0.152015 -1.4645e-05
8:5799934 C G 0.123604 -4.0031e-05
8:5803466 C G 0.079886 8.3763e-05
8:5816158 G A 1.579711 -3.7457e-07
8:5818244 A G 0.036967 1.2567e-05
8:5820217 C G 0.049804 -7.9142e-05
8:5821708 T C 0.478013 2.2129e-05
8:5824114 C T 0.097758 -8.1153e-06
8:5825823 C A 0.740470 -4.3606e-05
8:5827132 A G 1.449505 -1.4828e-05
8:5828049 G A 1.379470 -2.8887e-05
8:5828147 A G 0.155991 -1.6850e-05
8:5831259 G A 0.052329 -2.2502e-05
8:5833307 G C 0.082801 3.1867e-06
8:5837737 T C 0.456694 1.3382e-05
8:5847543 A G 0.031299 1.9276e-05
8:5852840 G A 0.687203 4.0742e-06
8:5855666 C A 0.148419 -5.9049e-05
8:5868955 C A 0.390603 2.8797e-05
8:5870378 G A 0.105207 -3.3227e-05
8:5876820 C T 0.179465 -1.6526e-05
8:5879171 A G 0.043718 3.4410e-05
8:5886134 G A 0.910201 3.1272e-05
8:5890807 T C 0.061077 -9.6290e-06
8:5892604 G A 1.258592 -6.0100e-05
8:5899679 G A 1.084742 -2.6533e-05
8:5900652 G A 0.036376 -1.7105e-05
8:5909733 C T 0.093983 -2.5388e-05
8:5912133 G A 0.774999 2.5928e-05
8:5912895 A C 0.434259 -4.2454e-05
8:5914078 A G 0.392498 -2.6773e-06
8:5915072 A G 0.062833 4.4404e-05
8:5915996 A G 0.071704 1.5429e-05
8:5923975 T C 1.806403 -9.7802e-07
8:5925460 G C 0.033374 2.0442e-05
8:5929378 G A 0.491243 -2.0967e-05
8:5931095 A C 0.221021 -6.8388e-05
8:5941015 C A 0.039456 2.9029e-05
8:5941111 C T 0.154524 -4.8094e-06
8:5942511 G T 0.054783 -7.9592e-05
8:5942699 C A 0.311174 -3.0601e-05
8:5943185 G T 0.097531 1.2089e-05
8:5950645 C T 0.761928 5.3038e-05
8:5954166 C T 0.625458 -7.2788e-06
8:5954869 T G 0.025629 -4.4694e-05
8:5955187 G C 0.054936 3.2054e-05
8:5957197 A G 0.062635 2.0774e-05
8:5957909 T C 0.377824 -3.7475e-06
8:5959744 A G 1.248861 -6.9520e-05
8:5963717 T C 0.741668 -4.1097e-05
8:5965236 C T 0.138782 -1.1751e-05
8:5966777 G A 0.061674 1.7119e-05
8:5973393 C T 1.093431 -3.0460e-05
8:5978248 T G 0.025986 7.2552e-06
8:5981686 G A 0.275084 1.2347e-05
8:5981815 G T 0.029495 -6.3263e-06
8:5981840 A G 0.045133 -7.0605e-06
8:5981856 C A 0.142872 -3.2304e-07
8:5982425 C T 0.095028 7.3885e-06
8:5983673 T G 0.736858 -2.9071e-05
8:5987147 C G 0.028080 7.9032e-07
8:5989955 T C 0.147234 2.4135e-05
8:5991569 T C 0.049814 8.0651e-06
8:5994221 T C 0.233138 -1.4204e-05
8:5994598 T C 0.947655 3.3562e-05
8:5994657 A G 0.784753 -1.4209e-05
8:5995553 A G 0.022799 1.1177e-05
8:5995830 A C 0.074719 6.0326e-07
8:5996338 G T 0.103509 9.1108e-06
8:5998997 A G 0.107141 1.3716e-05
8:6001610 A C 0.117875 4.3227e-05
8:6005110 A G 0.170883 2.1625e-05
8:6005877 G A 1.265096 -8.8662e-06
8:6007725 C T 0.058438 5.6978e-06
8:6008905 A G 0.047084 3.2997e-05
8:6009712 A G 0.877311 -2.8183e-05
8:6013345 A G 0.913255 -3.8658e-05
8:6013528 A G 0.027077 5.7637e-06
8:6016650 A G 0.555760 1.8750e-05
8:6016662 C A 0.054517 2.3255e-05
8:6017281 C T 0.060424 2.1694e-05
8:6020919 T G 1.901804 2.1618e-05
8:6021203 A C 0.366827 4.7428e-05
8:6021761 G C 0.058172 4.5647e-06
8:6022262 A G 0.430332 1.0438e-05
8:6022603 C G 0.157796 8.0925e-05
8:6024573 T C 0.053608 1.8725e-05
8:6025267 A C 1.467357 8.7870e-05
8:6025382 T C 0.102831 -4.9172e-05
8:6025992 G A 0.578108 5.2855e-06
8:6030751 C A 0.432915 5.4310e-05
8:6031012 T C 0.171188 1.6271e-05
8:6032988 T C 0.106233 -2.0888e-05
8:6033545 A G 1.413229 -7.4792e-06
8:6033782 C G 1.093188 3.5517e-05
8:6034460 G A 1.360936 -2.5934e-05
8:6036613 C G 0.118836 -1.1618e-05
8:6039730 A C 1.182318 -9.1395e-06
8:6045347 A G 1.194156 -4.4212e-06
8:6047831 C G 0.563878 1.5525e-05
8:6055918 C G 0.093850 -1.6457e-06
8:6059955 C T 0.632511 -2.4559e-05
8:6060340 A G 0.067919 1.0107e-05
8:6061595 A G 0.207772 1.6374e-05
8:6064071 C T 1.060100 -2.5697e-05
8:6064250 G A 1.466613 -3.0854e-05
8:6065210 A C 0.426411 5.3541e-05
8:6067006 A C 0.340221 -2.8914e-06
8:6068759 C T 0.046879 -2.2649e-05
8:6069903 G A 0.053777 1.4279e-06
8:6070313 G T 0.184155 5.5024e-05
8:6070570 T C 0.053816 -1.1181e-05
8:6071826 G A 0.160938 5.6608e-06
8:6073793 T C 0.414807 -2.2514e-06
8:6079206 C T 0.262162 8.8956e-06
8:6080742 A C 1.169958 -1.2108e-05
8:6080750 T G 0.044302 -2.6358e-05
8:6083946 G T 0.051106 -8.8514e-06
8:6084737 A G 0.075349 1.8344e-05
8:6085086 C A 0.404595 7.1448e-06
8:6087569 A G 0.088020 -2.0820e-05
8:6093364 T C 0.302904 -4.8872e-05
8:6096293 G T 0.059649 -2.7341e-05
8:6096917 C T 0.183620 5.1815e-05
8:6097631 C T 0.041128 1.7455e-06
8:6097667 A G 0.024649 -8.6387e-06
8:6106751 G A 1.279371 1.2618e-05
8:6106775 T G 0.057490 -1.8291e-05
8:6108034 T C 0.112711 2.0150e-06
8:6109195 A G 0.071879 -3.5840e-05
8:6112044 C T 0.090270 -5.3589e-07
8:6112323 T G 0.066328 8.4107e-06
8:6112601 G A 0.046282 9.4213e-06
8:6114270 A G 0.049726 -1.0416e-06
8:6116071 T C 0.194909 7.2924e-05
8:6117123 G T 0.130489 -3.1179e-05
8:6118894 T C 0.044030 -2.1266e-05
8:6119852 A G 0.095301 -1.0820e-06
8:6120190 C G 0.202841 7.2757e-05
8:6123058 A G 0.116243 -1.5029e-05
8:6123393 G A 0.620381 3.9260e-06
8:6125917 G A 0.098021 -1.9463e-05
8:6128005 T G 0.255281 -1.7758e-05
8:6128474 A G 0.791858 -2.6754e-05
8:6132069 C A 0.108443 -2.9739e-05
8:6135638 A G 0.433866 6.0465e-05
8:6136391 A G 0.156170 3.7174e-05
8:6138112 C T 0.030384 1.6574e-05
8:6141995 C T 0.156082 -1.3325e-05
8:6142106 C T 0.505716 2.9957e-05
8:6142147 A C 0.818162 4.2371e-05
8:6142331 C T 0.665602 1.3646e-05
8:6143107 A G 1.855090 -9.5019e-06
8:6144324 G C 1.028433 -1.2209e-05
8:6144493 T C 0.047279 9.7827e-06
8:6146953 T C 0.133488 7.7108e-07
8:6147908 C T 0.525483 1.1529e-06
8:6150680 A C 0.109495 -4.5904e-05
8:6150756 A C 0.253947 1.0622e-04
8:6155502 C G 0.392583 -1.0451e-05
8:6155811 T C 0.033737 8.3864e-06
8:6159723 A C 1.076975 -4.6526e-06
8:6160974 G A 0.528459 -2.9862e-05
8:6161773 T C 0.210206 -4.4534e-05
8:6163639 C T 0.180004 -2.5906e-05
8:6165580 C T 0.075933 -2.9108e-06
8:6169780 T C 0.158023 1.8377e-05
8:6171324 C A 0.280004 3.5094e-05
8:6173680 G C 0.673872 5.3423e-06
8:6173931 G A 0.420516 8.3638e-05
8:6174887 G C 0.522477 2.9324e-05
8:6176137 T C 1.125182 1.0453e-05
8:6177356 G T 0.810301 2.6469e-05
8:6177853 G A 0.276710 7.6097e-05
8:6179155 T C 0.533081 -1.9749e-05
8:6180074 A C 0.232482 -2.3299e-05
8:6182365 C G 0.258413 -2.9678e-05
8:6185452 A G 0.050473 2.8005e-05
8:6185554 A C 0.068873 8.0253e-06
8:6187306 T C 0.278573 7.9859e-05
8:6188472 A G 0.138415 7.4769e-05
8:6189230 T C 0.320694 -1.3511e-05
8:6191957 C A 0.067468 1.2874e-05
8:6193712 T G 0.240642 -3.2940e-05
8:6196671 G A 0.673791 2.7558e-06
8:6197203 G A 0.991759 -1.7654e-05
8:6198200 T G 0.034701 3.0962e-05
8:6198440 A G 0.310496 -1.4231e-05
8:6201436 C T 0.174333 -1.1024e-06
8:6204305 G A 1.316673 3.3464e-05
8:6204385 C T 0.252512 -2.8771e-05
8:6204649 G A 0.046224 1.1359e-05
8:6205055 T A 1.237364 -7.1855e-06
8:6205483 T C 0.058091 1.9006e-06
8:6206686 G A 0.178864 2.6924e-05
8:6209349 T C 0.608002 1.9282e-06
8:6211581 A G 0.334664 -2.4901e-05
8:6211908 A G 0.193234 2.4034e-05
8:6214105 G A 0.173480 4.0889e-05
8:6214120 G A 0.193753 1.1813e-05
8:6214774 T G 0.024009 -6.3732e-06
8:6216472 A G 1.872001 1.3692e-05
8:6220034 C T 0.169043 4.0971e-05
8:6221561 C A 1.977422 2.1465e-05
8:6222410 A G 0.039524 -7.8604e-06
8:6223125 A G 1.878733 1.0817e-05
8:6224113 T G 1.975929 1.7820e-05
8:6232009 T C 0.746043 1.4741e-05
8:6237119 T C 0.052836 1.3590e-05
8:6237210 A C 0.110335 -4.1343e-05
8:6237366 A G 0.030011 4.4903e-05
8:6237957 C T 0.084943 7.3465e-06
8:6238246 C T 0.101211 1.2681e-05
8:6245819 A C 0.055140 -4.7186e-05
8:6245930 A C 1.806526 2.8637e-05
8:6246555 T G 1.903687 4.6614e-05
8:6249852 G C 0.032416 2.4796e-06
8:6260859 C T 1.565842 1.8388e-05
8:6263083 T G 1.539537 -5.1532e-07
8:6264879 G T 1.738000 -1.0395e-05
8:6264996 T C 0.256066 9.5622e-06
8:6269442 G T 0.655417 1.6168e-05
8:6275529 A G 0.411931 4.7735e-06
8:6281728 T A 0.056237 3.0679e-05
8:6284002 G A 0.022906 -8.2160e-06
8:6287650 G C 0.024840 -1.9076e-05
8:6290865 G A 0.045961 1.7813e-05
8:6295250 A G 0.040690 -1.8951e-06
8:6296550 T G 1.970995 7.4201e-06
8:6301160 A G 0.149016 -2.2264e-05
8:6302106 A C 0.019988 -8.8924e-06
8:6302154 T G 0.300180 -4.9292e-06
8:6302183 C G 1.639496 4.7921e-06
8:6307511 A G 0.023594 1.5199e-05
8:6311456 T C 0.697087 -1.2272e-05
8:6321203 T C 1.673454 9.6013e-06
8:6323278 A G 0.301300 -9.7586e-06
8:6323329 C G 0.039664 8.7081e-06
8:6329145 T C 0.033711 3.9416e-05
8:6329239 T C 0.032692 7.2638e-05
8:6331517 G C 0.370566 2.1787e-05
8:6331758 A G 1.474511 -1.2733e-05
8:6333058 G C 0.060220 -1.6683e-05
8:6337387 G A 0.193351 1.3694e-06
8:6338306 A C 0.298710 -1.5774e-05
8:6340184 T C 0.104619 -1.9627e-05
8:6341019 G A 0.055458 -3.1837e-05
8:6344516 T C 1.456133 -8.7701e-06
8:6347017 T G 0.032637 -1.4124e-05
8:6351056 G A 1.949284 -8.3530e-06
8:6354270 A G 1.078348 -3.0922e-05
8:6354321 T C 0.045954 -2.7067e-05
8:6356937 G A 1.468343 1.4636e-05
8:6358293 C T 0.157293 2.5175e-05
8:6360289 T G 0.071272 -7.0695e-06
8:6363984 A C 0.728318 1.8906e-05
8:6366338 A G 0.245050 1.9558e-05
8:6366796 T C 0.043802 -2.5244e-06
8:6370183 G T 0.023084 1.1516e-05
8:6370320 G A 0.042342 2.2209e-06
8:6372975 T C 0.753324 1.9812e-05
8:6379932 C G 0.864500 1.5247e-05
8:6380878 C T 0.131180 -3.7717e-06
8:6386204 T C 1.158107 5.0208e-06
8:6386824 C A 0.279135 7.2322e-06
8:6388155 G A 1.441137 5.2395e-06
8:6389280 A G 0.816280 -2.5417e-05
8:6389889 A C 0.627483 2.6976e-05
8:6394876 G T 0.294354 -1.8307e-05
8:6395024 A G 0.105210 1.6867e-05
8:6396182 C A 0.692854 -2.8358e-05
8:6396358 G A 0.356882 -1.6129e-05
8:6396763 T G 0.544348 -2.5321e-05
8:6396870 A G 1.322184 9.2894e-06
8:6398203 A G 0.024649 -2.1190e-05
8:6398694 A G 0.032056 -2.3667e-05
8:6398938 T G 1.700712 -3.4514e-05
8:6399600 G A 0.326452 -2.4474e-05
8:6400005 A G 1.339325 -4.8507e-08
8:6402671 G A 0.055393 -2.3115e-05
8:6402931 A G 0.031514 -3.2303e-05
8:6403006 C A 0.916423 -2.5161e-05
8:6404330 A G 0.039833 3.7362e-05
8:6406894 T C 0.045383 1.8346e-05
8:6412551 C T 0.035091 -2.1344e-05
8:6412625 T C 0.289245 -2.5381e-05
8:6413640 G A 0.026460 -1.7013e-05
8:6415257 G T 0.288401 2.0881e-05
8:6417374 T C 0.067912 5.5807e-05
8:6417876 A C 0.315459 1.8626e-05
8:6419345 T C 0.029498 2.0463e-05
8:6421853 C T 0.030576 -2.6373e-05
8:6421998 A G 1.812563 6.2192e-05
8:6426739 T G 0.034299 -1.2071e-05
8:6427144 T G 0.050122 1.6290e-05
8:6430480 T C 0.037379 -2.7082e-05
8:6432581 G C 1.626243 -1.4821e-05
8:6433935 A G 0.703468 2.2304e-05
8:6435402 C T 0.569431 1.8388e-05
8:6435943 T C 0.156166 -1.4024e-05
8:6436661 C T 1.526054 -1.6428e-05
8:6436789 T C 0.024058 7.0924e-06
8:6437682 A G 0.213689 3.8647e-06
8:6438242 T C 0.855577 2.3109e-07
8:6441516 A G 0.439796 5.9011e-06
8:6443380 G A 0.097638 3.9012e-05
8:6444020 T C 0.064871 4.5834e-05
8:6445827 T C 1.002061 -7.3219e-06
8:6446938 T C 0.168750 1.8094e-06
8:6449368 G A 0.228230 2.2510e-06
8:6453831 A G 0.044731 3.0031e-06
8:6454559 A C 1.140749 -1.4373e-05
8:6455279 T C 0.638090 -3.6216e-05
8:6456370 A G 1.911077 1.4599e-05
8:6456430 T G 0.622994 -2.1243e-06
8:6459642 A G 0.261704 -3.6070e-05
8:6460877 T C 1.090763 2.0427e-05
8:6462741 G C 0.125273 -2.4894e-06
8:6462988 A G 0.106362 -1.5168e-05
8:6465796 C T 0.112095 -1.4646e-05
8:6466121 T C 1.606596 -1.2994e-05
8:6467094 A G 0.562404 -2.7095e-05
8:6467986 C T 0.488854 -1.3367e-05
8:6468542 C G 0.630154 4.1020e-05
8:6468852 G A 1.934928 -2.1997e-05
8:6469440 A G 1.913794 -1.0484e-05
8:6469600 A C 1.105321 -1.4505e-05
8:6471393 A T 0.063709 1.0441e-05
8:6471526 G A 1.155563 -1.4854e-05
8:6471555 C T 1.933081 -1.1221e-05
8:6476455 T C 0.157643 1.9291e-05
8:6478310 G C 0.090101 -9.5041e-06
8:6479042 T C 0.801024 4.0934e-06
8:6479261 G C 0.074907 4.7002e-06
8:6481011 G T 0.811431 -8.8111e-08
8:6482933 A C 0.138675 2.4139e-05
8:6490975 A G 0.692244 -4.3351e-06
8:6493929 A G 0.094677 4.5975e-05
8:6494329 C A 0.025308 -1.0974e-05
8:6497361 C T 0.054932 2.7002e-05
8:6500380 A G 0.089559 4.5130e-05
8:6500544 T C 0.613500 1.4336e-05
8:6502359 A T 0.161074 3.5446e-05
8:6505949 A C 0.167374 4.3151e-05
8:6506118 C T 0.350121 -5.6604e-06
8:6514185 G A 0.125643 1.0277e-05
8:6514576 C T 0.117259 -1.2526e-05
8:6516861 A G 1.306182 2.7821e-05
8:6519902 T G 0.150859 9.0793e-06
8:6521680 A G 0.063131 4.3492e-06
8:6523434 C G 0.042592 -2.5959e-06
8:6526355 A G 0.027093 4.1104e-05
8:6530446 C T 0.040414 -3.1994e-05
8:6534000 A G 1.496777 -1.0683e-05
8:6534313 T C 0.098845 -2.0187e-05
8:6535198 T C 0.047220 7.5134e-06
8:6541450 C T 0.739165 9.1278e-06
8:6546919 G A 0.920704 3.3236e-05
8:6547025 C T 0.072577 -1.0235e-06
8:6550036 A G 0.059512 -5.1536e-05
8:6553393 G A 0.053264 2.8693e-06
8:6554277 G A 0.311333 -3.8750e-06
8:6554615 C T 1.027096 -3.6935e-05
8:6556382 A G 0.071321 -4.8895e-05
8:6556685 T C 0.142294 1.0915e-05
8:6556717 C A 0.073417 -7.4530e-05
8:6557326 A C 0.039135 2.5283e-05
8:6558504 T G 0.045552 -6.6995e-06
8:6559480 C A 0.889970 -3.1251e-05
8:6563003 A G 0.118937 -6.9525e-06
8:6565310 T G 0.269952 2.2227e-06
8:6567821 T G 0.047876 2.2965e-05
8:6568062 G A 0.033912 -1.6903e-06
8:6568915 G A 0.028800 -1.2589e-05
8:6569186 A G 0.031079 -2.3347e-05
8:6569927 T C 1.306636 -1.2554e-05
8:6571042 T C 0.065446 4.6031e-06
8:6572089 C A 0.058081 2.7164e-06
8:6574557 C A 0.049236 4.3317e-06
8:6574830 G A 0.048846 -3.0629e-05
8:6581049 C A 0.078335 -1.3880e-05
8:6581630 G A 0.037966 -8.0015e-06
8:6585583 G A 0.123734 -1.1446e-05
8:6591380 A G 0.041345 2.3552e-05
8:6594296 T C 0.028794 4.3552e-05
8:6604403 C T 0.938014 3.4027e-05
8:6605453 C T 0.812583 2.8790e-05
8:6610163 C T 1.489237 8.7427e-06
8:6612219 T C 0.299629 -1.7356e-05
8:6612892 A G 0.028894 -3.4643e-05
8:6615608 G C 0.036941 1.1053e-05
8:6620867 C G 0.096197 4.9468e-07
8:6622035 A G 0.096047 -2.7750e-05
8:6622716 T C 0.096722 -2.4299e-05
8:6624535 T C 0.133439 -2.5143e-05
8:6628854 T G 0.600513 4.8688e-05
8:6629096 G T 0.031140 -1.0054e-05
8:6630791 C T 0.035107 -6.6044e-05
8:6631197 C T 0.669997 5.3251e-06
8:6631886 C T 0.574092 1.9093e-05
8:6633352 T C 0.021052 -1.5810e-06
8:6634008 C A 0.021997 -4.1614e-05
8:6635267 T C 0.274094 -5.2920e-05
8:6635957 G A 0.103457 -4.6262e-05
8:6639024 C T 0.212621 -2.4587e-06
8:6639400 C T 0.050525 -9.1268e-06
8:6640348 A G 0.033552 -1.9122e-05
8:6645793 C G 1.189621 -9.7268e-06
8:6645898 G A 0.456707 1.2600e-05
8:6648014 A C 0.068643 6.1303e-06
8:6649816 G A 0.877165 -8.9680e-06
8:6654498 T C 0.136763 -8.8112e-06
8:6656981 C T 0.078380 -4.3547e-06
8:6657962 A G 0.038291 1.0741e-05
8:6660463 G A 1.092610 9.2454e-06
8:6661688 T C 0.081740 -1.1849e-05
8:6663532 C G 0.024720 -8.1758e-06
8:6663767 A G 0.032455 5.6522e-06
8:6664399 T G 0.462683 7.9255e-06
8:6665077 C T 0.800758 8.6114e-06
8:6665227 A G 0.092970 -3.1981e-05
8:6665691 T G 1.111637 -3.1046e-05
8:6665700 G C 0.645809 -1.6412e-05
8:6666584 G A 0.665959 2.3920e-05
8:6668483 T C 0.064235 -6.1599e-06
8:6673252 G A 0.064663 -1.4902e-05
8:6674458 G A 0.906497 3.3876e-05
8:6677614 A G 0.590179 2.7505e-06
8:6679796 G C 0.838812 3.8501e-06
8:6680649 T C 0.145014 3.1746e-05
8:6684069 T G 0.082132 4.5030e-06
8:6684137 T C 0.897909 -2.0951e-05
8:6684758 A G 0.022390 2.6169e-05
8:6685685 A C 0.446730 -5.3293e-06
8:6686679 C T 0.254336 1.9365e-05
8:6686791 T C 0.527236 8.7478e-06
8:6688767 C T 0.390077 7.6022e-06
8:6690173 C G 1.074693 1.7732e-05
8:6690276 C T 1.072875 1.4830e-05
8:6690811 A G 0.062638 1.8285e-06
8:6691319 T C 0.043549 -3.1807e-06
8:6691764 G A 0.043384 -6.0554e-06
8:6698224 G A 1.068091 4.1185e-05
8:6699341 T C 0.077371 1.8757e-05
8:6700803 T C 0.095080 3.4685e-05
8:6700888 T C 0.957298 4.8156e-05
8:6709593 C G 0.045484 -7.3977e-06
8:6712543 T C 0.027726 1.3575e-05
8:6713695 T C 0.964598 2.8827e-05
8:6714699 G A 1.006281 3.2360e-05
8:6715091 G A 0.933272 1.9675e-05
8:6716312 C T 0.984465 -1.4345e-05
8:6716439 C T 0.025623 2.9493e-05
8:6719558 A G 0.139979 1.2353e-04
8:6720577 T C 0.350182 4.0937e-05
8:6722082 T C 0.748263 -2.6037e-05
8:6722384 A G 0.028109 -2.7236e-06
8:6722490 T C 0.029190 2.6907e-05
8:6725036 A G 0.075754 6.4283e-06
8:6730546 C T 0.618846 4.6294e-05
8:6730762 A G 1.580753 1.1255e-05
8:6731529 G C 0.521017 4.2265e-05
8:6734529 G A 0.062511 -3.4500e-05
8:6736446 G A 0.078419 -1.7886e-04
8:6737085 A G 0.034958 1.9240e-06
8:6737285 C T 0.363893 3.4626e-06
8:6741127 C T 1.336141 4.4632e-06
8:6742077 T C 0.080260 4.3690e-05
8:6742971 T G 0.031351 -3.7751e-05
8:6743029 A G 0.709320 -1.7247e-04
8:6743800 T C 0.115152 -3.9136e-05
8:6750888 G A 1.940689 -1.3650e-05
8:6751692 G A 0.042339 1.7032e-05
8:6752378 C T 0.381917 -9.6578e-05
8:6753529 C A 0.045130 2.2220e-05
8:6754461 G A 0.074992 4.5247e-05
8:6754919 G C 0.793173 -7.4530e-05
8:6757203 T C 0.194925 -1.0962e-05
8:6757714 T C 0.060814 1.3084e-05
8:6758397 A G 1.181877 1.3920e-04
8:6758568 A G 0.052225 3.0318e-05
8:6759060 T C 0.044870 -3.4934e-06
8:6760558 G A 0.857765 -7.1452e-05
8:6765966 G A 0.722466 -7.6568e-05
8:6766150 T C 0.045302 1.6649e-05
8:6767714 T G 0.056315 2.8605e-06
8:6770015 G T 0.257874 -3.5127e-05
8:6774557 A G 0.694513 1.3537e-05
8:6775314 A G 0.127840 1.7532e-05
8:6775724 G A 0.270510 -3.3418e-05
8:6778406 C G 0.028927 2.3278e-06
8:6780107 A G 0.559266 -2.9970e-05
8:6780586 C T 0.994063 5.4255e-05
8:6781006 C T 0.030413 2.5862e-05
8:6782536 T G 0.069331 7.2048e-05
8:6782717 C G 1.389603 5.0062e-05
8:6783084 T C 0.070181 6.4387e-05
8:6783112 A G 0.051281 2.3424e-05
8:6784217 G C 1.643014 2.0683e-05
8:6784674 T C 0.080344 1.1540e-05
8:6786073 C G 0.880580 5.5280e-05
8:6787075 C T 1.207921 4.0072e-05
8:6789478 T C 0.415138 5.3922e-06
8:6789884 A G 0.522231 3.3704e-06
8:6789964 G T 0.112705 8.9287e-06
8:6790113 A G 0.262318 -8.5143e-06
8:6792257 A G 1.347845 1.7248e-05
8:6794366 T G 0.057143 4.0714e-06
8:6794837 T C 0.089241 -2.3310e-05
8:6796611 T C 0.178089 1.7814e-05
8:6797532 A C 1.602273 2.1120e-05
8:6799546 C G 0.111049 -1.7458e-07
8:6801000 T C 0.329283 1.3461e-05
8:6805304 C T 0.348514 3.3917e-06
8:6810827 A G 0.112004 3.1882e-05
8:6813423 A G 0.045555 1.8406e-05
8:6814637 C T 0.131832 -7.5747e-06
8:6815430 C T 0.165024 6.6356e-06
8:6821508 A C 0.215260 -3.8125e-06
8:6822785 G A 0.600731 -3.0544e-05
8:6823568 C T 0.867012 -2.1623e-05
8:6824225 C T 0.594908 -2.6949e-05
8:6824352 A C 0.037947 4.6843e-05
8:6828241 A G 0.618054 9.5241e-06
8:6828435 A G 0.237147 3.9074e-06
8:6828890 C T 0.039109 -6.9886e-06
8:6878090 G A 0.162762 -4.5449e-06
8:6880094 A C 0.244209 6.2716e-06
8:6880963 C T 1.294108 5.9343e-06
8:6883017 G T 0.059577 5.3502e-06
8:6888134 C T 0.726104 2.1045e-06
8:6890354 T C 0.021857 -2.0334e-05
8:6890696 G C 0.058126 -1.8880e-05
8:6896146 C G 1.677868 -2.6226e-05
8:6896167 G A 1.672467 -2.2913e-05
8:6896302 A G 0.170049 2.2987e-06
8:6898232 G A 0.995547 -2.0226e-05
8:6899158 T C 0.027109 -3.8615e-05
8:6899562 G A 0.080789 3.6842e-05
8:6901339 G C 0.034448 7.5479e-06
8:6903872 G A 0.189770 9.8841e-06
8:6905133 A C 0.268670 1.8957e-05
8:6906231 A G 0.066867 -1.4481e-05
8:6908004 A C 0.092795 -1.3741e-05
8:6908183 A G 0.774340 1.9913e-05
8:6909571 A G 0.069808 3.3609e-06
8:6911408 G A 1.006336 2.8988e-05
8:6918289 G A 0.143466 5.7452e-05
8:6919748 T G 0.587579 2.7715e-05
8:6920184 T C 0.057698 -2.9607e-05
8:6920226 A C 0.040222 -2.0713e-05
8:6921404 C T 0.445259 4.2843e-05
8:6929178 G A 0.101088 -2.2793e-05
8:6932374 T G 0.197690 2.2986e-05
8:6932485 C T 0.074044 3.6791e-05
8:6935820 G C 1.911097 -2.7076e-05
8:6943081 A G 1.256836 3.5376e-05
8:6945641 T C 0.062820 1.8342e-05
8:6949259 A G 0.559149 -1.0060e-05
8:6954845 A G 0.077419 -1.2487e-06
8:6964250 T G 0.614928 2.8347e-05
8:6968329 T C 0.807153 -2.8150e-05
8:6968791 C G 0.065420 1.0456e-05
8:6968926 A G 0.061658 2.2765e-05
8:6985646 T G 0.095713 3.9955e-06
8:6991050 G A 1.142430 8.0138e-06
8:6999220 C G 1.091092 1.1553e-05
8:7003534 T G 0.086323 9.8546e-06
8:7003969 C A 0.348975 -4.8426e-06
8:7004173 A G 0.047279 -1.1759e-05
8:7004785 C T 1.161840 1.1612e-05
8:7243016 T C 0.059889 1.6428e-05
8:7723357 C T 0.021400 -1.3213e-06
8:8094540 C A 0.079302 -1.2887e-05
8:8094763 C T 0.888292 -1.0310e-05
8:8103473 G A 0.025736 2.5618e-05
8:8105346 T C 0.042420 1.1073e-05
8:8106406 T G 0.731697 4.9637e-06
8:8107029 A G 0.031637 8.9987e-06
8:8107871 G C 0.056851 -1.5570e-05
8:8109255 T G 0.055695 -1.5642e-06
8:8114062 G T 0.347365 4.8738e-06
8:8120477 T C 0.109430 1.7778e-06
8:8123457 G C 0.488059 -1.0809e-05
8:8128857 C T 0.082957 1.1582e-05
8:8136397 T C 0.056847 -1.5214e-05
8:8136656 T G 0.052735 -8.3506e-06
8:8139331 T C 0.793416 9.0144e-06
8:8145179 A G 0.025012 -1.0748e-05
8:8146226 A G 1.726945 -9.7939e-06
8:8171243 C T 0.044114 2.2718e-05
8:8174227 C G 0.245040 -2.2418e-05
8:8174504 T C 0.488309 8.7672e-06
8:8174533 C T 0.518199 1.9190e-06
8:8174989 A G 0.549849 1.3974e-05
8:8176221 T C 1.076491 9.1332e-06
8:8176554 T C 0.571635 8.8147e-06
8:8176825 G A 1.129661 1.6365e-05
8:8177861 A G 0.486789 8.6699e-07
8:8178310 C T 0.061242 -9.3999e-06
8:8185746 C T 0.036623 -7.0635e-06
8:8190065 C T 0.278138 7.6482e-06
8:8192960 A G 0.256901 -2.4073e-05
8:8193728 T C 0.533140 -7.7119e-06
8:8194358 C A 0.354025 4.3258e-05
8:8195947 T G 0.071694 1.9918e-05
8:8207339 G A 0.333992 3.2547e-06
8:8220362 T G 0.184717 3.2942e-05
8:8222192 G T 0.260588 1.4004e-06
8:8226627 T G 0.029641 1.5884e-05
8:8228045 A G 0.022360 -1.0770e-05
8:8229573 A C 0.138934 -2.3968e-06
8:8230677 T C 0.307464 -1.9069e-05
8:8234219 A G 0.595599 1.7525e-05
8:8234714 T C 0.604068 1.8978e-05
8:8236958 C T 0.064556 -2.3239e-06
8:8237086 G T 0.550885 6.4100e-06
8:8243435 T G 0.180215 2.4135e-05
8:8247323 A C 1.364195 -2.1749e-05
8:8248058 A G 0.537045 2.0746e-06
8:8252675 G C 0.132034 -1.4906e-05
8:8258916 C T 1.774327 -2.2573e-05
8:8262969 T A 0.034166 4.7888e-06
8:8264068 T C 0.207804 -1.6262e-05
8:8266309 G A 0.693698 -4.0223e-06
8:8273955 T C 0.280780 -3.2693e-06
8:8274871 G C 0.661879 -6.7158e-06
8:8277522 G A 0.067838 1.9750e-05
8:8279462 G T 1.101838 -1.9063e-05
8:8284399 A C 0.238078 -5.9832e-05
8:8284516 G A 0.061301 -1.1861e-05
8:8295259 T C 0.084096 -3.7794e-05
8:8296771 G A 0.223271 2.5262e-07
8:8299903 A G 0.057831 -2.0550e-06
8:8301274 T C 0.097781 -7.8875e-06
8:8301849 T C 1.322882 -1.5677e-05
8:8307269 C T 0.022860 1.2569e-05
8:8309054 A G 0.023821 3.2275e-05
8:8313010 A C 0.690906 -1.5261e-05
8:8313256 T C 0.047746 -3.4564e-05
8:8320862 A C 0.056253 -1.6211e-05
8:8320938 T C 0.418854 7.6537e-06
8:8324418 T C 0.029579 3.9529e-05
8:8325605 A C 0.448823 -3.4356e-05
8:8347822 A G 1.701595 3.8354e-05
8:8349023 G A 0.453153 6.5254e-06
8:8349757 T C 1.479266 -5.2454e-05
8:8350222 T G 0.053176 -2.6864e-06
8:8351608 T G 0.118606 -2.5107e-05
8:8356104 C T 0.495621 -7.4398e-06
8:8358702 C T 0.067916 -7.6636e-07
8:8358866 A C 1.650782 1.5751e-05
8:8368555 G A 0.213608 -4.5825e-05
8:8371120 T C 0.568231 -2.1344e-06
8:8374744 T C 0.351614 3.1522e-06
8:8379107 A C 0.981765 -1.3089e-05
8:8387095 T G 0.924901 -1.7659e-05
8:8388447 C G 0.696353 4.4639e-05
8:8388615 C G 0.078682 2.9408e-05
8:8388813 A G 0.047970 2.8521e-05
8:8389809 G T 0.042566 1.6206e-05
8:8395121 T C 0.725776 3.4845e-06
8:8400476 C T 0.098754 1.7841e-05
8:8409444 G T 0.387954 1.3885e-05
8:8409745 T C 0.073528 2.1908e-05
8:8410905 C A 0.881953 9.8350e-06
8:8413615 C G 0.051628 -1.6361e-05
8:8418473 A T 0.026901 -1.2648e-08
8:8424632 T C 0.054179 1.2032e-05
8:8424706 G T 0.112633 -1.6059e-05
8:8427464 C G 0.048006 3.0021e-06
8:8429687 G A 1.084625 -1.3018e-05
8:8433876 A G 0.159984 4.0664e-05
8:8436070 C T 1.335992 1.9333e-06
8:8438657 A G 0.131466 7.0481e-06
8:8440074 A G 0.398078 -8.4616e-07
8:8441882 A G 0.021552 3.8854e-05
8:8448965 A G 0.039352 3.3639e-05
8:8450554 C T 0.037600 7.8000e-06
8:8452706 C T 0.068568 2.2644e-05
8:8453946 G T 0.479266 9.3289e-06
8:8454019 C T 0.042988 -2.0904e-05
8:8455643 G A 0.390950 -1.5885e-06
8:8456567 T C 0.049450 8.3989e-06
8:8456623 T C 0.426450 1.2253e-05
8:8458036 T G 0.125266 1.3027e-05
8:8464163 G T 0.116574 -1.1272e-05
8:8470292 C A 0.124851 1.5309e-05
8:8471797 T G 0.036616 3.1851e-05
8:8472561 A G 1.367882 2.6928e-05
8:8485202 T C 0.081181 3.3924e-05
8:8493610 A G 1.454117 7.7800e-06
8:8496483 T G 0.479730 -1.7917e-05
8:8500990 T C 1.608820 2.8322e-06
8:8507372 A G 0.118973 -5.1556e-07
8:8508429 T C 0.033458 -1.2247e-06
8:8512331 G C 1.429884 1.3137e-05
8:8513505 T G 0.091756 2.7677e-05
8:8514483 A G 0.059623 1.8217e-05
8:8518962 T C 0.149921 8.5426e-06
8:8522829 T C 0.038723 1.3775e-05
8:8526573 A G 0.502782 5.4534e-05
8:8534774 C T 0.262902 -2.6411e-05
8:8538162 C T 0.023120 6.5980e-05
8:8540070 C T 0.533263 3.3320e-05
8:8544120 G A 0.125357 -2.4009e-05
8:8548012 A C 0.048116 1.5694e-05
8:8554921 A G 0.575527 -2.9469e-05
8:8555269 A G 0.110400 6.1030e-06
8:8560536 A G 0.259916 -1.1018e-06
8:8569724 A G 0.774668 1.4237e-05
8:8570452 C T 0.109164 2.4639e-06
8:8577379 C T 0.510286 -1.4673e-05
8:8584079 T C 0.053254 1.7045e-05
8:8587163 C T 0.069347 -4.5701e-06
8:8588829 A C 0.405608 -1.0773e-05
8:8591657 A C 0.045640 3.1720e-05
8:8592621 C T 0.052852 2.1667e-05
8:8592992 A G 0.376282 2.3831e-05
8:8594426 T C 0.217172 1.8635e-05
8:8601011 G A 0.032491 2.1776e-05
8:8601350 G A 0.342366 -6.7465e-07
8:8606967 C T 1.434025 6.1765e-05
8:8607781 A C 0.520273 1.7649e-05
8:8610783 C A 1.326540 1.8947e-05
8:8618430 A C 0.229964 7.3985e-05
8:8628950 T C 0.135503 -3.8895e-06
8:8630269 C A 0.655092 1.3902e-05
8:8632320 T G 0.265427 -1.2523e-05
8:8646630 T C 0.050567 2.1415e-05
8:8646874 A G 0.056802 2.9130e-05
8:8647217 C T 0.565913 3.2785e-05
8:8652504 T C 0.410944 5.2126e-05
8:8655127 G T 0.020549 6.0354e-06
8:8658381 C T 0.160019 -8.9246e-06
8:8658419 C T 0.020186 3.3340e-06
8:8661534 C T 0.952384 -7.4772e-06
8:8669622 T C 0.162895 -1.0435e-05
8:8672061 T G 0.025743 2.0649e-06
8:8676490 C T 1.168630 -3.1677e-06
8:8680576 C T 0.118985 5.9072e-05
8:8683708 G T 0.051667 -1.1443e-05
8:8690090 A G 0.075637 6.9082e-07
8:8693655 A G 0.077903 1.5267e-05
8:8697343 G A 0.028560 7.2728e-06
8:8699439 A C 0.024126 2.7735e-05
8:8702827 G A 0.869365 -2.2432e-05
8:8707274 A C 0.053436 3.0945e-05
8:8708974 G C 0.737799 -2.1815e-05
8:8712895 G A 0.971313 3.4294e-05
8:8717007 C T 0.252214 1.1300e-05
8:8722378 T C 0.055994 1.0368e-05
8:8723009 A G 0.104555 5.2516e-06
8:8723651 G C 0.857336 4.5610e-06
8:8723810 G A 0.026103 -8.2963e-06
8:8724296 C A 0.182867 -1.4030e-05
8:8725679 C T 0.032367 -4.2622e-07
8:8726804 T G 0.845992 1.3960e-07
8:8729297 A G 0.101137 4.1827e-05
8:8729747 C T 0.031556 1.6241e-06
8:8733723 C T 0.048622 9.8903e-06
8:8736915 T G 0.305302 3.5720e-05
8:8737596 T C 0.051953 -7.8492e-05
8:8739456 T C 0.044948 1.1824e-05
8:8739569 C A 0.336553 2.1483e-05
8:8742472 C A 0.032741 1.2675e-05
8:8746730 G A 0.050609 -5.9637e-05
8:8747894 G A 1.903304 6.5729e-05
8:8749729 C G 0.280332 2.6549e-05
8:8752478 T C 0.058678 1.5862e-05
8:8753216 G C 0.283221 2.0144e-05
8:8755165 T C 0.040216 1.3094e-06
8:8758258 A G 0.608871 1.0521e-05
8:8762496 C T 0.742463 -2.5087e-05
8:8763360 A G 0.040183 1.3638e-05
8:8764193 T C 0.310217 -5.4895e-05
8:8771339 G A 0.570590 4.1166e-05
8:8780567 T A 0.055627 3.9059e-05
8:8781000 T G 0.114188 -3.8137e-05
8:8783188 T C 0.082863 1.7761e-05
8:8783387 A C 0.082317 -3.0103e-05
8:8783506 G A 0.611244 -4.1677e-06
8:8785750 G A 1.432779 -2.5752e-05
8:8786245 C T 0.266969 9.7646e-06
8:8791380 A G 0.031014 8.0348e-06
8:8793478 G A 0.043157 -2.2214e-05
8:8794801 T C 1.140015 -3.2391e-05
8:8797541 C T 0.060038 7.8336e-07
8:8799723 C G 0.200439 -4.2676e-06
8:8804965 G C 0.064741 2.4539e-05
8:8805805 A G 0.073190 3.4822e-06
8:8808695 T C 1.272218 -3.3028e-05
8:8809882 A G 0.039346 -5.1844e-06
8:8812315 T C 0.123244 -7.9318e-06
8:8819633 G C 0.068237 -2.6953e-05
8:8821419 T C 0.031108 3.4501e-06
8:8821637 G A 0.718983 1.6874e-05
8:8840583 C T 1.443396 -9.6910e-06
8:8848993 C T 0.651668 -4.1641e-05
8:8850825 G A 0.057425 -1.6731e-06
8:8851801 C T 0.055189 1.1865e-05
8:8856922 T C 0.205107 -9.3487e-06
8:8857527 T C 0.080000 -6.2401e-07
8:8860992 C T 0.619615 -5.2824e-05
8:8867523 A G 0.139765 -2.0064e-07
8:8871091 G A 0.062739 2.1514e-06
8:8882491 T G 0.050193 -1.6757e-06
8:8882512 G C 0.096356 -1.7959e-05
8:8890098 T C 0.885221 1.2574e-05
8:8890622 G A 0.083200 1.2728e-05
8:8894580 C T 0.113208 -1.2399e-05
8:8894888 A C 0.034156 -5.0461e-06
8:8901140 G A 1.056370 5.5655e-05
8:8902424 A G 0.941299 1.0313e-05
8:8915740 T C 0.283143 3.0317e-05
8:8922840 G A 0.028583 -3.3384e-05
8:8924433 A G 0.030469 1.2634e-05
8:8925391 T C 0.031790 6.8749e-06
8:8928188 A G 0.062726 -2.5341e-05
8:8928744 C T 0.574177 1.2343e-05
8:8929059 A G 0.045065 1.2524e-06
8:8929130 C A 0.890762 -2.0356e-06
8:8930038 A G 0.588825 4.1331e-06
8:8930926 C G 0.138246 -9.7104e-07
8:8931306 T G 0.213231 -4.1287e-06
8:8934530 G A 0.075407 -1.9675e-05
8:8935247 C T 0.944811 3.2872e-05
8:8938897 T C 0.039164 2.1906e-05
8:8939064 C T 0.174921 1.3501e-05
8:8939723 A G 0.715565 3.0652e-05
8:8941909 A G 0.060622 -3.1988e-05
8:8950866 G A 0.193889 -5.6599e-07
8:8958178 G T 0.545351 3.4887e-05
8:8959245 A G 0.048674 -1.6614e-05
8:8959671 G T 0.903541 1.2122e-05
8:8961990 T C 0.295386 -1.1773e-05
8:8966147 C T 0.035000 2.3177e-05
8:8966305 A C 0.055124 -1.5679e-05
8:8966606 G A 0.580977 1.7689e-05
8:8969838 T C 0.037217 7.6116e-06
8:8974338 T C 1.232346 2.7432e-05
8:8974400 G A 0.454166 -2.7920e-05
8:8974673 G A 0.466665 5.1900e-06
8:8977526 A G 0.024957 2.9506e-05
8:8979689 C T 0.730730 -1.9259e-05
8:8981804 T G 0.069850 4.0818e-05
8:8990577 G A 1.437164 -1.4017e-05
8:8990645 A G 1.409078 -9.3477e-06
8:8997562 A G 0.121501 -3.0651e-05
8:8997614 T C 0.583463 1.4840e-05
8:8999019 T C 0.019897 2.5546e-05
8:8999039 T G 0.028524 -1.8547e-05
8:9000465 A G 0.020465 1.9798e-05
8:9004359 A G 0.098686 1.9176e-05
8:9012914 A G 0.656433 -1.6702e-05
8:9022364 G A 0.043864 2.1037e-05
8:9029068 T C 0.576676 -1.3054e-05
8:9029106 G T 0.030686 2.1163e-05
8:9029604 C T 0.052287 -1.6919e-05
8:9030160 A G 0.423730 -7.1384e-06
8:9033996 A C 0.076254 -1.0442e-04
8:9036484 C G 0.038005 -1.1772e-05
8:9036605 C G 0.026460 -1.1350e-05
8:9037017 C T 0.068091 6.5248e-06
8:9039070 C T 0.075943 2.0505e-05
8:9040306 A C 0.673782 3.5494e-07
8:9042454 G A 0.731015 1.2111e-05
8:9042544 A G 0.380515 2.0204e-05
8:9044765 C A 0.678111 4.6338e-05
8:9044779 G A 0.146211 -1.1258e-05
8:9046312 C A 0.902810 4.0074e-05
8:9047178 G A 1.392368 -2.5579e-05
8:9048104 A G 1.257014 -3.0335e-05
8:9051381 G A 0.045266 -2.0502e-05
8:9051459 T C 0.043280 -8.5622e-06
8:9051487 T C 0.042978 -2.7085e-06
8:9052169 T C 0.068636 6.5153e-05
8:9052356 C T 0.037207 2.8957e-07
8:9053914 C T 0.035120 -1.5233e-05
8:9064775 T C 0.040031 8.8352e-06
8:9071238 T G 0.233083 8.3934e-05
8:9075279 A G 0.272899 3.8797e-05
8:9078499 T C 0.038648 6.1058e-06
8:9079316 C T 0.452036 -3.3764e-05
8:9081689 G T 0.036983 -2.9561e-05
8:9084341 C T 0.982154 1.6482e-05
8:9088245 G A 0.372092 2.0573e-05
8:9092323 G A 0.034094 -1.4560e-06
8:9094668 T G 0.285600 -1.7280e-05
8:9095896 A G 0.347524 -1.3234e-06
8:9099747 G A 0.083333 2.2238e-05
8:9100066 T C 0.185142 -2.4327e-05
8:9104831 G A 1.019751 6.2043e-06
8:9106638 A G 0.348342 3.0525e-06
8:9110822 C T 0.649792 2.3507e-06
8:9111782 G A 0.404615 -4.9762e-06
8:9111855 T G 0.494911 2.8964e-05
8:9117556 G C 0.127337 1.2141e-05
8:9119943 T G 0.519326 -6.5448e-06
8:9122218 A G 0.123267 -1.5639e-06
8:9124868 G A 0.435019 -1.3609e-05
8:9125730 A C 0.683279 -3.5036e-06
8:9132496 C G 0.034205 -6.8401e-06
8:9135493 A G 0.105071 -2.2133e-05
8:9136617 T C 0.123452 -9.1025e-06
8:9139055 G T 0.599884 1.1169e-05
8:9139385 T C 0.539206 3.1720e-05
8:9141993 G A 0.125451 -1.0058e-04
8:9142698 C T 0.091656 1.5760e-05
8:9143521 G T 0.751243 4.5653e-05
8:9149612 C T 0.195720 4.3420e-05
8:9151066 C A 0.104561 -5.7022e-05
8:9151712 T C 0.041151 4.6505e-06
8:9152517 G A 0.204980 2.0425e-05
8:9152782 G T 0.682854 -2.7461e-05
8:9153807 G C 0.064868 -1.2634e-05
8:9154065 A C 1.107758 4.8961e-05
8:9154198 A G 0.053423 -3.0225e-05
8:9154394 C A 0.341256 -5.1700e-06
8:9154537 C T 0.173149 -1.4081e-05
8:9154609 C T 0.980301 9.8846e-06
8:9154694 G A 0.102159 -1.6799e-05
8:9155030 A G 0.100650 1.5626e-05
8:9156665 G T 0.033257 2.3053e-05
8:9157497 G A 0.081483 -7.2171e-05
8:9158475 A G 0.366639 -8.5143e-06
8:9160308 G A 0.052170 3.8258e-05
8:9160979 A G 0.075975 -1.7221e-05
8:9161125 A G 0.074190 -7.0736e-05
8:9164164 C A 1.193068 -1.4029e-06
8:9164674 C T 0.119849 5.5780e-08
8:9165360 C T 0.305864 -2.3873e-05
8:9165444 G A 0.139434 -5.3765e-06
8:9165595 T C 0.023406 -6.5486e-06
8:9173828 C T 0.575203 2.5118e-05
8:9174726 C T 0.054695 9.3077e-06
8:9177732 G T 1.763561 5.7743e-05
8:9178268 T A 1.767846 5.6560e-05
8:9181052 C G 0.059941 3.1144e-05
8:9183358 G A 1.815485 1.0598e-04
8:9183596 G A 1.815511 1.1627e-04
8:9184691 C T 1.794955 1.2693e-04
8:9185146 C T 1.794922 1.3010e-04
8:9190427 C T 0.198255 -8.8619e-06
8:9195074 A C 0.084865 4.8681e-06
8:9197359 C T 0.111871 -3.9728e-05
8:9201787 T C 0.228500 -7.5404e-05
8:9206295 G A 0.043205 2.8067e-05
8:9206342 G T 0.203043 3.7362e-07
8:9206929 A C 0.408055 3.3778e-05
8:9211723 A G 0.234641 -6.8554e-05
8:9221080 A C 1.252879 1.0681e-05
8:9221327 T C 0.279667 -1.2709e-04
8:9225100 G C 0.024581 1.0617e-05
8:9226448 C G 0.635133 -2.0642e-05
8:9229639 G A 0.105668 3.7772e-06
8:9230961 G C 0.060077 -1.6028e-05
8:9233771 A G 0.358648 7.9706e-06
8:9239958 C G 0.195162 -1.0822e-05
8:9244981 G A 0.036236 -1.3082e-05
8:9246608 T C 0.083392 1.2152e-05
8:9250346 G A 1.730265 7.2335e-06
8:9251666 A G 0.205273 5.4478e-06
8:9253250 C T 0.025694 -2.4256e-05
8:9255503 T C 0.043507 -2.2995e-05
8:9259037 C T 0.067390 -9.8318e-06
8:9261356 A T 0.963215 1.3860e-05
8:9261601 A G 0.106005 -1.4684e-05
8:9264405 C T 0.292196 -3.2558e-05
8:9264711 T C 1.875587 1.3522e-05
8:9273393 A G 0.063245 3.1330e-05
8:9273943 T C 1.716441 -7.9284e-06
8:9274375 A G 0.620514 -5.2972e-06
8:9275351 T C 0.133361 -3.0788e-06
8:9280516 G T 0.664031 2.7704e-05
8:9280968 T C 0.344781 -2.3706e-05
8:9286772 C T 0.030608 -3.5361e-06
8:9288937 T C 0.330879 -2.0736e-05
8:9293724 T C 0.326313 2.1811e-05
8:9295386 A G 0.091659 1.0946e-05
8:9305169 C T 1.028119 1.4624e-05
8:9306087 G C 0.139515 -8.1482e-06
8:9320959 A C 0.621952 2.0610e-05
8:9328926 G A 0.647542 1.4009e-05
8:9335647 T C 0.122108 -4.2600e-06
8:9336786 C T 1.461277 3.0956e-05
8:9340932 A G 0.829805 -1.9531e-06
8:9344159 A G 0.031150 6.3615e-06
8:9344895 G C 0.040979 -6.8993e-06
8:9347892 C A 0.035438 -6.3933e-05
8:9352959 T C 0.043264 -1.4193e-05
8:9355784 T C 1.020981 6.2957e-06
8:9357874 G A 0.313222 8.6719e-06
8:9359312 T G 1.317234 2.0143e-05
8:9368431 G A 0.103467 2.5229e-05
8:9371789 G T 0.345495 1.1120e-05
8:9373545 T C 0.348342 5.4304e-06
8:9374455 C A 1.584096 1.6324e-05
8:9386993 G A 0.207194 -5.0649e-05
8:9395416 G A 0.085982 1.2323e-05
8:9396649 C T 1.893063 -5.3586e-06
8:9399689 A G 1.779349 1.5619e-05
8:9403524 A G 0.034941 -3.9671e-06
8:9409982 T C 1.848034 -2.3924e-06
8:9413213 G T 0.020988 -1.9328e-05
8:9414049 A G 0.518738 -1.5633e-05
8:9430050 A C 0.481999 -8.0915e-06
8:9431614 G A 0.083398 2.2996e-06
8:9435349 G A 0.028352 -3.7865e-06
8:9435825 C T 0.594665 1.2877e-05
8:9437399 C T 0.111929 -4.2437e-05
8:9442035 A C 0.229386 -8.2244e-06
8:9445438 T A 0.081334 6.0739e-06
8:9446300 T G 0.513863 -1.0821e-05
8:9459933 T C 0.029939 -2.5005e-06
8:9460295 G A 0.038840 -2.7005e-06
8:9465369 C A 0.500623 -3.7253e-06
8:9466152 T C 0.358833 -6.8681e-06
8:9470628 A G 0.071165 1.2960e-05
8:9474249 T C 0.069178 4.4667e-05
8:9478274 T C 0.112202 2.4113e-06
8:9488933 T C 0.127444 4.6811e-06
8:9493692 C A 0.144884 9.0873e-06
8:9504406 G A 0.037502 4.2813e-06
8:9528834 C T 0.417345 1.0022e-05
8:9532769 G A 0.022516 1.0597e-05
8:9547366 G A 0.030699 4.3236e-05
8:9548592 G A 1.366285 2.1256e-05
8:9563118 G T 0.051394 1.2714e-06
8:9571822 G A 0.151856 -6.2415e-07
8:9581327 T C 1.493843 7.9324e-07
8:9583584 C T 1.636253 8.2982e-06
8:9602168 G A 0.031585 -9.0095e-07
8:9606332 G A 0.030524 -1.8527e-05
8:9608096 C T 0.220009 -2.2696e-05
8:9621236 A C 0.043131 2.1273e-05
8:9634022 C G 0.075069 4.9205e-05
8:9641034 G A 0.382644 -8.2361e-06
8:9646312 A G 0.380690 -4.6388e-06
8:9653902 C T 1.241142 2.9850e-05
8:9680189 T C 0.238023 -2.0742e-05
8:9681440 G A 0.287616 -6.0160e-05
8:9685362 C A 0.645449 1.1885e-05
8:9689642 A G 1.861978 4.0705e-06
8:9692842 G A 0.359943 -2.9010e-05
8:9695326 C T 0.031572 3.6779e-05
8:9703939 A G 0.073641 3.6415e-05
8:9711174 C T 0.026434 7.2033e-06
8:9713196 C T 0.927975 2.4079e-05
8:9719827 T C 0.396049 8.8442e-06
8:9724691 G A 0.073498 7.4754e-06
8:9728768 C T 0.031475 1.0357e-05
8:9730141 C G 0.044760 -4.7417e-05
8:9731627 C G 0.033565 1.7619e-05
8:9733078 G A 1.723800 1.5639e-05
8:9742267 C T 0.110475 5.6798e-06
8:9742809 C G 0.045493 -1.3569e-05
8:9742841 T C 1.530160 1.6033e-05
8:9774863 G A 0.028794 -1.2050e-05
8:9776261 C T 0.117817 3.5754e-05
8:9783789 C T 0.123150 -1.6200e-06
8:9784034 T C 0.230395 -6.7350e-06
8:9789549 T G 0.908503 1.6818e-05
8:9789693 G A 0.661402 -2.5091e-05
8:9790912 C T 0.669494 -2.1497e-05
8:9794093 T G 1.626678 -5.8863e-06
8:9794154 A G 0.024782 1.0995e-05
8:9796189 C T 1.624396 -6.2960e-06
8:9808785 A G 0.020536 6.0750e-06
8:9813555 A G 1.754109 -3.9746e-06
8:9814411 G A 1.116356 2.8655e-05
8:9818065 T C 1.022653 2.9414e-05
8:9820293 A C 0.171694 1.5440e-06
8:9823063 G A 0.151859 -5.6669e-05
8:9824557 G A 0.023922 -8.1632e-06
8:9827805 G A 0.033127 -8.8594e-06
8:9837310 C T 0.465117 2.6014e-05
8:9837325 G C 0.059632 -1.0306e-06
8:9839623 T C 0.079776 -2.6539e-05
8:9842061 T C 0.049015 1.4485e-05
8:9856358 C T 0.057441 7.8588e-06
8:9860080 C G 1.660454 -6.1702e-06
8:9864287 A C 1.498033 -1.9753e-06
8:9870070 G A 0.036503 1.5599e-05
8:9876087 G A 0.081308 3.9366e-06
8:9882767 G A 1.107619 1.7463e-05
8:9885494 A C 0.057071 1.5660e-05
8:9889400 T C 0.392274 -5.9986e-06
8:9896500 C T 0.158124 -5.0759e-05
8:9896680 A G 0.195516 -8.9458e-06
8:9898363 T C 1.730788 1.2125e-05
8:9899537 C T 0.085177 9.2972e-06
8:9904713 T C 0.846320 8.2777e-06
8:9913362 T C 1.658734 -4.9918e-07
8:9934070 T C 0.379979 2.1983e-05
8:9937455 T C 0.046766 -3.0147e-06
8:9937761 G C 0.119674 7.2757e-06
8:9941175 A G 1.316640 -1.0848e-05
8:9942052 G T 0.027810 8.0945e-06
8:9944687 G A 0.066845 4.6996e-05
8:9961451 G A 0.510030 5.6218e-06
8:9965858 T G 0.225238 3.2246e-06
8:9976852 C T 0.038096 -6.4903e-06
8:9981473 A G 0.096050 2.2465e-05
8:9981854 A C 0.903265 -3.4768e-06
8:9982105 T C 0.504541 1.2039e-05
8:9983726 T C 0.052005 -3.8949e-05
8:9986655 C G 1.873179 -1.3733e-05
8:9990374 A G 1.827647 -8.5714e-06
8:9992235 G C 0.027973 -3.3091e-05
8:9995289 A C 0.126230 3.1658e-06
8:9995388 G A 0.128051 5.7440e-05
8:10002754 A C 0.397890 9.7069e-06
8:10007227 G A 1.535204 3.3289e-05
8:10007345 C T 1.579971 2.9984e-05
8:10014622 G A 0.293163 -1.8637e-04
8:10015672 A C 0.029673 1.0750e-06
8:10022938 T G 0.449865 -3.5506e-05
8:10025784 T C 0.057772 1.7663e-08
8:10030958 G T 0.102954 3.9679e-05
8:10032894 A C 0.672899 5.9344e-06
8:10036299 G T 0.927128 2.4201e-05
8:10039357 A G 0.027593 1.7966e-05
8:10043278 A C 0.196928 2.7164e-05
8:10045708 C T 0.032195 -2.4369e-05
8:10048157 A C 0.112685 2.3518e-05
8:10057376 A C 0.067653 8.0018e-06
8:10059167 A G 0.071376 1.7387e-05
8:10060012 C A 0.863769 3.1378e-05
8:10064790 A C 0.483086 4.3270e-05
8:10071620 G A 1.343662 3.6024e-05
8:10072320 G A 0.451887 5.6727e-06
8:10073738 T G 0.069526 -1.0320e-06
8:10077627 G A 0.276054 -1.8576e-05
8:10078246 A G 0.035509 -1.1236e-05
8:10078810 T C 0.038135 2.1521e-05
8:10082204 T C 0.339844 2.4081e-05
8:10086373 G A 0.032913 2.7805e-05
8:10086846 A G 0.036103 4.5646e-06
8:10087849 C G 0.664661 -1.0650e-05
8:10089454 T G 0.164830 1.3405e-05
8:10092263 T C 0.136565 -1.1625e-05
8:10098902 G A 0.863987 -2.7725e-06
8:10099240 C A 0.220885 8.5885e-06
8:10100130 C A 0.069360 -7.0563e-05
8:10105661 A G 0.481366 -2.7034e-05
8:10108672 C A 0.034925 2.6163e-05
8:10108972 T C 0.720025 5.9852e-06
8:10110580 A G 1.271098 -3.4169e-05
8:10112699 A G 0.061797 -7.7510e-05
8:10113743 G C 0.181675 4.5038e-05
8:10117685 T C 0.029148 -2.0105e-05
8:10117956 T C 0.066682 3.0316e-05
8:10118004 G A 0.383368 1.8764e-05
8:10118302 T C 0.556682 -3.5919e-05
8:10118346 T C 0.242759 8.7922e-05
8:10119303 A C 1.844713 2.4164e-05
8:10122885 A G 0.060171 -6.2170e-05
8:10128929 C G 0.146565 -2.0632e-05
8:10129759 C T 0.073583 1.5299e-05
8:10131997 T C 0.054738 -5.4562e-05
8:10132114 C A 0.247682 -4.1373e-05
8:10134983 G A 0.100624 6.4674e-05
8:10139651 A G 0.063784 -1.0932e-05
8:10145383 C A 0.250480 -5.0450e-06
8:10145925 G T 0.279105 -3.6484e-05
8:10154437 C G 0.261195 3.5033e-06
8:10158184 G A 0.975770 2.2393e-06
8:10166152 G A 0.322590 -6.4617e-05
8:10166265 T C 0.228415 4.7577e-05
8:10168094 A G 0.335437 -3.0051e-06
8:10169415 G A 0.044750 -2.2047e-05
8:10181072 G C 0.151739 2.6748e-06
8:10183540 T G 0.084366 -9.2781e-06
8:10184094 G T 0.613270 2.7051e-05
8:10187879 G C 0.266895 3.0665e-05
8:10190140 T C 0.032715 1.6745e-06
8:10198439 G A 0.139162 5.5182e-05
8:10199783 T C 0.025447 -4.1608e-05
8:10201114 T G 0.531481 2.7342e-05
8:10201532 A G 1.817078 2.0357e-05
8:10202502 A G 0.050671 4.2917e-07
8:10207107 T C 0.082428 -1.6326e-05
8:10210407 G A 0.039021 -3.6631e-05
8:10210793 G A 0.046123 -3.6786e-05
8:10211062 A G 0.344535 2.8400e-05
8:10211788 T C 1.679342 4.5805e-05
8:10222123 A C 0.084820 -3.6462e-06
8:10223052 A G 0.176803 -4.6389e-05
8:10226355 T C 0.633566 1.9410e-05
8:10228633 G C 0.239195 1.5265e-06
8:10229279 T C 0.023302 -5.1574e-05
8:10230802 A C 0.116395 -1.0675e-05
8:10236664 A C 0.020562 -2.7595e-06
8:10239565 A G 0.051278 3.4164e-06
8:10240412 T C 0.053679 7.0497e-06
8:10242847 G C 0.029683 2.8087e-05
8:10243381 G C 1.514015 1.0366e-05
8:10251265 C T 0.765255 4.1350e-05
8:10255679 T C 0.231797 -7.9276e-05
8:10274188 A C 1.241642 -2.2788e-05
8:10274888 T C 0.560622 1.4321e-05
8:10275895 C T 0.025668 6.8824e-06
8:10277269 T C 0.630271 4.4922e-05
8:10277635 T C 0.088007 -2.9133e-06
8:10280818 C A 0.438135 -2.8288e-05
8:10286874 A G 0.043893 3.3164e-05
8:10288461 T C 0.062083 3.8551e-05
8:10294297 G A 0.503038 7.5525e-06
8:10301469 A C 0.193782 -2.7714e-05
8:10303387 A C 0.326407 -1.3527e-05
8:10305317 C T 1.425479 -5.9800e-06
8:10306567 C T 0.066747 -1.4240e-05
8:10316170 A G 0.506492 -2.7148e-05
8:10319243 C T 0.064342 2.3254e-05
8:10319327 G A 0.176284 1.9575e-05
8:10321881 G A 0.706788 -2.8401e-06
8:10323484 A G 1.526395 -3.9958e-05
8:10331636 A C 1.794585 -4.7793e-05
8:10334781 C T 1.012941 -1.4530e-05
8:10335262 C T 1.297756 -1.8061e-05
8:10339254 C T 1.083324 -3.5097e-05
8:10340473 A C 0.021867 4.2090e-05
8:10352876 A G 0.032439 6.1785e-05
8:10354972 G A 1.153466 -2.9826e-05
8:10359394 C A 0.677076 -2.1722e-05
8:10367049 C T 1.357476 -5.7984e-05
8:10372631 T C 0.051080 1.8895e-05
8:10373817 G T 0.118638 4.7435e-06
8:10377231 C T 0.182286 2.2474e-04
8:10379826 C T 0.093934 6.6021e-05
8:10380198 T C 0.101302 1.8200e-04
8:10381128 T G 1.335936 1.4423e-05
8:10383138 A G 0.419244 -1.5587e-06
8:10384210 C T 0.268894 3.5550e-05
8:10389659 T C 0.131066 -8.8214e-05
8:10390452 T C 0.708356 -1.7828e-05
8:10396056 C G 0.131959 -8.7655e-05
8:10406792 G C 0.140424 1.3187e-05
8:10406911 A G 0.549512 2.3080e-05
8:10409215 G C 0.120547 -3.5263e-05
8:10410923 C T 0.024967 -2.1616e-05
8:10411495 C T 0.132306 -8.9212e-05
8:10411743 A G 0.118281 -1.7536e-05
8:10416017 G A 0.603616 3.5948e-05
8:10420484 G A 0.364873 -3.3278e-05
8:10422108 T G 1.279761 5.2381e-05
8:10422125 T C 0.036746 -2.2504e-05
8:10428420 G C 0.821642 -3.7558e-05
8:10430239 A G 0.121417 -9.5265e-06
8:10436353 C A 0.454851 5.5988e-05
8:10436864 A G 0.033043 4.1834e-06
8:10437079 A C 0.227101 7.2279e-05
8:10437868 A G 0.336177 -6.6200e-06
8:10440168 A C 0.088760 4.6482e-05
8:10442629 C G 0.110436 -5.8994e-05
8:10442656 A G 0.075699 4.3787e-05
8:10444324 A G 0.122965 -2.6401e-05
8:10449075 A G 0.078491 -5.8905e-07
8:10455193 T C 0.245414 1.4488e-05
8:10457042 A G 0.222631 7.5455e-05
8:10460840 A G 1.621615 4.5884e-05
8:10461484 A G 0.128973 -6.3996e-05
8:10461880 A C 0.274538 4.2982e-05
8:10463944 C A 1.487591 -5.8586e-05
8:10464075 C A 0.258894 6.0816e-06
8:10464604 C T 0.086660 -5.4978e-05
8:10465097 T C 0.961605 3.9437e-05
8:10465748 C T 1.038106 -2.9423e-05
8:10466161 T C 0.073365 -4.7442e-05
8:10466482 A G 0.981388 2.0551e-05
8:10467124 C G 0.505252 -1.2489e-04
8:10467160 A G 0.273240 4.4445e-05
8:10468172 A G 1.443221 -7.4399e-05
8:10469817 A G 1.723459 -1.6192e-05
8:10470068 T C 1.019816 7.6694e-06
8:10474042 G T 0.307084 1.0833e-05
8:10475456 T G 0.077335 -2.7927e-05
8:10475545 T C 0.246316 -6.6527e-06
8:10478677 G A 0.077578 -3.2171e-05
8:10478745 T C 0.398665 -2.6117e-05
8:10480582 C G 0.031342 -6.9511e-06
8:10480679 T C 0.051777 -4.7878e-07
8:10482527 A G 0.508397 1.9168e-05
8:10483957 A G 1.871245 4.7040e-05
8:10484830 G C 0.295127 -6.2629e-06
8:10485812 C A 0.700493 1.9406e-05
8:10486622 A G 0.219684 1.3574e-05
8:10487222 C T 1.886328 6.7642e-05
8:10491926 T C 1.724975 2.2368e-06
8:10492558 T C 0.049265 -2.6337e-05
8:10493267 C G 0.286704 -2.3946e-05
8:10494427 A G 0.036100 1.2354e-05
8:10494978 A G 0.536671 1.8292e-05
8:10497669 A C 1.809493 1.9881e-06
8:10498237 C T 0.094376 3.9073e-05
8:10500411 G A 0.077760 4.9886e-05
8:10505047 A G 0.112939 1.2318e-05
8:10506113 C T 0.196755 4.7156e-06
8:10506333 C T 0.374490 2.0383e-05
8:10506561 A C 0.062541 1.7673e-05
8:10514433 C T 0.038687 -6.1865e-05
8:10515278 A G 1.132790 -1.6211e-05
8:10516911 T G 0.133225 -4.6808e-05
8:10518731 T C 0.043611 4.9729e-06
8:10519037 T C 0.114006 6.5691e-06
8:10520024 T C 0.063810 1.6819e-05
8:10520913 T C 0.142378 -7.1189e-05
8:10522768 G T 0.074453 1.1691e-05
8:10527486 C T 0.296068 -3.3072e-05
8:10532188 C T 0.049074 1.8107e-05
8:10534845 G A 0.033818 5.4919e-05
8:10535826 C T 1.536512 7.1742e-06
8:10537940 G T 0.691351 -2.3887e-05
8:10538280 T C 0.055835 -3.4338e-05
8:10538340 T C 0.042316 -6.1571e-05
8:10539352 A G 0.115396 4.4461e-05
8:10541179 A G 1.466383 -2.1221e-05
8:10541879 C T 0.032397 3.9147e-05
8:10552959 T C 0.032426 5.4716e-07
8:10556109 C T 0.487228 -8.4306e-06
8:10558748 C T 0.463345 4.1592e-06
8:10563114 C T 0.450160 -9.7148e-06
8:10566830 G T 0.156429 -2.4505e-06
8:10570205 G A 0.148380 1.9778e-05
8:10572606 A G 0.026661 -2.2463e-05
8:10575715 A G 0.580289 -4.7692e-05
8:10579110 G A 1.091932 -3.8166e-05
8:10582041 C G 0.092701 9.3447e-06
8:10591801 A T 0.512412 -4.9176e-05
8:10608359 T C 0.158120 1.6903e-06
8:10612671 T C 0.053877 -1.8521e-05
8:10623138 A T 0.256784 4.1277e-06
8:10623240 C T 0.145504 2.7480e-05
8:10623771 A G 0.471618 8.3873e-07
8:10631226 T C 0.466717 9.8884e-06
8:10635141 A G 1.192322 -1.3537e-05
8:10635394 A G 0.030929 2.6457e-05
8:10635887 T G 0.470820 -4.5888e-05
8:10643164 T C 0.408828 -4.1385e-05
8:10643759 G A 0.874604 -2.4792e-05
8:10655752 C A 0.082788 -1.9775e-05
8:10659939 C A 0.025986 -2.7689e-05
8:10660361 C T 0.035607 -1.0428e-05
8:10668047 G A 0.637169 -2.1944e-05
8:10668281 G A 0.470943 4.0737e-06
8:10669464 A G 0.345408 -1.7604e-05
8:10671272 A G 1.112653 -1.9233e-05
8:10671984 C T 0.582613 -2.8640e-06
8:10675065 C T 0.027567 -1.0377e-05
8:10676575 A G 0.054121 -2.7509e-06
8:10683929 C G 0.741051 -2.5487e-05
8:10685114 G T 0.038616 2.7325e-05
8:10687121 G A 1.214997 -2.3186e-05
8:10687749 G T 0.107317 8.7437e-07
8:10695759 G T 0.138847 5.9815e-06
8:10707974 G A 0.488130 -2.2224e-05
8:10711367 A G 0.314968 -1.4331e-05
8:10712945 T G 1.176203 -5.1628e-06
8:10715493 A C 0.024613 2.1953e-05
8:10721128 C A 0.062739 7.6634e-07
8:10722725 A C 0.418410 1.0431e-05
8:10725102 A G 0.036103 -3.8561e-05
8:10729623 G A 0.343311 -2.9984e-06
8:10732547 G C 1.603311 -4.7558e-06
8:10732905 G A 1.482891 -9.7388e-06
8:10736552 G C 1.267430 -2.1881e-06
8:10741418 C T 0.164427 -2.0278e-05
8:10741854 C T 0.098530 -2.7672e-05
8:10744284 A G 0.335278 -2.1729e-05
8:10744442 C T 0.034795 -2.1661e-05
8:10745586 T C 0.564235 -2.0961e-05
8:10748543 T C 0.045231 -3.5946e-06
8:10761287 G C 0.059788 -6.8002e-06
8:10761585 A G 1.081947 -4.6618e-06
8:10762216 G A 0.045555 2.2690e-05
8:10763133 G A 0.212660 -8.3812e-07
8:10766082 C T 0.999938 5.2231e-06
8:10768102 T G 0.112874 4.8250e-05
8:10771013 G A 0.509514 1.9607e-05
8:10776045 A G 0.103899 -1.6216e-06
8:10780010 T G 0.312229 -7.2804e-06
8:10785942 A G 0.102938 -8.8617e-06
8:10802102 A G 0.271195 5.4521e-06
8:10803465 C T 1.138285 -1.8448e-05
8:10803534 A G 0.203968 -6.0421e-06
8:10803725 A G 0.468603 1.2284e-05
8:10804346 A G 0.526444 -7.9570e-06
8:10808197 G A 0.423551 -2.0465e-05
8:10814063 A G 0.260091 -5.4095e-06
8:10814355 T C 0.186226 -2.9569e-05
8:10818657 G A 1.055393 -2.0493e-05
8:10819732 T C 0.072255 2.3554e-05
8:10825441 C G 0.097248 -4.2890e-05
8:10830704 T C 0.194068 -1.6406e-05
8:10831752 C T 0.063849 -6.6305e-06
8:10835256 G C 0.096534 3.0847e-05
8:10837336 A G 0.152625 -1.7906e-05
8:10846292 C T 0.102282 -1.8947e-05
8:10846469 T C 0.028479 -1.8621e-05
8:10848031 C T 0.368911 6.3876e-07
8:10850354 T C 0.021004 -3.6656e-05
8:10854864 A G 0.339620 -1.5902e-05
8:10855652 A G 0.056656 2.1435e-05
8:10861038 T A 0.086819 7.2129e-06
8:10863154 A G 0.739902 2.0672e-05
8:10871093 T C 0.084427 1.9133e-05
8:10871270 G A 0.079318 2.1155e-05
8:10876513 A C 0.891541 7.6706e-05
8:10876887 C G 0.027083 7.7205e-06
8:10877258 A C 0.676109 2.9903e-05
8:10888135 G C 0.184064 1.7367e-05
8:10892435 G A 0.040907 -5.4964e-06
8:10895600 T C 0.052537 8.2486e-06
8:10896862 G T 0.220233 2.0341e-05
8:10897463 T G 0.161707 5.7498e-06
8:10898243 A G 0.033695 -2.4081e-05
8:10901931 T C 0.563401 2.4426e-05
8:10908287 A C 0.812677 -7.4522e-06
8:10908297 C T 0.023068 -1.6250e-05
8:10909193 A C 1.142992 1.5391e-06
8:10914233 T C 0.523870 2.8778e-05
8:10924033 G A 0.594045 2.6938e-05
8:10924933 T C 0.481450 4.1855e-05
8:10927599 A G 0.049762 4.9244e-05
8:10936855 C T 0.408838 3.5446e-05
8:10940039 G C 1.906400 2.6653e-05
8:10941208 A G 0.068052 -1.0763e-05
8:10942929 C T 0.578507 -1.6550e-05
8:10946318 C G 0.121712 4.9592e-06
8:10954863 A C 0.066335 -5.5543e-07
8:10957440 C T 0.078542 -1.6587e-05
8:10958663 C T 0.096333 5.1720e-05
8:10958724 A G 0.025749 3.0966e-06
8:10959420 A G 0.047314 -3.5513e-05
8:10962311 T G 0.045386 3.5301e-06
8:10963619 T G 0.469905 9.2569e-06
8:10966130 T C 0.134861 -1.4317e-05
8:10966142 C T 0.141067 9.2235e-06
8:10968085 A T 0.045205 9.3809e-06
8:10969235 A T 0.802764 4.4556e-06
8:10973196 C T 0.089591 7.4770e-06
8:10974533 T C 0.022036 -7.0918e-06
8:10974917 T C 0.929160 1.0103e-05
8:10980215 C T 0.063962 -9.4831e-06
8:10981858 A G 0.027544 -8.4198e-06
8:10984445 T C 0.045198 6.0339e-05
8:10985390 A G 0.027301 -7.4986e-06
8:10991565 C G 0.257102 1.3347e-05
8:10991871 T G 0.202176 5.2106e-06
8:10995665 C G 0.095362 1.1327e-05
8:10998854 C T 0.038742 -8.8613e-06
8:11002093 T C 0.940157 -6.2435e-06
8:11009669 G C 0.572132 -4.2107e-06
8:11010826 A G 0.076959 -2.2462e-05
8:11013182 G T 0.032533 2.0989e-05
8:11016012 A G 0.030199 3.5145e-05
8:11016686 T C 0.054721 -9.0982e-06
8:11020153 A G 1.902421 3.0167e-05
8:11036975 G A 0.071937 3.0717e-05
8:11037903 G T 0.722790 -1.3375e-05
8:11045161 A G 1.025119 -2.7156e-05
8:11047172 C T 0.088248 2.9150e-05
8:11054397 C T 0.028690 -1.9911e-06
8:11065489 G A 0.066822 -2.6298e-06
8:11070721 A G 0.679049 -2.0631e-05
8:11072549 T C 0.204730 5.4865e-06
8:11074091 C T 0.065056 1.1215e-05
8:11079259 C T 0.257939 6.0067e-06
8:11079437 G A 1.789060 5.5991e-06
8:11079796 G C 0.098238 -3.5099e-05
8:11080360 G T 0.027093 -2.0922e-05
8:11080708 G A 0.028171 1.0139e-05
8:11084251 A G 0.022062 2.1251e-05
8:11087694 C A 0.323216 -1.1890e-05
8:11088108 T G 0.071846 -1.1125e-05
8:11088954 C G 0.152599 -4.0891e-05
8:11089072 C G 0.199628 1.6583e-05
8:11089079 G C 1.195421 4.1530e-05
8:11090291 A G 0.048736 -1.9354e-05
8:11093308 A G 0.116499 -1.4151e-05
8:11096054 C T 0.734365 -7.7311e-06
8:11096447 T C 0.051472 7.4217e-06
8:11096802 T C 0.054377 -2.6114e-05
8:11100004 A G 0.038924 1.8599e-05
8:11101127 A G 0.025980 1.1007e-05
8:11102634 G C 0.030163 -3.1351e-05
8:11104111 A G 1.219700 -2.3640e-05
8:11105761 G A 0.087017 -9.7692e-05
8:11106487 A G 0.076559 -1.6968e-05
8:11111892 G A 0.054845 4.2766e-05
8:11119037 T C 0.326939 -3.7659e-05
8:11119855 A G 0.479516 2.9929e-05
8:11128374 G A 0.051131 -1.0717e-05
8:11128907 A G 0.038700 2.0398e-05
8:11141410 G A 0.055809 1.5990e-05
8:11146031 A G 1.122796 3.8171e-06
8:11156288 G A 0.282624 -1.7808e-05
8:11159226 G T 0.025360 1.5173e-05
8:11160243 C T 0.032698 -9.6838e-06
8:11163256 T G 0.819591 7.0445e-06
8:11173444 G A 1.281202 2.7814e-05
8:11177126 A C 0.889830 1.5345e-05
8:11180546 T C 0.098352 -1.4956e-05
8:11193530 T C 0.970265 -6.0080e-06
8:11207672 G C 0.964400 2.5448e-06
8:11216761 G T 0.981093 -4.9337e-06
8:11218347 C A 0.068325 2.3953e-06
8:11221539 G C 0.030683 1.8034e-05
8:11222919 A G 0.086836 2.0942e-05
8:11224963 A G 0.026200 -1.0319e-05
8:11225386 A G 0.046185 -3.7689e-05
8:11227596 G T 0.123117 1.1322e-05
8:11228006 A G 1.019209 -3.0786e-06
8:11228757 G A 0.236189 -2.3320e-05
8:11234317 A G 0.099439 1.8677e-05
8:11241604 T G 0.021926 -4.4806e-06
8:11244159 A G 0.110858 -9.1263e-07
8:11247997 T C 0.049775 5.2746e-06
8:11248956 T C 1.333645 -5.5525e-06
8:11251102 T C 0.086690 1.3480e-05
8:11253369 T C 0.041702 -1.0370e-05
8:11253482 C T 0.049226 -1.6001e-05
8:11257495 C T 1.221174 -5.0648e-05
8:11258456 G T 0.824005 5.1238e-05
8:11258872 A G 0.174505 4.8625e-07
8:11272618 T C 0.152667 -3.0080e-05
8:11273342 C A 0.172451 4.6864e-05
8:11274122 A C 0.544108 -4.0300e-05
8:11276542 C T 0.146698 -7.8586e-06
8:11278319 C A 0.179423 1.0535e-05
8:11278392 A G 0.080016 3.2247e-05
8:11282907 G C 0.089114 -1.4295e-05
8:11284553 C T 0.455500 -5.4244e-05
8:11284882 A G 0.037953 7.2494e-06
8:11286069 C T 0.356015 -5.4844e-05
8:11289685 G A 0.367421 -6.6494e-05
8:11291293 A G 0.034633 1.3510e-05
8:11296049 A T 0.430390 -1.1354e-04
8:11296189 C T 0.059983 3.7206e-05
8:11298606 G A 1.728526 -3.4836e-06
8:11301601 C G 0.428183 -1.0263e-04
8:11302044 T G 0.229986 7.4633e-05
8:11302095 T C 0.067721 -2.4911e-05
8:11304143 G A 0.838264 5.9765e-05
8:11305276 G T 0.108469 -5.3216e-06
8:11306615 C T 0.657663 1.8014e-05
8:11311838 C T 0.672032 1.1488e-05
8:11320550 T C 0.062576 1.1931e-05
8:11320915 T C 0.025009 -3.8539e-06
8:11321911 T C 0.034016 6.3461e-05
8:11323025 A G 0.572801 2.1084e-05
8:11328835 G A 1.765194 -2.1189e-07
8:11332964 C G 0.597605 1.3909e-05
8:11333353 T C 0.803345 -4.5670e-05
8:11339102 C G 0.028196 -1.7745e-05
8:11339819 G A 0.038457 -2.6912e-05
8:11340181 C T 1.686216 -1.8593e-05
8:11343680 G A 1.686560 -1.6978e-05
8:11343973 T C 0.511805 2.7041e-06
8:11349186 A G 0.506232 1.0307e-05
8:11351912 T C 0.576640 2.4057e-05
8:11352541 C T 0.528177 2.0470e-05
8:11352664 A C 0.058870 4.7426e-06
8:11354933 G A 0.744898 -7.0434e-05
8:11359638 T G 0.483901 4.4660e-05
8:11362431 C G 0.173428 -3.5661e-05
8:11363206 T C 0.077137 -4.3080e-07
8:11364138 G A 0.025717 -1.5584e-06
8:11373791 G A 0.354418 1.9419e-05
8:11384713 A C 1.531897 2.2379e-05
8:11384930 A C 0.020936 7.3162e-07
8:11385007 A G 0.250938 1.2004e-06
8:11385469 C T 0.027161 1.4311e-05
8:11388449 A G 0.639736 -7.5784e-06
8:11388517 A G 0.256167 2.6930e-05
8:11393200 T C 0.052491 -7.9621e-06
8:11395295 C T 0.083538 -7.0922e-05
8:11396257 A G 0.028959 -1.7106e-05
8:11396874 G A 0.998832 -2.8834e-05
8:11400650 A G 0.029102 -2.2403e-05
8:11402224 G C 0.029729 1.1785e-05
8:11403769 G C 1.013149 1.6416e-04
8:11405437 A G 1.966805 1.0861e-05
8:11405576 A G 0.020053 -9.7404e-06
8:11406900 C T 0.964393 1.2564e-03
8:11407039 C A 0.036003 -2.0140e-05
8:11413192 C T 0.253372 -2.7848e-05
8:11414659 A G 0.452686 -1.9415e-05
8:11418341 T C 0.030329 -2.5988e-05
8:11425034 T C 0.054364 -8.1399e-07
8:11425105 T G 0.963400 -1.1099e-05
8:11427341 G T 0.700112 1.0179e-04
8:11436354 T C 0.025340 -2.8487e-05
8:11439225 A G 0.593324 5.6275e-05
8:11441069 T C 0.216315 -2.0050e-05
8:11448738 T G 0.121147 -2.0273e-05
8:11452059 T C 0.111095 1.3799e-05
8:11455262 A G 0.661610 2.7688e-05
8:11456604 G A 0.093908 -2.0927e-05
8:11458231 T C 0.055955 2.5899e-06
8:11460103 G C 0.120096 3.4732e-05
8:11462517 A C 0.818753 -3.4208e-05
8:11467688 G A 0.056578 5.7532e-06
8:11469622 T C 0.115496 4.1349e-05
8:11469904 A G 0.051511 -6.0264e-06
8:11470573 C T 0.555231 -4.6633e-05
8:11472324 A G 0.048373 2.9269e-05
8:11473710 C T 0.075900 -6.8463e-06
8:11476467 G A 1.383306 -6.9211e-05
8:11477956 T G 1.503074 -3.1448e-05
8:11482360 A G 0.040826 3.1812e-05
8:11482466 A G 1.577462 -9.1704e-06
8:11483870 C A 0.569805 2.6513e-05
8:11494657 G A 0.731067 4.8507e-05
8:11496595 G C 0.030929 -2.3745e-05
8:11499277 C T 1.412204 3.3258e-05
8:11500989 G T 0.072892 -2.1272e-05
8:11501364 A G 1.013262 8.4882e-06
8:11503021 G A 0.114850 -2.8848e-05
8:11504870 T C 1.704377 3.4902e-05
8:11508448 T C 1.589624 -6.3383e-05
8:11510593 T C 0.096810 5.3980e-05
8:11516372 T C 0.027703 2.6814e-05
8:11516592 G T 0.496955 -1.2567e-05
8:11518464 A G 0.506209 2.6522e-05
8:11519499 T G 0.050369 1.5300e-05
8:11521811 C G 0.104055 7.1670e-05
8:11522606 C T 0.103513 7.5424e-06
8:11524136 T C 0.038518 -6.8032e-05
8:11525435 A G 1.006680 3.0621e-05
8:11529198 G A 0.170675 5.2291e-06
8:11534146 G A 0.053417 1.4690e-05
8:11537190 G T 0.937463 2.4039e-05
8:11541697 G A 0.230334 7.3383e-06
8:11542672 C T 0.047990 1.2569e-05
8:11546264 G T 0.028524 6.8063e-06
8:11562526 T C 0.033500 -1.1235e-05
8:11575840 T G 0.047801 6.1859e-06
8:11576486 C T 0.041680 1.6733e-05
8:11580334 G A 0.335878 3.2588e-05
8:11582707 A G 0.157776 7.6429e-06
8:11583841 T C 1.274026 -1.6552e-05
8:11584909 T C 0.020666 1.2852e-05
8:11589961 C T 0.097699 2.2920e-05
8:11595969 A G 0.971206 -2.0064e-05
8:11599570 C A 0.136234 -1.6074e-06
8:11604659 T C 0.220583 6.8873e-05
8:11605130 A C 0.687054 -2.8196e-05
8:11612315 T C 0.322106 -8.5438e-06
8:11612698 A C 1.166871 1.8961e-08
8:11614575 G A 0.232141 5.6615e-05
8:11615695 G A 1.023662 -2.3852e-05
8:11617339 A G 0.144322 -7.3952e-06
8:11618311 T C 0.707152 1.6601e-05
8:11619397 A G 0.492229 -2.2893e-05
8:11634809 G A 0.869972 1.4437e-05
8:11635367 G A 0.036220 2.2759e-05
8:11635569 C T 1.114224 -1.5715e-05
8:11635616 G A 0.515291 -1.7833e-05
8:11637276 A G 0.026561 1.8438e-05
8:11638244 G A 0.026752 2.0021e-05
8:11639188 A C 0.036162 6.2480e-06
8:11643553 T G 0.026450 1.8207e-05
8:11643972 C T 0.158526 -3.1691e-05
8:11644647 G T 1.971164 -1.6448e-05
8:11646791 G T 0.046211 2.5275e-06
8:11647014 A G 0.459096 5.6897e-05
8:11648722 A G 1.564680 2.4590e-05
8:11653150 C T 0.339001 1.9742e-05
8:11655098 C T 0.133715 -3.0369e-06
8:11656357 C A 0.255249 -1.5404e-05
8:11660362 C T 0.341091 1.8085e-05
8:11665217 A G 1.166264 6.9342e-06
8:11666337 G A 0.161042 2.9000e-06
8:11666791 C A 0.064115 9.0335e-06
8:11669676 A G 0.110352 1.4025e-05
8:11671041 A G 0.375652 -2.8859e-06
8:11683622 C T 0.051378 -9.3210e-06
8:11684403 A G 1.182860 -1.5459e-05
8:11686089 C T 0.393969 6.7774e-06
8:11688342 T G 0.341302 8.1981e-06
8:11688485 C A 1.518803 1.6372e-06
8:11689119 C G 0.420549 9.4061e-06
8:11691026 C T 0.048723 1.5340e-05
8:11691142 T G 0.393384 -2.7180e-06
8:11696352 C T 0.675314 3.2601e-05
8:11697442 T C 0.535811 -4.2506e-05
8:11697561 A G 1.948466 7.8695e-06
8:11698747 G A 0.541011 -4.0769e-05
8:11699988 T C 0.572732 -3.4591e-05
8:11700101 C T 0.674927 2.7400e-05
8:11702277 G C 0.321937 3.0329e-05
8:11702375 A G 0.527710 -3.4819e-05
8:11702542 C T 0.694866 1.4928e-05
8:11705342 C G 1.263000 -1.3813e-05
8:11705677 G C 0.779031 1.0742e-05
8:11710174 C T 0.300385 2.2248e-05
8:11710888 C G 0.778920 2.5476e-06
8:11714941 G T 0.283049 1.2876e-06
8:11718528 C T 1.140690 -1.3510e-05
8:11722125 T C 0.859702 -2.2254e-05
8:11735939 A C 0.585216 -1.9565e-05
8:11736582 A G 0.153563 5.2444e-06
8:11738559 G A 0.076397 -8.2061e-05
8:11742769 G A 0.592769 -3.7345e-05
8:11743561 A G 0.025645 2.1666e-05
8:11746372 A G 0.134906 -3.1818e-05
8:11747171 T C 0.033860 -1.7954e-06
8:11749242 C A 0.711147 -9.7134e-05
8:11750527 C T 0.517226 2.9158e-05
8:11751693 C T 1.202387 -3.2118e-05
8:11754289 G A 0.056633 -1.0673e-05
8:11755055 A C 1.089299 3.2707e-05
8:11755599 G C 1.867022 1.2038e-05
8:11757383 T C 0.777148 2.6395e-05
8:11764292 A G 0.758102 1.8495e-05
8:11769642 C G 0.033789 9.3898e-06
8:11770848 T C 0.014973 1.0356e-06
8:11772046 G C 1.177517 -2.1732e-05
8:11773889 G A 1.303485 -2.1442e-05
8:11776838 G A 0.035159 4.7967e-06
8:11780593 A G 0.812713 -1.1190e-05
8:11783007 T C 1.925378 1.3280e-05
8:11791383 T G 1.112883 1.8975e-05
8:11796606 A G 0.099218 -1.4572e-05
8:11796674 C T 1.118736 2.0330e-05
8:11800876 T C 0.058915 -9.3093e-06
8:11801503 G A 0.122426 1.3829e-05
8:11804737 T C 1.928034 1.7526e-05
8:11804882 G T 0.235228 -1.5351e-05
8:11807080 G A 0.147539 1.0545e-05
8:11810752 C T 0.080860 1.6477e-07
8:11813909 G A 1.053533 -3.5120e-06
8:11823303 G C 0.552160 5.0876e-06
8:11825896 A G 0.118054 -6.0140e-06
8:11830502 C A 0.571382 -6.4801e-07
8:11831788 A G 0.031488 1.9909e-06
8:11831948 C T 1.028631 1.0048e-05
8:11836318 A C 0.562855 -3.5326e-06
8:11837821 G A 0.031556 7.2951e-06
8:11838574 T A 1.731096 7.6550e-06
8:11838932 G A 0.834635 5.7187e-05
8:11840500 G A 0.113218 8.4044e-06
8:11841500 G C 0.142751 -2.2396e-05
8:11848006 C T 0.345969 -2.0108e-05
8:11848833 T G 0.975241 1.2298e-05
8:11849367 C A 0.020828 -1.4909e-05
8:11850945 C T 0.102192 8.7623e-07
8:11851156 C T 0.644985 4.3197e-05
8:11853121 T C 0.036730 3.2054e-05
8:11856864 T C 1.106872 -9.7927e-06
8:11857173 G A 1.917897 -2.7916e-05
8:11859740 C A 1.814183 -2.8956e-05
8:11859977 T C 0.684227 -1.7586e-05
8:11882065 A G 0.057970 1.4694e-06
8:11882401 T C 0.235981 -2.9627e-05
8:11894853 G A 1.079610 4.2116e-05
8:12009582 G T 0.048080 9.9368e-06
8:12472621 G A 1.445701 -9.3911e-06
8:12498200 C T 1.457032 -1.0414e-05
8:12511866 T C 0.023899 1.3157e-05
8:12513133 A G 0.060275 -1.2584e-05
8:12535814 T G 1.121942 3.2381e-05
8:12535831 T C 0.041339 -2.1431e-05
8:12550682 A G 0.500974 3.6358e-05
8:12551120 T C 0.024915 -2.8231e-05
8:12551156 A C 0.554559 1.3564e-07
8:12569241 C T 0.024240 2.7100e-05
8:12570684 C T 0.038051 -8.5565e-06
8:12571159 A G 1.670980 -1.4225e-05
8:12571983 A G 0.235196 3.0156e-05
8:12575340 A C 0.512665 2.3496e-05
8:12580568 A G 0.134397 -2.8941e-05
8:12582289 G T 0.050667 -2.5501e-05
8:12582865 G A 0.267852 -1.3555e-05
8:12592956 A C 1.899074 -2.6519e-07
8:12593045 G A 1.925320 1.8590e-05
8:12593429 T C 0.499192 2.6470e-05
8:12597256 A G 0.054783 9.1896e-06
8:12600541 G A 0.032935 3.5482e-05
8:12609954 C G 0.491334 1.8336e-05
8:12610776 C T 1.707366 -5.1884e-06
8:12616424 T C 1.220846 -6.4306e-06
8:12620480 C T 0.078403 3.9740e-05
8:12620690 A G 0.713166 -2.5004e-05
8:12627878 T C 1.197369 7.5416e-05
8:12630134 T C 0.927823 2.1581e-05
8:12630744 G T 0.274947 5.8793e-05
8:12632727 C A 1.934035 1.1442e-05
8:12632903 T G 0.639463 7.7618e-05
8:12634628 T C 0.247614 -1.4415e-06
8:12640730 G C 0.036337 -4.9966e-06
8:12646634 A C 0.327812 -4.2833e-05
8:12652105 G T 1.316663 1.4931e-05
8:12653432 G A 0.131703 -1.8688e-05
8:12655710 T C 0.328783 1.2296e-04
8:12660172 G A 0.179196 -2.5549e-05
8:12660686 T C 0.068227 2.9971e-05
8:12663987 T C 1.133601 2.0256e-05
8:12674716 T C 0.122027 2.4517e-05
8:12675724 G T 0.023263 1.4349e-05
8:12676098 A G 0.063959 1.7767e-05
8:12676156 C A 0.029433 4.3353e-05
8:12678379 A C 1.096816 2.4529e-05
8:12682136 G A 0.109638 -7.3336e-06
8:12683262 G A 0.086582 -3.7426e-05
8:12685783 T G 0.112296 -5.6813e-06
8:12691660 C T 0.087582 -3.3382e-05
8:12691761 A G 0.046470 1.1263e-05
8:12692587 C T 0.416112 -4.1542e-05
8:12698580 C T 0.129995 1.2095e-05
8:12706961 C T 0.898471 2.3353e-05
8:12709839 G T 0.034195 -3.3106e-05
8:12711863 A G 1.154920 5.5093e-05
8:12713904 C A 0.121225 -1.9051e-05
8:12714374 G C 0.133235 -2.3148e-05
8:12714425 G A 0.042352 -2.7828e-05
8:12714790 G A 0.611251 -6.7457e-05
8:12715060 C G 0.268306 1.0259e-05
8:12715744 G A 0.306669 8.4553e-06
8:12716680 C G 0.213582 -3.2829e-05
8:12717076 G A 0.027047 -5.5716e-05
8:12717819 G C 0.101718 -3.7689e-05
8:12718090 T C 0.951741 3.5064e-05
8:12718500 C T 0.624205 -3.5551e-06
8:12719989 G A 0.028924 -2.2931e-05
8:12721474 C G 0.208191 -1.9590e-05
8:12722373 G A 0.064842 7.0312e-07
8:12722703 C T 1.353802 3.5370e-05
8:12723282 C T 0.212027 -7.2849e-06
8:12725963 T C 0.051200 -5.4601e-06
8:12726547 T C 0.127879 -9.7541e-06
8:12728050 A C 1.781358 1.3276e-05
8:12732634 G A 1.281803 2.7824e-05
8:12737439 T A 0.022244 -1.4800e-05
8:12745778 G C 0.515638 -3.4258e-05
8:12745886 G A 1.106457 4.3973e-05
8:12746831 C A 0.032312 1.0028e-05
8:12755926 G T 1.795902 8.2542e-06
8:12760916 C G 0.020617 -2.8038e-05
8:12771269 C T 0.027947 -2.8581e-05
8:12773322 A C 0.507092 -1.9797e-05
8:12782697 C T 0.174255 -1.1156e-06
8:12784982 C T 0.035785 -2.1962e-05
8:12785321 T C 0.675135 -1.9383e-05
8:12786564 T C 0.497523 -1.8782e-05
8:12794181 G A 0.155222 1.0466e-05
8:12796560 C T 0.737322 -1.2696e-06
8:12796589 A G 0.153635 4.8912e-06
8:12799079 G A 0.051206 -3.5287e-06
8:12800131 G A 0.059915 7.1579e-07
8:12800270 C T 0.108346 -6.5574e-06
8:12802865 T C 0.038586 -2.2847e-05
8:12806571 A G 0.037626 -4.9074e-06
8:12808595 C T 0.858261 -3.8777e-05
8:12813596 T C 0.524428 -3.0444e-05
8:12814902 A G 1.721521 -2.6966e-05
8:12817506 A G 0.668786 -2.5159e-05
8:12832676 A G 0.616084 -1.4361e-05
8:12836424 G A 0.061044 -5.1213e-06
8:12839016 G A 0.071149 -5.2165e-06
8:12841349 C G 0.179527 -1.1620e-05
8:12842387 A C 0.110929 -1.5829e-05
8:12848359 G A 0.031890 -4.1764e-05
8:12849095 A G 1.683863 -3.1549e-06
8:12851205 G A 0.533263 -9.6082e-06
8:12854041 G T 0.111384 -1.3921e-05
8:12855473 C T 1.660431 4.0714e-06
8:12865458 T C 0.246381 -3.9832e-06
8:12866607 T C 0.165303 -2.3617e-05
8:12872187 C T 0.096826 1.3676e-05
8:12872211 C T 0.032848 -3.6454e-05
8:12872757 G A 0.784763 -1.3392e-05
8:12875961 A C 0.119196 -9.0375e-06
8:12877611 G C 0.055747 -6.1170e-06
8:12878807 G T 1.452030 1.0907e-05
8:12879539 G A 1.571174 9.7250e-06
8:12880538 G A 0.299470 9.7425e-07
8:12884804 G A 0.189121 -1.1817e-05
8:12885686 C T 1.961368 1.1562e-05
8:12887638 C T 0.037992 -1.4199e-05
8:12888743 G A 0.878249 1.8890e-05
8:12888997 C T 1.952871 1.7036e-05
8:12889146 G C 0.197333 -8.5443e-06
8:12892133 A G 0.059126 1.8315e-05
8:12893504 T C 1.065546 7.0972e-06
8:12894805 C T 0.137046 1.5670e-05
8:12896828 C T 0.244615 8.6062e-06
8:12898806 T C 0.928108 3.5410e-05
8:12900732 A G 0.085807 1.2017e-05
8:12901247 G A 1.847904 -8.7316e-05
8:12901361 A G 0.045471 -3.2978e-05
8:12908855 C T 0.798895 -4.4471e-06
8:12919518 C T 1.043134 -3.3494e-05
8:12919755 C A 1.863961 -1.3513e-04
8:12923843 A G 0.097115 2.8856e-05
8:12926012 A C 0.042764 -1.6806e-05
8:12926119 A G 1.838101 -2.4164e-04
8:12930346 G T 0.028937 1.7188e-05
8:12930646 G A 1.093791 -2.4437e-05
8:12931659 A G 0.032510 1.6503e-05
8:12933568 A G 1.844054 -2.1609e-04
8:12936748 A C 0.081467 4.0231e-06
8:12948275 A C 1.795211 -6.4970e-05
8:12948613 A G 0.091055 1.8848e-07
8:12953849 C T 0.114029 -2.7167e-05
8:12957475 T C 0.978922 -1.2092e-05
8:12964191 C T 0.694724 -7.4985e-06
8:12968049 G A 0.989269 -1.8584e-05
8:12972150 G T 0.033860 1.7524e-05
8:12973575 A C 1.656887 -3.6270e-05
8:12978836 C T 1.050541 -2.7601e-05
8:12979400 A G 0.677547 -4.8615e-06
8:12979786 C T 0.392855 1.1492e-05
8:12979814 A C 0.081243 -6.0960e-06
8:12980515 G A 0.471914 -2.4007e-05
8:12980647 G T 0.570740 -5.6495e-05
8:12982055 T C 0.130544 -6.2969e-05
8:12982882 T G 0.036217 2.2313e-05
8:12984121 A C 0.316371 2.3889e-05
8:12984589 A G 0.089056 1.7767e-05
8:12984930 G T 1.239357 2.2325e-05
8:12985015 C T 0.059009 5.4891e-05
8:12986022 A C 0.132501 2.2945e-05
8:12986585 T C 0.492392 5.6344e-05
8:12987675 A G 0.202361 5.3443e-07
8:12989691 T C 0.575212 -7.6322e-05
8:12990659 A G 0.103818 2.6001e-05
8:12990734 A C 0.638230 4.8582e-05
8:12999084 A G 0.024376 6.8549e-06
8:13004829 C T 0.346683 9.0441e-05
8:13004933 C T 0.876623 -4.1252e-05
8:13007410 G A 0.055812 3.8030e-05
8:13011024 C T 0.128869 3.5586e-05
8:13016379 A G 0.835112 2.7733e-05
8:13022012 G T 1.137649 7.1579e-05
8:13026320 C T 0.029949 -7.5681e-07
8:13028787 G C 0.132991 -7.3271e-06
8:13029624 C T 0.103169 4.8678e-05
8:13038220 G A 0.042361 -3.1927e-05
8:13045309 C T 0.327101 6.5848e-05
8:13046662 G C 0.129096 -2.7770e-05
8:13049098 C T 0.136523 -7.3501e-07
8:13050251 G T 0.228633 -4.4187e-05
8:13060996 A G 0.083369 2.9226e-05
8:13062363 A G 0.265411 5.0506e-05
8:13062953 T C 0.097651 -1.8134e-05
8:13063925 A G 0.029933 4.8673e-06
8:13074044 T C 0.028894 7.7507e-06
8:13078203 C T 0.991473 6.3728e-05
8:13080723 A G 0.748854 1.8932e-05
8:13086556 G A 0.905271 1.4752e-06
8:13091606 G A 0.947603 1.2728e-05
8:13092476 T C 0.033773 -2.0717e-05
8:13107653 T C 0.037629 4.8260e-05
8:13110002 A G 0.445996 2.0971e-05
8:13113115 G T 0.022224 -2.1221e-05
8:13116089 G A 0.235822 -1.9386e-05
8:13125038 C T 0.133098 -1.0410e-06
8:13141500 G A 0.057523 -3.3856e-05
8:13149377 G A 0.022672 -5.2818e-06
8:13149462 G A 0.110378 -4.2285e-06
8:13149785 G C 0.163508 -2.8268e-05
8:13150060 C T 0.106395 -2.6562e-05
8:13164746 G A 0.782474 -4.0132e-05
8:13172148 A C 0.028281 5.2865e-06
8:13172329 T C 0.096583 -5.0433e-06
8:13177259 A G 1.773036 -3.9760e-05
8:13178772 A G 0.023980 -2.7591e-05
8:13180606 G A 0.754090 2.4975e-05
8:13181803 T C 0.111361 -1.8807e-05
8:13184332 G C 0.032056 -1.4381e-05
8:13185081 G A 0.109991 -1.4975e-05
8:13188174 T G 0.057886 1.8068e-05
8:13188461 C T 0.075349 -4.4775e-05
8:13188747 T C 0.785938 1.8918e-05
8:13191035 C A 0.061911 2.3195e-05
8:13200369 C T 0.675933 -2.3633e-05
8:13207743 T C 0.180965 -1.7320e-06
8:13209750 T C 0.102513 1.3030e-05
8:13219603 A G 0.029709 -2.6169e-05
8:13222549 T C 0.314456 2.2884e-05
8:13222622 G A 1.285733 5.9060e-05
8:13233321 G A 0.895630 1.2859e-05
8:13233576 G A 0.152375 -1.6966e-05
8:13247355 G T 1.654498 4.5032e-05
8:13247636 C A 0.053907 2.3982e-07
8:13251397 A G 0.694026 3.0727e-05
8:13251795 A G 0.393053 4.8702e-05
8:13256204 G A 0.572275 -5.8918e-05
8:13259397 C T 0.988237 -4.5371e-06
8:13260471 A G 0.168254 -4.6672e-05
8:13260536 T C 1.701569 2.5437e-05
8:13263061 C G 1.181130 3.7986e-05
8:13267395 A C 0.660039 -8.0517e-05
8:13268891 A G 1.534383 1.8453e-06
8:13274430 G C 0.128931 4.9524e-06
8:13274605 G A 1.414784 -1.0149e-05
8:13277735 G A 0.045909 2.0797e-05
8:13282821 C T 1.076614 1.1477e-05
8:13283040 G A 0.641550 9.9113e-06
8:13286753 T G 0.060236 2.4233e-05
8:13290539 A G 0.166397 -4.9957e-05
8:13291754 A G 0.029657 8.6621e-06
8:13291843 A G 0.053644 2.2500e-05
8:13294808 G A 0.142083 5.4841e-06
8:13304895 G T 0.113344 3.2375e-05
8:13308826 G A 0.066429 6.3034e-07
8:13309934 G A 0.690644 1.6129e-05
8:13312860 C A 0.027836 1.9208e-06
8:13313088 C T 0.053520 -2.0737e-05
8:13314346 G T 0.833372 -4.7711e-09
8:13322037 C T 0.070370 -3.1902e-05
8:13327683 C T 0.727390 1.1470e-06
8:13327831 C T 0.021796 -1.7476e-05
8:13340392 T C 1.732875 1.5352e-05
8:13342033 G C 0.269913 -8.2994e-06
8:13346961 G A 0.127152 -8.0852e-06
8:13355565 G A 0.049875 -7.5471e-07
8:13356802 A G 1.881307 -1.2471e-05
8:13356818 C T 1.938897 -8.0528e-07
8:13356819 G T 1.879995 -1.3357e-05
8:13357502 A G 0.060892 2.9353e-06
8:13360584 T C 0.060139 1.5227e-05
8:13366751 A G 1.859414 7.6098e-06
8:13369061 G A 0.290784 4.2748e-05
8:13379596 A G 0.061619 1.1215e-06
8:13382080 C T 0.656825 2.0601e-05
8:13392360 A G 0.055166 3.3739e-05
8:13392447 C G 1.133627 3.5896e-05
8:13395662 C T 1.267424 1.5681e-05
8:13395694 C G 0.049353 1.4517e-05
8:13395782 A C 0.030193 -1.5592e-05
8:13395939 A G 0.172980 -1.1003e-05
8:13396010 C G 0.186758 -1.2975e-06
8:13396357 G C 0.064722 -1.8678e-05
8:13397424 G A 0.283734 -7.4365e-06
8:13397806 G A 0.577468 4.0792e-06
8:13404303 C T 0.588423 7.3873e-06
8:13406191 A G 0.394712 -1.1361e-05
8:13412257 T C 0.087095 -1.7374e-06
8:13412918 G A 0.797850 -7.5435e-05
8:13413844 G A 0.143826 2.1295e-05
8:13416650 G A 0.624695 -3.9260e-05
8:13418559 A G 0.048571 3.2309e-05
8:13424583 T C 1.643407 -5.1112e-05
8:13425657 G A 0.307461 9.5886e-06
8:13427762 T C 0.160623 5.4546e-05
8:13433543 C G 0.139080 -3.6745e-06
8:13439224 C T 0.052368 -1.0848e-05
8:13443286 C T 0.718746 -6.3558e-05
8:13444346 C T 0.041177 1.6185e-05
8:13446443 G A 0.235787 -1.8179e-05
8:13449618 T G 0.065361 3.0786e-05
8:13450172 A G 0.221800 8.6194e-05
8:13468460 T G 0.160827 7.7738e-06
8:13471054 T G 0.145897 1.7522e-05
8:13473759 T G 0.703114 -2.2884e-05
8:13475018 G A 0.188060 -3.3847e-06
8:13477767 T C 0.321833 -3.0154e-05
8:13477873 C G 0.101267 4.0403e-06
8:13478096 T C 0.059327 1.4848e-05
8:13478532 G A 0.410194 4.4797e-05
8:13483134 A G 0.038856 -9.7100e-06
8:13486337 A G 0.037116 3.7627e-05
8:13487425 G A 0.104704 -2.4397e-06
8:13489907 T G 0.170870 -1.8524e-05
8:13489996 G A 0.067614 -6.5434e-07
8:13490172 G A 0.036204 1.1497e-06
8:13490580 C T 0.195902 -1.2430e-05
8:13490995 G A 1.437080 -6.4663e-05
8:13492011 C A 0.065196 1.6245e-06
8:13492171 G T 0.064998 -5.5857e-06
8:13493131 G T 0.932815 1.5942e-05
8:13498043 A G 1.450913 -1.2799e-06
8:13499052 A C 0.216682 -4.9062e-06
8:13509864 C A 0.215299 3.2037e-06
8:13510305 T C 1.282929 -3.1177e-05
8:13515598 G A 0.083599 2.6570e-05
8:13520105 G A 0.097216 8.6864e-07
8:13535778 C A 0.033283 3.7851e-05
8:13535851 T C 0.683461 -4.1405e-06
8:13535960 G A 0.049820 7.8797e-06
8:13541436 T C 0.040829 -3.2756e-05
8:13541522 A G 0.105376 1.5253e-05
8:13542567 C G 0.277401 -6.8838e-06
8:13545082 G T 0.400467 -5.6150e-06
8:13552540 G A 0.114737 5.2701e-05
8:13560198 C T 0.766914 6.6401e-06
8:13560620 A C 0.046892 4.7132e-05
8:13563367 G C 1.961569 1.0366e-05
8:13563693 T C 0.057970 -8.1997e-06
8:13563865 G A 0.101981 -3.3081e-05
8:13565045 G A 0.281721 3.0637e-05
8:13570009 C T 0.289008 -2.2789e-05
8:13571284 G A 0.100033 2.2833e-06
8:13578094 C T 0.386354 5.8384e-06
8:13580022 G A 0.029952 2.3965e-05
8:13580441 A G 0.063167 -5.4001e-06
8:13591904 T C 0.128921 3.2381e-05
8:13592729 G C 0.036899 2.1244e-05
8:13598779 C A 0.766294 -6.1598e-05
8:13602553 A C 0.761464 -5.6844e-05
8:13607243 T C 0.103717 -4.1242e-06
8:13607468 G T 0.220375 2.3518e-05
8:13609471 A G 0.115704 -1.8923e-05
8:13611456 G C 0.141972 6.6275e-06
8:13617188 T C 0.039560 1.6328e-05
8:13618888 T C 1.205548 1.3797e-05
8:13629096 C A 0.123267 -1.1628e-05
8:13632542 G A 1.266680 4.3210e-05
8:13634946 G T 1.376130 3.5675e-05
8:13640782 T C 0.060564 -1.8577e-05
8:13642386 T G 0.110170 6.3032e-05
8:13651378 A G 0.054527 -1.6545e-05
8:13656346 G C 0.036356 -1.1405e-05
8:13656456 C T 0.144173 2.1889e-05
8:13657068 A G 0.074602 3.6680e-06
8:13660647 A C 0.117505 -2.2087e-05
8:13661889 A C 0.052173 3.8570e-06
8:13669455 T C 0.048655 1.5714e-05
8:13676147 A C 0.052995 2.0614e-05
8:13677699 T C 1.139223 2.5925e-06
8:13678594 T C 0.284665 -8.1362e-06
8:13678650 A C 0.050956 -2.8831e-05
8:13686498 A G 1.697307 2.6688e-06
8:13686590 T G 0.254891 -2.7848e-05
8:13687093 G A 0.710200 9.1342e-06
8:13691040 G A 0.052375 -2.7823e-06
8:13695864 T G 0.984748 2.3373e-06
8:13696034 A G 0.038891 -1.5263e-05
8:13698748 A G 0.030241 2.0057e-06
8:13702455 G A 0.291547 2.9697e-05
8:13714813 T G 0.081220 -3.2632e-05
8:13714966 G A 0.317416 -4.0561e-05
8:13716390 A G 0.022640 2.2312e-05
8:13716524 G T 1.416615 -3.5465e-05
8:13716899 A C 0.144877 -2.5904e-05
8:13718842 G A 0.141294 1.1832e-05
8:13719276 T C 0.066030 5.6538e-06
8:13719449 A G 0.152995 -4.3946e-05
8:13725740 T C 0.056955 2.1235e-05
8:13725995 A G 0.662045 1.1569e-04
8:13727887 G A 0.360715 1.2554e-05
8:13727937 G A 0.067984 -1.4896e-06
8:13728596 C G 0.063959 3.1462e-05
8:13729890 A G 0.564624 2.0036e-05
8:13731095 A G 0.158299 -3.7114e-05
8:13733048 G A 0.369739 2.5978e-05
8:13734203 G A 1.328650 8.0473e-05
8:13734571 T G 0.023854 -2.2388e-05
8:13736714 A G 1.323826 8.7672e-05
8:13738687 T C 0.029446 1.8138e-05
8:13740975 G A 0.117817 -1.4644e-05
8:13742298 T C 0.468227 -7.6730e-05
8:13743185 C T 0.069756 3.2808e-06
8:13746861 A C 0.815799 3.3769e-05
8:13749570 T C 0.103113 5.0268e-05
8:13752289 G C 0.171380 9.5975e-06
8:13752557 A C 0.166024 3.2277e-05
8:13759492 T C 0.102737 3.8885e-05
8:13760506 G C 0.030040 2.9235e-05
8:13762061 T C 0.097349 2.1360e-05
8:13767119 T C 0.819915 2.7556e-05
8:13773647 T G 1.085846 7.6028e-05
8:13779674 T G 1.801738 -2.9663e-05
8:13782727 T C 1.191027 -4.2072e-05
8:13786472 A G 0.069711 -1.4126e-05
8:13787726 G A 0.175148 -2.2605e-05
8:13788476 C A 0.077306 -1.4884e-05
8:13791607 A G 0.052167 3.7818e-06
8:13797838 A G 0.078341 2.5478e-05
8:13801864 C T 1.774915 1.4354e-05
8:13804887 T G 0.312839 -2.2813e-06
8:13805058 A G 0.035655 6.1963e-06
8:13807478 A G 0.105269 2.2864e-05
8:13807675 G C 0.056442 -1.2827e-05
8:13807728 A G 0.030848 4.5022e-05
8:13807771 C T 0.120894 1.5109e-05
8:13808628 A G 0.288953 -6.8600e-05
8:13814455 G A 0.027693 -3.2677e-05
8:13815341 A G 0.058779 -3.0275e-05
8:13817602 A C 0.539774 -2.3158e-05
8:13817811 G A 0.106557 2.4804e-05
8:13822286 C T 0.060658 2.2871e-05
8:13828275 G T 1.540748 6.8704e-06
8:13829011 C T 1.382712 1.6677e-05
8:13843718 G A 0.917196 -3.2655e-05
8:13845422 A T 0.237448 1.1774e-05
8:13845946 A G 0.106447 -1.1428e-05
8:13850629 C A 0.065267 -1.3854e-05
8:13852685 C G 0.044614 3.4170e-06
8:13858477 G T 0.037931 -3.2084e-06
8:13859883 A G 0.136876 -5.4685e-06
8:13862759 A C 0.768082 2.7922e-05
8:13864570 G A 0.126597 4.3434e-05
8:13867044 C T 0.029703 7.2306e-06
8:13870135 C T 0.177167 -1.0878e-06
8:13871178 T G 0.099056 -3.3346e-05
8:13876470 G C 0.065416 -2.6887e-05
8:13880224 A G 0.148211 -2.0299e-05
8:13887171 C T 0.543397 -1.3915e-05
8:13892869 G A 1.033455 -2.6425e-06
8:13892917 G A 0.030647 -3.2151e-05
8:13895170 G T 0.519764 -9.5874e-06
8:13895569 G A 0.316439 -1.5781e-05
8:13896376 G A 0.087128 2.4307e-05
8:13896804 G A 0.913862 -3.3181e-05
8:13898502 C T 0.043234 1.5764e-05
8:13898600 T C 0.078984 2.7510e-05
8:13901327 T C 0.034179 2.4486e-07
8:13903209 A C 1.754722 -2.4248e-05
8:13903756 G A 1.527891 -1.8763e-05
8:13911281 A G 0.654936 -7.5415e-06
8:13913508 A G 0.027291 2.1495e-05
8:13915172 G A 0.656501 -5.7583e-06
8:13918328 A C 0.065192 1.7944e-05
8:13920835 T C 0.082902 -4.5313e-07
8:13921226 A G 0.885025 -7.4543e-07
8:13923448 G A 1.837592 -1.1086e-05
8:13923485 T C 0.026509 -2.9643e-05
8:13925509 G A 0.082791 -6.7240e-06
8:13927381 G T 1.039239 -1.4842e-05
8:13933102 T G 0.023295 8.1629e-06
8:13938171 T G 0.129194 1.3743e-05
8:13944086 T C 0.600192 -1.5643e-05
8:13947515 G A 0.240795 2.8770e-05
8:13950362 G C 0.037622 4.9348e-06
8:13956281 C T 0.492908 -6.3566e-05
8:13958463 A G 0.167572 1.7389e-05
8:13958720 C G 0.980661 -9.6137e-06
8:13961340 T C 0.134731 1.7269e-05
8:13964043 A G 0.274853 3.9674e-05
8:13966546 C T 0.204698 4.6763e-06
8:13977892 T G 0.277132 1.8720e-05
8:13979492 A G 0.038220 2.6034e-05
8:13981490 C T 1.019800 5.4620e-06
8:13983223 A C 0.033503 -1.6560e-05
8:13987423 A G 0.042488 1.5592e-05
8:14000763 C G 0.262617 5.6066e-05
8:14002956 A G 0.030959 9.6682e-06
8:14003368 A G 0.085842 3.8434e-05
8:14011134 A G 0.036110 -4.4343e-07
8:14016113 A G 0.101951 -8.4072e-05
8:14017890 T C 0.682175 -1.7398e-05
8:14021456 C T 0.339507 1.7020e-05
8:14021957 C A 0.125536 8.5916e-06
8:14025149 T C 1.033374 -1.3362e-05
8:14029673 G A 0.026996 8.4886e-06
8:14031210 C T 0.023448 -2.6125e-05
8:14032635 G T 1.725273 -2.1300e-05
8:14035910 A G 0.039498 -1.7577e-05
8:14038813 A G 0.090591 -1.3658e-05
8:14043880 T G 0.990263 -1.2159e-05
8:14047282 A G 0.025470 1.0033e-05
8:14048060 A G 0.028330 9.7614e-06
8:14052452 C T 0.087345 -9.6322e-06
8:14059101 C T 0.058857 3.6388e-06
8:14065622 A C 0.026788 -2.4162e-05
8:14065990 C T 0.242233 1.4235e-05
8:14070093 T C 0.687463 1.0107e-05
8:14071364 G A 0.141038 2.9459e-05
8:14071578 A G 0.031231 -1.8086e-05
8:14072282 G A 0.055468 -7.6536e-06
8:14080043 C T 0.130161 -3.3781e-06
8:14082775 A G 0.878116 -1.1908e-06
8:14083414 G T 0.044354 -7.8516e-06
8:14083795 A G 1.163158 4.0689e-06
8:14088076 T C 0.751276 7.2482e-06
8:14095199 C T 0.692786 1.6521e-05
8:14098306 A G 0.576952 -3.1029e-05
8:14106390 A G 0.078585 2.1262e-05
8:14106588 C G 0.045630 3.8605e-06
8:14107043 A C 0.081931 1.7275e-05
8:14107943 C T 0.041056 4.4275e-05
8:14108422 C A 0.047110 -3.6259e-05
8:14112568 C T 0.136169 1.0637e-06
8:14128754 A G 0.750633 2.1851e-05
8:14133626 G C 0.261299 -5.5111e-06
8:14140213 C T 0.053748 -1.0328e-04
8:14140962 T C 0.384991 1.1716e-05
8:14147742 C T 0.029777 1.6608e-06
8:14148696 C T 0.098881 -8.2312e-06
8:14151309 G T 0.037181 1.9814e-05
8:14154114 A G 0.047808 -8.2627e-06
8:14162752 T C 0.076050 -1.9346e-04
8:14171298 A C 0.050758 -8.3898e-06
8:14172535 T C 1.498780 -1.4559e-05
8:14173150 C T 0.865444 7.9652e-06
8:14176010 C A 1.889489 1.1140e-05
8:14178888 C T 0.042533 1.2144e-05
8:14194356 G A 1.515210 -8.8222e-06
8:14196358 A C 0.087394 7.9430e-06
8:14201673 A G 0.084099 2.2536e-05
8:14203272 C T 0.105704 3.3327e-05
8:14206057 C T 0.036184 4.4171e-06
8:14207321 T C 0.570684 2.2588e-05
8:14207948 G T 0.042900 2.3270e-06
8:14215888 T C 0.171334 1.3288e-05
8:14241033 A G 0.049901 1.7610e-05
8:14242443 C T 0.577001 9.4125e-06
8:14253052 T C 0.063544 3.8219e-05
8:14256319 C G 0.035470 -3.1580e-06
8:14270114 G A 0.756070 1.0227e-05
8:14271287 T C 0.091708 -1.2079e-04
8:14271730 T C 0.027307 -1.2427e-05
8:14279064 G A 0.089020 -7.5511e-07
8:14279790 A G 0.096979 2.1168e-05
8:14281719 T C 0.050200 1.0907e-05
8:14284364 C A 0.040832 4.3367e-06
8:14285056 A G 1.887162 8.1813e-06
8:14286167 G A 0.578900 1.1406e-05
8:14296847 C T 0.062511 -2.0573e-05
8:14300289 T C 0.051557 1.4108e-05
8:14303521 C A 0.966847 7.4677e-07
8:14308744 T G 0.598313 -1.7033e-05
8:14311502 C A 0.052193 -3.1444e-05
8:14318257 C T 0.208405 2.4394e-05
8:14318404 G A 0.095275 1.6554e-05
8:14325353 C G 0.231359 -1.6431e-05
8:14339541 A G 1.594953 -4.1482e-05
8:14340526 C T 0.046542 1.0663e-05
8:14343547 A G 0.038362 2.6415e-05
8:14343856 A G 0.209473 5.8277e-05
8:14345901 G T 0.527330 -1.5491e-05
8:14348026 G C 0.074271 -6.6406e-06
8:14351512 C T 0.050378 -4.2157e-05
8:14357754 A G 0.392852 5.4678e-05
8:14374327 G C 0.118947 -1.0104e-05
8:14376095 T G 1.426323 -1.8163e-06
8:14378415 A G 0.046311 2.5624e-05
8:14384443 C T 1.040443 -5.3486e-05
8:14386985 A C 0.536399 -3.2639e-05
8:14388093 T G 0.378314 -9.7690e-06
8:14388399 G C 0.592568 1.4141e-05
8:14389301 T C 0.218908 -6.6158e-06
8:14389694 G A 0.060460 -6.1355e-07
8:14394394 A G 0.655689 4.4247e-05
8:14406161 A G 0.125052 -5.6802e-06
8:14406746 C A 1.846115 1.3129e-05
8:14408354 A G 0.029271 -2.8082e-06
8:14410269 C T 0.136461 1.0303e-05
8:14410807 C G 0.123757 -6.9382e-05
8:14427597 G T 0.118872 -2.0468e-05
8:14431088 G A 0.023798 2.1819e-05
8:14434359 C G 0.033935 5.1001e-06
8:14435306 G T 0.041956 -1.1894e-05
8:14443473 T C 0.096891 -2.6824e-05
8:14445423 G A 0.020423 -1.0737e-05
8:14449721 T C 0.461316 1.2179e-05
8:14450366 G A 0.236458 -5.4544e-06
8:14451332 G A 1.205587 -2.0454e-05
8:14452324 C T 0.495871 1.4820e-05
8:14453097 G A 1.947125 -1.2106e-05
8:14453966 T G 0.318256 5.5495e-06
8:14458881 A G 0.133848 -1.2861e-06
8:14462558 C T 0.428689 -8.6569e-06
8:14466928 C T 1.657659 -5.8039e-05
8:14470122 C T 0.069642 3.1193e-05
8:14476039 C G 0.683564 -3.2832e-05
8:14483317 T C 0.686895 -3.3433e-05
8:14483968 C T 0.125773 1.2024e-05
8:14486601 G A 0.059480 -5.5306e-07
8:14493397 A C 0.702445 -3.3114e-05
8:14493721 G T 0.183986 -7.0888e-06
8:14497934 G A 0.032685 4.2007e-05
8:14504159 C T 1.823771 5.9822e-06
8:14506781 G A 0.575095 -9.2139e-06
8:14508908 G A 0.468282 8.8852e-05
8:14513442 C T 0.984478 2.4294e-06
8:14523891 C T 0.202387 1.1912e-05
8:14527925 T C 0.048038 -9.6951e-07
8:14528081 G A 0.859063 4.1952e-05
8:14533608 G A 0.152051 -1.1087e-05
8:14539068 C T 1.114565 -4.0453e-05
8:14539657 C A 0.088968 -3.3309e-06
8:14542322 T G 1.502149 -1.3707e-05
8:14544395 T G 1.578747 -2.8741e-05
8:14550224 G T 0.098358 7.8810e-05
8:14552154 T C 0.038885 -4.4132e-05
8:14554261 C T 0.210398 3.2382e-09
8:14554484 C T 0.146513 -2.3684e-05
8:14559315 G A 0.040300 5.4004e-08
8:14561029 C T 0.029294 1.8514e-05
8:14562128 T G 0.043338 5.2713e-06
8:14569684 C T 0.082639 1.0861e-05
8:14573221 T C 0.454870 -1.4089e-05
8:14576241 G T 0.497884 1.1253e-06
8:14577786 G A 0.039823 -4.2336e-06
8:14580394 A G 0.038745 1.1739e-05
8:14585534 G A 0.036983 -7.8186e-06
8:14589550 A C 1.011117 3.7042e-07
8:14590309 G A 1.495475 -4.0068e-06
8:14595739 T G 0.029777 2.5140e-05
8:14611421 G A 0.026113 3.7169e-05
8:14619754 G T 0.059097 2.5961e-06
8:14621246 T C 0.098839 8.6072e-06
8:14625051 A G 0.131099 1.0492e-05
8:14631741 G T 0.106671 8.9490e-06
8:14632554 C T 0.022409 1.6697e-06
8:14634749 T C 0.374309 1.4573e-05
8:14635112 G A 1.441789 2.7873e-05
8:14636815 A G 0.035603 5.6322e-06
8:14639668 A G 0.290583 -2.5688e-06
8:14653116 T C 0.905712 2.1634e-06
8:14657902 C T 0.036217 9.2808e-06
8:14659351 T G 0.039580 -8.4315e-06
8:14667306 G A 0.036340 6.4881e-06
8:14672151 T C 0.030225 -1.2515e-05
8:14672217 G C 0.506047 -7.3738e-06
8:14674587 G A 0.389132 -6.7482e-06
8:14674681 G C 0.048652 1.7120e-05
8:14680336 C T 0.315017 -2.7411e-06
8:14681936 T C 0.149428 1.6901e-05
8:14683156 A C 0.127632 -1.7507e-05
8:14691089 G C 0.135607 -2.8535e-06
8:14692790 A G 0.391119 2.6172e-05
8:14694373 A G 0.713887 -2.2916e-06
8:14697235 C T 0.175317 -3.6954e-05
8:14698994 C T 0.326163 1.7937e-06
8:14701740 A G 0.264230 3.3442e-06
8:14710401 T C 0.061181 -7.7830e-06
8:14740999 G A 0.144835 -2.3779e-05
8:14744538 C T 0.149191 -2.1837e-05
8:14748237 A G 0.020455 1.2813e-05
8:14748493 G T 1.295857 -1.7761e-05
8:14749723 G A 0.292429 7.7943e-06
8:14757196 G T 0.171766 -3.0344e-05
8:14759706 A G 0.040401 1.8035e-05
8:14772375 C A 0.093249 -7.2680e-06
8:14778404 A C 0.037467 2.1287e-05
8:14780948 C T 0.182727 2.0297e-05
8:14783620 T C 0.190734 -1.4739e-06
8:14787601 T C 0.121881 -3.2827e-07
8:14797389 G T 0.250454 -8.0084e-06
8:14798185 T C 0.038966 -2.3691e-05
8:14804766 G A 0.466957 -3.0242e-05
8:14805314 T C 0.032543 1.5257e-05
8:14806180 T C 0.043958 1.5052e-05
8:14808268 G A 0.057523 -1.3635e-05
8:14810028 C G 0.058847 -4.2074e-05
8:14810579 T C 0.098754 3.5229e-05
8:14810584 A G 0.171532 -1.4045e-05
8:14817754 C T 0.031222 1.1563e-05
8:14821960 A C 1.958970 9.5313e-06
8:14830446 C T 0.087378 9.5103e-06
8:14839006 C T 0.898977 1.5943e-05
8:14842749 G A 0.057422 -9.1334e-06
8:14848649 A G 0.047853 -8.5530e-06
8:14848938 C T 0.078513 1.0451e-05
8:14848986 C T 0.054861 4.4736e-05
8:14857431 A G 0.706464 -2.9359e-06
8:14859533 C A 0.029615 7.4285e-07
8:14861046 A C 0.372374 5.4607e-05
8:14861901 T G 0.097521 1.8920e-05
8:14861975 A G 0.090529 1.4722e-05
8:14864683 C T 1.048493 -4.9474e-06
8:14864747 G T 0.042663 5.8341e-06
8:14869351 C G 1.353996 4.4056e-05
8:14873559 T A 0.853045 -9.2316e-06
8:14873594 T C 0.171928 -7.0453e-06
8:14875651 C A 0.938154 -9.7578e-06
8:14878724 C T 1.853032 -2.5275e-05
8:14879087 A C 0.735150 1.1816e-05
8:14879302 C G 0.049281 -2.2704e-05
8:14879360 G A 1.407027 -5.6034e-06
8:14879392 C G 1.874279 -2.6032e-05
8:14879525 G T 0.366571 2.0335e-05
8:14884411 G C 0.058042 -3.6095e-05
8:14884441 T C 1.312933 -7.3307e-06
8:14890340 T C 0.037544 1.3618e-06
8:14890729 A G 0.034432 1.6159e-05
8:14892269 G T 0.270530 -2.4634e-05
8:14893100 A G 1.252655 -1.6711e-05
8:14894559 C T 0.381969 1.5652e-05
8:14896918 A G 0.117651 -8.9986e-06
8:14899596 A C 0.206720 -1.8608e-05
8:14900324 C T 1.208827 4.2842e-06
8:14908145 A G 0.108871 1.2561e-05
8:14913133 G A 0.236426 -5.3546e-07
8:14915913 T C 1.237783 -6.1951e-06
8:14921848 G A 0.128528 2.0246e-05
8:14927163 T C 0.081159 5.2985e-06
8:14929454 T C 0.039106 -3.8539e-06
8:14932671 T C 0.050206 -2.6519e-05
8:14941744 C T 0.029316 -2.3352e-05
8:14942783 C T 1.475880 -1.3827e-05
8:14950777 G A 1.798337 7.1677e-06
8:14951007 C A 1.726435 1.4130e-05
8:14960077 G A 1.737627 -3.4239e-05
8:14961880 T C 0.386097 1.9006e-05
8:14965403 A G 0.420549 1.4161e-05
8:14966121 G T 0.108037 -2.4931e-05
8:14972759 C G 0.054238 1.6974e-05
8:14976224 G A 1.124799 -2.8483e-06
8:14979482 A G 1.690257 1.6712e-05
8:14984936 G A 0.036490 -4.4687e-06
8:14986667 T C 0.038885 2.0046e-05
8:14998846 C G 0.048840 1.1038e-05
8:14999559 T C 1.757329 4.2554e-06
8:15001034 C T 0.029485 2.6181e-05
8:15003364 C T 1.038470 -3.8157e-05
8:15004599 C T 0.378788 -1.7433e-05
8:15005521 C G 0.056065 -3.3447e-06
8:15005820 A G 0.197061 -3.3473e-06
8:15006230 T C 0.025830 2.2448e-05
8:15009386 C T 0.075725 -1.3271e-05
8:15009896 A G 0.042407 1.1060e-05
8:15010403 G A 0.405121 -1.0744e-05
8:15016487 G A 0.153810 3.8587e-05
8:15026302 T C 0.355269 6.8177e-06
8:15027295 C A 1.717133 1.9417e-05
8:15034778 T C 0.144585 4.5395e-06
8:15039568 A C 1.133757 1.3083e-05
8:15042489 G A 0.061320 -3.2622e-06
8:15051928 T C 0.929342 7.6985e-06
8:15056409 A G 0.134228 5.0337e-05
8:15059544 C A 0.045597 -2.1479e-06
8:15064908 G T 1.670123 -1.3093e-05
8:15068168 A G 1.669945 -1.1677e-05
8:15068763 T C 0.066257 2.0093e-05
8:15073156 C T 0.064592 2.1508e-05
8:15074428 T C 0.471174 -2.3468e-05
8:15085138 A G 0.154920 -3.2381e-06
8:15088870 T C 0.091844 -2.3119e-05
8:15093247 T G 0.509182 -1.3211e-05
8:15094597 C T 1.215098 -2.2456e-05
8:15098815 G A 0.044831 1.8013e-05
8:15103255 T C 0.025808 -1.9566e-06
8:15111581 G A 0.048441 -4.8519e-05
8:15117581 G A 0.760786 -2.1789e-05
8:15135661 C T 0.021952 -7.9721e-06
8:15136875 T C 0.027482 1.6934e-06
8:15143685 A G 0.034422 -1.0944e-06
8:15150129 C G 0.127749 6.1945e-05
8:15150886 G A 0.081493 -1.7224e-05
8:15150980 T C 0.053728 -9.0866e-06
8:15154405 A G 0.042481 1.3771e-05
8:15162595 C T 0.293608 5.3348e-06
8:15168233 A G 0.035019 -7.2065e-06
8:15178347 A G 0.079370 -2.7282e-05
8:15186872 A G 0.116512 -4.8875e-05
8:15191900 G A 0.069266 -9.4039e-06
8:15204812 A G 0.091182 2.1579e-05
8:15209080 A G 0.796470 -1.0431e-05
8:15216023 A G 0.711485 -8.3000e-06
8:15218615 A G 1.712089 -1.7336e-05
8:15218842 A G 0.024243 2.8260e-06
8:15224160 A G 1.453572 -3.6869e-05
8:15227819 T C 0.030264 1.9864e-06
8:15230000 A G 0.363247 -9.9329e-07
8:15232432 G A 0.041280 3.9781e-05
8:15237966 G A 0.085067 3.4874e-05
8:15240134 G C 0.064034 6.0318e-06
8:15242848 G A 1.214633 -4.6860e-07
8:15248965 T C 0.033796 -7.5558e-06
8:15254396 A G 0.061333 -7.3080e-06
8:15256321 G C 0.083340 9.5716e-06
8:15258184 G T 1.750279 -6.6484e-06
8:15259319 G C 0.052712 1.7863e-05
8:15261433 T C 0.757303 -1.0836e-05
8:15266280 G A 0.059304 2.2366e-05
8:15269831 T G 0.089030 -8.5236e-07
8:15270508 C T 0.025808 2.0436e-05
8:15270777 G T 0.056711 1.1181e-06
8:15272393 C T 0.109569 1.2037e-06
8:15276856 A G 0.063803 3.7509e-06
8:15280062 G C 0.255005 2.7948e-05
8:15281140 T C 0.480265 2.3213e-05
8:15282076 T C 0.048830 4.0517e-05
8:15282462 T G 0.702406 -6.3710e-06
8:15285747 T C 0.259254 3.0907e-05
8:15289513 T C 0.165797 -1.2666e-05
8:15295600 C A 0.342418 2.7823e-05
8:15298515 A G 1.909334 3.1346e-05
8:15299409 G T 0.079782 -1.5290e-05
8:15301566 G A 0.423340 4.9745e-05
8:15305181 G A 0.597290 4.9723e-05
8:15305370 T C 0.047168 4.9341e-05
8:15316380 T G 0.139441 5.8591e-05
8:15318664 T C 0.020199 2.8391e-05
8:15318949 C T 0.568477 -3.5359e-05
8:15319937 G A 0.472709 -2.5637e-05
8:15324518 C T 0.930591 -2.4429e-06
8:15330463 C T 0.146062 4.7555e-05
8:15347819 T G 0.291238 4.1321e-06
8:15349153 G T 0.210278 3.1379e-05
8:15349876 G C 0.050317 -4.7772e-07
8:15355669 C A 0.639743 -3.2129e-05
8:15358378 A G 0.151428 4.6035e-06
8:15359478 T C 0.100660 1.7548e-04
8:15359762 T C 1.722943 -1.2318e-05
8:15359838 G A 0.563342 -2.1407e-05
8:15361577 G A 1.453578 -5.6229e-05
8:15362512 T C 0.111160 4.9160e-05
8:15362709 C T 0.519696 1.1556e-05
8:15363772 G C 0.141473 2.3028e-05
8:15363813 A C 1.114954 2.5312e-05
8:15367209 C A 0.233456 3.7429e-05
8:15367278 G A 0.464572 -5.8983e-05
8:15368680 G A 0.047188 -4.7091e-05
8:15369492 T C 1.229207 3.1083e-05
8:15369699 A G 0.035146 1.0777e-06
8:15372191 A G 0.196022 2.2689e-05
8:15375767 T C 0.047830 -7.1338e-06
8:15377047 T C 0.054790 -1.5571e-05
8:15377498 T G 0.042241 7.1808e-06
8:15381955 A G 0.121673 3.0823e-05
8:15382325 G A 1.436826 -1.0061e-07
8:15384279 C A 0.286220 -3.8402e-05
8:15386221 A G 0.022003 4.3933e-06
8:15386569 A C 1.908932 1.1025e-06
8:15387804 G C 0.753788 -4.2889e-05
8:15391156 C A 1.180504 -1.4283e-05
8:15392738 G A 0.387305 -5.3216e-05
8:15419777 T G 1.739639 2.1275e-05
8:15425278 G A 0.856395 4.8365e-05
8:15425610 G T 0.441377 1.4972e-05
8:15442694 A G 0.218636 6.4131e-06
8:15446876 G A 1.043468 4.5832e-05
8:15446999 T G 0.201387 -7.8899e-06
8:15465356 C T 0.057019 2.0961e-05
8:15468038 A G 0.040274 -2.1759e-05
8:15468256 T A 0.050580 -4.3680e-06
8:15470066 A G 0.037684 -3.7909e-06
8:15472067 C T 0.074589 -5.7861e-05
8:15483988 G A 0.067026 -1.1039e-05
8:15486397 T C 0.360407 -9.2185e-06
8:15493908 T C 0.046970 1.7729e-05
8:15493911 C T 0.251285 -1.9417e-05
8:15495181 G T 0.792381 2.1408e-05
8:15498540 C T 0.076806 -1.4267e-05
8:15500851 C T 0.027823 -3.3184e-05
8:15507302 G C 0.070584 -4.5767e-05
8:15512041 C A 1.087524 1.6963e-05
8:15522444 C G 0.067731 4.5075e-05
8:15525227 G A 0.218123 -2.7805e-05
8:15527860 G A 0.051352 -3.9576e-05
8:15529167 G C 0.036035 -6.8694e-06
8:15531381 G T 0.104029 -2.9173e-05
8:15536078 G T 0.615548 1.1588e-06
8:15544928 G A 1.752421 4.4046e-06
8:15545507 T C 0.050271 -2.2821e-05
8:15546432 A G 0.039242 -2.6843e-06
8:15567127 T G 0.374974 -5.5647e-05
8:15572842 C G 0.048152 1.2615e-05
8:15581135 C T 0.103792 2.1041e-05
8:15584830 C T 0.063965 6.0420e-05
8:15588529 A G 0.664868 1.3729e-05
8:15592751 C A 0.051758 1.5237e-05
8:15593097 C T 0.609475 -3.5052e-06
8:15608871 C A 0.028313 -3.8859e-06
8:15611774 T G 0.061482 1.8666e-05
8:15619129 G A 0.471446 5.3111e-05
8:15621429 T G 0.020932 -8.1146e-06
8:15632576 A G 0.027122 -3.1463e-05
8:15635762 T C 1.132965 2.2247e-05
8:15647248 C T 0.130911 2.8179e-05
8:15648391 C G 0.041777 3.1039e-06
8:15652803 C T 0.061801 3.5919e-05
8:15654790 A G 0.934584 -2.1651e-05
8:15657119 C T 0.468879 -7.5443e-06
8:15657603 A C 0.207272 2.4458e-05
8:15659150 T C 0.094470 1.8944e-05
8:15660605 G T 0.280228 -2.6035e-05
8:15660835 G T 0.339218 -5.2932e-05
8:15665612 A G 1.773477 -1.4608e-05
8:15667354 G C 0.210583 -4.9073e-05
8:15668518 C T 0.320506 4.4974e-06
8:15669057 A G 0.071110 -1.3062e-05
8:15669480 T C 0.053426 3.8571e-05
8:15675857 C T 0.027034 -1.3958e-06
8:15677023 G A 1.222070 1.2260e-05
8:15684006 G A 0.097849 5.7845e-06
8:15685143 C T 0.250993 1.7906e-05
8:15691455 A C 1.453445 1.0910e-05
8:15691700 G A 0.051855 -2.5798e-05
8:15692532 A G 1.020913 2.9131e-05
8:15695497 G T 0.255385 1.4990e-05
8:15699657 A G 0.058587 4.7767e-05
8:15702143 T C 0.211011 -5.5350e-05
8:15705046 T C 0.033192 1.8446e-05
8:15705470 A G 0.079406 2.9503e-05
8:15707737 G A 1.539602 -5.9558e-05
8:15708869 G A 1.924291 4.3288e-06
8:15709047 C A 0.311005 -4.5109e-05
8:15709114 G T 0.999757 7.4728e-06
8:15709201 G A 0.144189 1.9242e-05
8:15710278 T C 1.928011 1.0967e-05
8:15711707 A G 1.033387 -4.6715e-06
8:15713842 C G 1.380421 1.6311e-05
8:15716646 C T 1.143355 3.7984e-06
8:15718965 G A 0.061580 2.9398e-06
8:15726335 C T 0.594395 -1.7146e-05
8:15727747 A G 0.055877 -1.4601e-05
8:15736329 T C 0.063485 -4.7265e-06
8:15740210 A G 0.043124 4.2889e-06
8:15740527 T C 0.044357 2.6257e-05
8:15743594 A C 0.074316 4.2657e-06
8:15744430 A G 0.745875 -1.4281e-05
8:15745669 T C 1.566955 -1.9024e-05
8:15757961 C T 0.048405 -7.3643e-06
8:15763501 A G 0.091928 -1.6361e-05
8:15765872 G C 0.090883 -9.1415e-06
8:15768769 T G 0.873101 6.1390e-05
8:15770661 G A 0.134452 8.8601e-08
8:15771612 A C 1.418585 2.2426e-05
8:15773708 A G 0.567370 -1.7216e-05
8:15779169 G T 0.032987 1.7143e-05
8:15788966 G A 0.195886 -3.3411e-06
8:15789920 C T 0.888236 -2.7293e-05
8:15793692 T C 0.027713 -1.5171e-05
8:15795560 C A 1.055315 -3.7452e-05
8:15796785 G A 1.043160 3.5144e-05
8:15799913 A G 0.472417 1.7253e-05
8:15806329 G T 0.873199 2.9011e-05
8:15811475 C T 0.023802 -1.1924e-05
8:15813380 G A 1.854188 1.4347e-05
8:15820384 C T 0.849524 -1.8709e-05
8:15821539 A G 0.048869 -1.6023e-05
8:15821875 T C 0.163745 -2.1246e-06
8:15827794 G A 0.063774 -7.4708e-07
8:15830593 A G 0.040034 -2.6934e-05
8:15830643 C T 1.489071 -2.3104e-05
8:15830892 C T 0.060090 3.8331e-05
8:15831833 G A 0.410357 -1.1422e-05
8:15834038 T C 0.029956 -2.3398e-05
8:15839117 T C 0.667449 1.3663e-06
8:15853413 A G 0.094502 -2.9020e-07
8:15856474 T C 0.022185 1.9914e-05
8:15865104 C T 0.807721 5.7142e-07
8:15872615 T G 0.244959 1.7662e-05
8:15875132 C T 0.034591 -1.4433e-05
8:15879418 C G 0.058418 -3.1308e-05
8:15884259 T C 0.077906 1.7008e-05
8:15885087 C G 0.031799 1.4241e-05
8:15899174 T A 0.131079 -2.4082e-05
8:15900475 A G 0.021147 6.9001e-06
8:15905116 C T 0.174849 -3.4997e-06
8:15910796 T C 0.289268 -2.0751e-06
8:15911085 A G 0.113062 -5.1104e-05
8:15921192 A C 1.397039 -8.5914e-06
8:15933235 T C 0.109209 1.5422e-05
8:15935534 T C 0.155326 -3.4364e-05
8:15939182 G A 1.711910 2.0453e-05
8:15939879 T C 1.153803 -1.2335e-05
8:15943343 T C 0.021166 2.7473e-05
8:15950644 T C 0.131894 -3.9267e-05
8:15952089 A G 1.595320 8.7993e-05
8:15952841 G A 0.027392 1.4163e-05
8:15959024 A G 0.332197 1.4911e-05
8:15964528 A G 0.235683 -3.0519e-05
8:15964605 A C 0.112244 -4.8813e-05
8:15966260 A G 0.032332 -1.3516e-05
8:15970959 A G 0.118817 -1.3173e-05
8:15972949 C T 1.812521 1.3141e-05
8:15972980 T C 1.722683 4.9320e-05
8:15985825 G A 0.086748 -4.5865e-05
8:15986913 T C 0.034562 -2.4283e-05
8:15991660 C A 0.038447 2.8582e-05
8:15991897 G T 0.259721 -3.2076e-05
8:15996256 G A 0.033198 -6.0631e-05
8:15996599 C G 0.049522 7.1996e-06
8:15996797 G A 1.788908 4.0899e-05
8:15999039 T C 0.502379 4.4095e-07
8:16005211 C G 0.864779 -1.8268e-05
8:16008635 G A 0.125373 -2.5273e-05
8:16010732 C G 0.090539 -1.5147e-05
8:16010949 T C 0.908649 4.1095e-05
8:16012594 A G 0.022409 -3.3609e-05
8:16012710 T G 0.072184 -3.2786e-05
8:16024165 T C 0.057217 1.8264e-05
8:16025118 T C 0.047736 1.1835e-05
8:16029492 T G 0.130041 2.1353e-06
8:16034966 T G 0.106009 -3.2204e-05
8:16036906 G T 0.053715 5.0722e-05
8:16037851 T G 0.085664 2.6912e-05
8:16038246 C T 0.054377 1.9579e-05
8:16038416 G A 0.245160 -2.7527e-05
8:16043407 C T 0.048895 -3.8801e-05
8:16049139 C T 0.138447 -6.9079e-06
8:16050240 C T 0.142531 -1.0034e-05
8:16052842 T G 0.279556 -1.2653e-05
8:16054247 C T 1.010737 3.5351e-05
8:16054509 A C 1.809502 4.8339e-05
8:16056858 T C 0.037230 4.3362e-05
8:16067050 C T 0.101396 1.9680e-05
8:16070862 C A 0.147234 -3.6682e-06
8:16071071 A G 0.028930 5.5390e-05
8:16072259 T G 0.053309 -1.8893e-05
8:16074001 C T 1.539898 -6.4496e-06
8:16078660 C A 1.754917 1.1379e-05
8:16082815 A G 1.435791 1.5330e-05
8:16084304 A T 0.031296 -2.3640e-05
8:16095997 C T 0.046805 -1.6528e-05
8:16102951 A G 0.027570 4.9968e-06
8:16109376 G A 0.061304 -1.5917e-05
8:16115191 G T 0.068464 -8.3034e-08
8:16119715 G T 0.055169 8.6127e-06
8:16122787 T C 0.056296 -5.2450e-06
8:16124298 C T 1.901505 2.8092e-05
8:16124762 C T 0.112150 3.1464e-05
8:16129847 C T 0.038275 -3.7003e-05
8:16134551 C T 0.023159 -1.8744e-05
8:16139552 C G 0.220606 9.0632e-05
8:16140189 G C 0.070590 2.8923e-06
8:16148367 C T 0.066306 -1.8565e-05
8:16149703 A G 0.076770 -1.0458e-05
8:16154527 A G 0.122527 -2.8990e-05
8:16159841 T C 1.849981 2.9604e-05
8:16166397 A C 0.791423 -9.9971e-06
8:16167989 A C 0.069094 5.6222e-06
8:16168422 T C 0.704961 -3.1107e-05
8:16169917 A G 0.034591 -4.1742e-06
8:16179167 T C 1.223920 -1.1378e-05
8:16179859 A G 0.126730 9.9394e-05
8:16180154 C G 0.077377 7.4724e-06
8:16181441 C A 0.031650 7.6758e-06
8:16197974 C T 0.027960 -5.1872e-05
8:16198715 T C 0.512879 -2.2434e-05
8:16208828 A G 0.086352 -1.9114e-05
8:16217465 T C 0.369093 -1.5101e-05
8:16227137 C A 0.081204 -1.3410e-07
8:16232623 C T 1.873903 -6.7208e-05
8:16233275 A C 0.069704 -1.6942e-04
8:16234993 T G 0.020630 -1.7342e-05
8:16240879 C T 1.876740 -5.9245e-05
8:16244408 C T 0.081743 2.2194e-05
8:16256042 C T 0.034938 5.5248e-05
8:16282937 A G 0.032293 -1.9513e-05
8:16310328 C T 1.657030 -4.6161e-05
8:16322865 A G 0.315754 2.3268e-05
8:16335692 A G 1.653453 -2.5848e-05
8:16339008 A G 0.034789 5.5092e-05
8:16341997 G A 0.370560 3.2682e-05
8:16344321 C T 1.630813 -3.2167e-05
8:16344868 C T 0.057497 2.1280e-06
8:16346391 T C 0.993184 4.2766e-06
8:16348710 T C 1.973822 -3.8370e-05
8:16351447 G C 0.081610 4.4693e-06
8:16354508 G T 0.080828 -3.1595e-05
8:16356260 A G 0.020144 1.0432e-05
8:16357515 A G 0.022737 4.0365e-06
8:16357763 C T 0.026281 3.4178e-05
8:16359032 T C 1.894157 5.5085e-05
8:16362353 T G 0.053670 -3.4276e-05
8:16366723 C T 0.096966 -3.2426e-05
8:16378044 A C 0.158195 -2.5576e-05
8:16378766 G C 0.210132 1.9508e-05
8:16383400 T C 0.064443 8.3563e-06
8:16386058 A G 0.057763 9.6387e-06
8:16403738 A C 0.942026 -5.7584e-05
8:16406371 T G 0.142278 -6.6338e-05
8:16407135 A G 0.070460 -1.5843e-04
8:16407778 G T 0.879690 -1.1236e-05
8:16409825 A C 0.037876 1.2983e-05
8:16411784 G A 0.043027 1.2201e-06
8:16413194 C T 0.192662 1.1241e-05
8:16414496 C T 0.761867 -3.6279e-05
8:16416711 G A 0.934428 5.9575e-05
8:16418005 G A 1.835018 4.8218e-05
8:16423474 A C 0.131167 8.0474e-06
8:16426014 T C 0.070902 2.5027e-05
8:16432463 G A 1.755232 1.8274e-05
8:16433708 C T 0.046964 -9.3667e-06
8:16434226 G T 0.163421 5.8166e-07
8:16436625 G A 0.992551 4.6499e-05
8:16451136 T C 0.235319 -5.0144e-05
8:16456980 G A 0.087293 -2.8444e-05
8:16467135 A G 0.050138 4.2183e-05
8:16468448 G A 0.116431 -7.2225e-05
8:16478275 T C 0.867259 7.3389e-06
8:16481262 T C 0.026301 -5.9027e-05
8:16493060 A C 0.318169 -1.1926e-05
8:16513188 G A 0.102698 -1.2124e-05
8:16517031 A G 0.162772 5.0465e-06
8:16517303 G T 0.751659 -2.0107e-05
8:16521060 A G 0.129999 1.2217e-06
8:16522929 G A 1.041605 9.8020e-06
8:16534197 G A 1.929676 2.3623e-06
8:16534447 C A 0.053030 -2.1017e-05
8:16534904 T G 0.094593 3.9669e-06
8:16538573 T C 0.860128 3.0115e-05
8:16546204 A G 0.786986 -3.0394e-05
8:16548267 T C 0.024941 -3.3598e-05
8:16548318 C G 0.110374 9.3380e-06
8:16556033 A C 0.074067 -7.4139e-06
8:16557982 A G 0.073385 2.2050e-05
8:16558697 G T 0.038518 1.6739e-05
8:16558730 A G 0.935759 -2.1371e-05
8:16561694 A C 0.039109 -1.3440e-05
8:16564022 T C 0.049155 2.1837e-05
8:16569945 C T 0.067805 1.2477e-05
8:16574940 C A 0.194402 -1.6379e-06
8:16575174 T C 0.044731 -2.1152e-06
8:16577105 A C 0.066205 -1.2938e-05
8:16578099 T C 0.108667 -3.7146e-06
8:16587858 C T 0.146682 -1.1312e-05
8:16596447 A C 0.050778 -7.5227e-07
8:16596535 T C 0.782854 1.8497e-05
8:16598474 C G 0.162603 -2.2848e-05
8:16603512 G A 1.950199 -3.1752e-05
8:16608993 T C 0.115798 1.0969e-05
8:16609106 T G 0.092104 1.0970e-05
8:16610562 A C 0.943763 1.8905e-05
8:16614147 G C 0.036201 -1.7504e-06
8:16614304 T C 0.036869 -5.1284e-06
8:16616160 T C 0.021533 -1.2342e-06
8:16619526 T C 0.038216 2.4780e-05
8:16622045 G A 0.086329 -4.3613e-05
8:16623802 C A 0.110825 -2.2948e-05
8:16627247 G T 0.865503 1.4283e-05
8:16628633 A G 0.034523 3.3393e-06
8:16631637 A G 0.059626 -1.1351e-05
8:16632702 T C 0.963949 5.0342e-06
8:16633696 C T 0.041784 1.9915e-05
8:16636574 C A 0.101744 -4.2039e-05
8:16639069 C T 1.882511 6.3389e-05
8:16639475 T C 0.050573 -7.4193e-05
8:16643823 G A 0.122679 3.3623e-05
8:16644326 C T 0.120566 3.0295e-06
8:16644426 A G 1.120378 3.1246e-05
8:16644832 C T 0.093256 1.1827e-05
8:16646932 T C 0.025610 1.8618e-05
8:16648148 A G 0.025720 1.4514e-05
8:16655109 G C 0.075936 5.0053e-05
8:16655774 A G 1.725643 -1.7213e-06
8:16658988 C T 0.040015 -6.0170e-06
8:16664324 T C 0.191929 6.3831e-05
8:16664788 C T 0.060655 -6.0833e-05
8:16666087 T C 0.027064 1.5482e-05
8:16666877 A T 0.090961 -9.8039e-06
8:16667532 T C 0.988977 -7.1200e-06
8:16667877 G T 0.304835 -6.6312e-06
8:16675474 T C 0.288794 1.4031e-05
8:16679361 C T 0.209346 7.6851e-06
8:16680373 T C 0.047892 3.9270e-05
8:16684111 C T 0.371881 -1.0566e-05
8:16684886 T C 1.323077 2.7877e-06
8:16688491 A C 0.509075 1.9167e-05
8:16689034 A G 0.111604 5.2460e-06
8:16689382 G A 0.689621 -1.3409e-05
8:16689847 C T 0.033218 8.7892e-06
8:16696372 A C 0.068584 1.8292e-05
8:16700733 G C 0.565601 -5.4458e-05
8:16702047 G A 0.389509 3.7164e-05
8:16705630 A G 0.028060 -1.9200e-05
8:16708730 A G 1.815721 2.4608e-05
8:16714485 C G 0.077088 -1.8078e-05
8:16714870 G A 0.121962 4.4424e-07
8:16718018 C G 0.322129 2.8565e-06
8:16724096 C T 0.103221 1.3068e-07
8:16726107 C T 0.558672 2.3779e-05
8:16726353 T G 0.036545 -3.5539e-05
8:16733791 C T 0.088134 -1.6129e-05
8:16739127 G A 0.531322 -2.5401e-05
8:16740080 T C 0.215789 -2.4479e-06
8:16742107 T C 0.024168 -3.8280e-06
8:16743630 C G 0.138785 -1.1338e-05
8:16746414 C T 0.477412 1.3821e-05
8:16747834 C T 0.091724 5.1383e-05
8:16758161 C T 1.649240 -2.0413e-05
8:16758938 G A 1.774483 -1.6780e-05
8:16760196 A G 0.680134 -3.3416e-06
8:16762058 T C 0.093009 3.1270e-05
8:16764551 C G 0.408903 1.6954e-05
8:16769147 T G 1.826657 1.9521e-05
8:16771613 T C 1.897734 -1.4017e-05
8:16772988 A G 0.044594 3.0651e-05
8:16776136 G A 1.793393 -2.2241e-05
8:16777537 A G 1.945626 -6.5309e-06
8:16787680 C T 0.080409 -6.7095e-06
8:16787833 T C 0.041089 3.1466e-06
8:16788154 G A 0.024172 -8.0282e-06
8:16788808 T C 0.089458 2.4820e-05
8:16789349 A C 0.030628 -4.7536e-05
8:16790106 C T 1.793530 -2.4026e-05
8:16792354 T G 0.926852 -3.5390e-06
8:16792802 C G 1.387678 -5.0054e-05
8:16793523 A G 0.034951 7.7860e-06
8:16795048 A G 0.342912 -1.5144e-05
8:16795234 A G 0.138740 -1.1252e-05
8:16798580 A G 0.071856 6.6471e-06
8:16798986 A G 0.033701 -7.2267e-06
8:16799623 G A 1.846862 -1.3246e-05
8:16809218 C G 0.278709 3.2840e-05
8:16812567 A G 0.677754 -2.7280e-06
8:16814631 T C 0.057282 -7.2253e-06
8:16821223 C T 0.033870 5.8534e-06
8:16821399 G A 0.144650 -8.5313e-06
8:16823525 T C 1.443656 -3.1162e-05
8:16824278 G A 1.041170 -4.2033e-06
8:16831175 C A 0.131372 7.2344e-06
8:16839510 A G 0.078400 -7.4907e-06
8:16840056 A G 0.068045 7.0512e-06
8:16840697 G A 0.153453 1.7994e-05
8:16840763 A G 0.146997 2.5830e-05
8:16841095 C T 0.061083 5.3210e-06
8:16841201 G A 0.254434 2.5088e-05
8:16844683 A C 0.058246 1.7385e-05
8:16847996 G A 0.265015 -1.5412e-05
8:16848040 C T 0.898357 -2.8882e-05
8:16849924 A G 0.020069 -7.9435e-07
8:16852662 T C 0.082184 -7.2804e-07
8:16860077 A G 1.050314 -3.8861e-05
8:16860799 A G 0.235838 -1.9732e-05
8:16863515 A G 1.532108 -7.9717e-05
8:16867983 G A 0.220284 -6.6244e-08
8:16877472 C T 0.338832 4.2917e-05
8:16877608 G C 0.051161 -2.6085e-05
8:16877763 T C 1.561070 -3.6750e-05
8:16879572 A C 0.324252 5.7924e-05
8:16880597 G A 1.840916 -4.6483e-06
8:16881112 G A 0.110468 1.7491e-06
8:16881740 A G 0.972995 1.8974e-06
8:16882361 C T 0.819227 -9.0241e-06
8:16889305 G A 0.128298 1.8525e-05
8:16890010 C T 0.055731 4.8399e-05
8:16898065 T C 0.231648 -3.5535e-05
8:16901801 A C 0.427608 -2.9180e-05
8:16907125 A G 0.317302 1.6519e-05
8:16912992 C T 0.105723 4.8702e-05
8:16915980 T G 0.129505 1.3700e-05
8:16919767 T C 0.027963 -2.8795e-05
8:16926500 T G 0.074037 8.7904e-06
8:16926955 A G 0.051774 4.9650e-06
8:16929635 C A 0.135536 1.9733e-05
8:16931723 C T 0.049220 4.3462e-07
8:16932492 C T 0.283721 3.0504e-05
8:16939668 T C 0.046798 -1.2600e-05
8:16947784 G C 0.580711 -2.7657e-05
8:16962139 G A 0.031783 5.2082e-06
8:16969893 G A 0.135241 1.2033e-05
8:16969930 G A 0.140054 3.4630e-05
8:16973070 G A 0.088981 -1.6493e-05
8:16973710 C T 0.025671 1.2441e-05
8:16977611 A G 0.867804 -2.5026e-05
8:16979611 T C 0.449294 4.1919e-05
8:16982443 G A 0.382300 6.1652e-05
8:16986182 A G 0.041034 -8.9898e-06
8:16988479 A T 0.057104 -3.8415e-06
8:16988955 A C 0.428962 -3.5567e-05
8:16989032 G A 1.054582 -8.4432e-06
8:16989102 G T 0.066004 -8.7362e-06
8:16989568 G A 0.510552 4.2562e-06
8:16990078 A G 0.148078 4.5909e-05
8:16990160 C G 0.038901 -4.1191e-06
8:16991254 G A 0.649607 -1.8074e-05
8:16993080 G A 1.261435 6.6904e-06
8:16995807 T C 0.696882 2.6583e-06
8:16996407 T G 0.034493 2.7944e-06
8:16998449 G A 1.003389 -3.8137e-05
8:16998952 G A 0.360806 -3.5915e-05
8:16999273 A C 0.055289 -1.1433e-05
8:17000410 A G 0.088686 5.3620e-05
8:17001584 G A 0.624039 -4.9505e-05
8:17002894 A G 0.068698 -9.0862e-07
8:17006714 A G 0.791680 2.9969e-05
8:17008080 C T 0.371641 9.3450e-06
8:17012250 C T 1.543179 -3.2153e-05
8:17012641 C T 0.746939 -7.1401e-05
8:17018042 T C 0.073313 1.0672e-05
8:17020413 A G 1.044867 -1.9374e-04
8:17025433 T G 0.949284 -1.2640e-04
8:17028169 T C 0.848842 -1.8988e-05
8:17028872 C T 0.039709 -2.8203e-05
8:17029916 T G 1.881920 8.6912e-06
8:17041665 G C 0.050349 -6.3125e-06
8:17041704 T C 0.224222 9.6156e-06
8:17041823 G A 0.155816 -6.8342e-06
8:17045344 T C 0.041943 3.3414e-05
8:17053322 A G 1.179056 1.0053e-06
8:17053502 G A 0.302154 -2.8822e-05
8:17055810 G A 0.075125 4.5757e-05
8:17056529 C T 1.603360 2.1314e-05
8:17059520 T G 1.552517 9.8184e-06
8:17084807 T C 1.076621 2.5611e-05
8:17086601 G T 0.305299 -1.9840e-05
8:17098564 C G 0.228389 -6.2085e-06
8:17099784 G A 0.110933 -1.8419e-05
8:17120149 C T 0.053150 2.5120e-05
8:17130454 C T 0.204020 -3.2521e-05
8:17132441 T A 0.024512 -7.0696e-07
8:17133615 G A 0.207743 -1.1594e-05
8:17137413 A G 0.368615 -8.4086e-06
8:17139891 T C 0.044757 -1.9405e-05
8:17141481 G C 0.198979 -4.1859e-05
8:17143830 C G 0.502795 -2.4617e-05
8:17157259 A G 1.402203 1.8499e-05
8:17157677 G T 0.208012 -4.9373e-05
8:17158312 G T 0.961303 5.8324e-05
8:17166765 G A 1.208298 5.0502e-05
8:17169576 A C 1.285668 -5.3673e-05
8:17171377 A G 0.117820 1.2587e-04
8:17174343 C T 0.200589 -3.6223e-05
8:17176033 A G 0.354340 3.0160e-06
8:17176461 T C 0.079604 5.8776e-06
8:17176495 G A 1.577374 5.5470e-06
8:17180786 G A 0.023617 5.8588e-06
8:17182485 C T 0.350429 -6.4508e-05
8:17183116 C T 0.023756 1.4716e-05
8:17186968 C T 0.071116 3.1911e-06
8:17189030 G A 0.228217 -2.9728e-05
8:17205529 A G 0.051498 -1.4831e-05
8:17205577 G T 0.070707 -2.7472e-05
8:17206588 A G 0.075553 -3.9072e-06
8:17212077 T C 0.020478 -2.9889e-05
8:17212702 G A 0.145014 2.9902e-06
8:17213764 T C 0.411045 -1.5344e-05
8:17218362 T C 0.030913 -1.0262e-05
8:17218629 A G 0.302858 -4.4347e-06
8:17220287 G C 0.049080 -2.2160e-05
8:17230452 T G 0.056679 7.3904e-06
8:17231125 T C 0.099166 -1.9263e-05
8:17236268 C T 0.219759 -9.3520e-05
8:17236785 C G 1.198128 3.6098e-04
8:17236825 T C 0.484319 -1.8337e-05
8:17237146 G A 0.152700 -1.3324e-05
8:17239547 T C 0.081889 -3.9190e-07
8:17240267 A G 0.041235 2.5401e-05
8:17243260 G A 1.776191 6.9791e-05
8:17244051 C T 0.888477 5.0900e-05
8:17247311 A C 0.788551 -1.3789e-05
8:17254124 T C 0.033468 -4.2454e-05
8:17255838 G A 0.354931 5.6962e-06
8:17258094 C T 0.141684 -3.7990e-05
8:17258466 A G 0.100010 -3.7350e-06
8:17261879 C G 0.151762 7.0033e-06
8:17264357 G A 0.068863 -3.2350e-05
8:17264999 G A 0.074524 2.6877e-05
8:17267528 C T 0.619563 -4.0030e-05
8:17271335 A G 0.066556 -4.2387e-06
8:17271447 C T 0.702932 4.4986e-05
8:17271634 G T 0.058590 2.8016e-05
8:17272320 A C 1.258858 -3.1112e-05
8:17277214 A G 0.038515 -6.8290e-06
8:17277321 C T 0.085141 2.3627e-06
8:17284486 C T 0.101250 -4.6692e-05
8:17284564 G A 1.278940 -3.3285e-05
8:17290385 G A 0.035782 4.6417e-06
8:17292332 A G 0.033198 -3.9213e-05
8:17293723 C T 1.492265 -6.4992e-05
8:17297610 T G 0.045935 -5.0688e-05
8:17297758 G A 0.021013 -4.7656e-06
8:17298071 C G 0.195707 -1.0103e-05
8:17300360 T C 0.038869 2.7559e-05
8:17302505 G T 0.042614 -1.2755e-05
8:17303391 C A 0.136179 7.1491e-06
8:17309017 G A 0.089711 -5.2272e-07
8:17309185 G C 0.112779 1.2227e-05
8:17314613 T C 1.021345 -1.3893e-05
8:17322180 T G 1.749357 -7.6250e-05
8:17322265 G A 0.084187 -5.1217e-07
8:17322486 A G 0.146069 5.2509e-05
8:17326701 G A 0.520647 2.4635e-05
8:17326968 T C 0.157582 5.1005e-05
8:17331692 C A 0.949190 -4.8773e-06
8:17332465 T G 0.482654 -2.8287e-05
8:17333901 G T 0.065653 2.8425e-05
8:17337131 T C 0.037911 2.9862e-05
8:17340758 A G 0.143219 -2.7007e-05
8:17340989 T C 0.923418 -3.2024e-05
8:17345151 T C 0.037635 5.4395e-05
8:17350435 C T 0.055293 -4.2628e-05
8:17352456 C T 0.047370 5.5841e-05
8:17352904 G A 0.087378 1.2357e-05
8:17357731 T C 0.799356 1.6041e-05
8:17357755 T C 0.116963 -2.2501e-05
8:17359089 C T 0.200332 -1.1704e-05
8:17363088 A G 1.952144 2.4167e-05
8:17363668 G C 0.727536 2.0447e-05
8:17367451 T C 0.899814 -1.2112e-06
8:17369652 T C 1.362530 1.4394e-06
8:17375009 G T 0.087121 2.3762e-05
8:17377532 A G 0.096842 -2.2048e-06
8:17377792 G A 0.033224 -3.4538e-05
8:17378446 A C 0.044221 4.0148e-05
8:17379221 T C 1.616993 -7.1995e-07
8:17383427 G A 1.148127 -2.7438e-05
8:17386752 C A 0.050888 -1.7509e-05
8:17386854 G A 1.130109 3.7189e-06
8:17387624 C T 0.083093 -3.4460e-06
8:17390525 G T 1.384585 1.2244e-05
8:17392642 G A 0.095122 -1.7884e-05
8:17392828 A G 0.127545 -1.5421e-05
8:17396380 A G 0.418510 1.2820e-05
8:17398752 T C 0.418679 -1.1779e-06
8:17399762 T C 1.266895 8.9298e-06
8:17400592 A G 1.934798 3.5118e-05
8:17402798 C T 1.893242 6.1869e-05
8:17407228 G A 0.153209 4.4562e-05
8:17409743 C T 0.023915 -3.2051e-05
8:17412333 A G 0.162970 5.3848e-05
8:17412891 A G 0.377941 1.6658e-05
8:17413155 G A 0.032945 1.1627e-06
8:17413261 A G 0.045789 -1.9900e-05
8:17414450 C A 0.652603 -2.0371e-05
8:17415610 C G 0.095742 5.6220e-06
8:17415796 A C 0.102081 -1.2924e-05
8:17415862 C A 0.043088 3.0154e-05
8:17417329 G A 1.022844 -3.9586e-05
8:17417756 G T 0.043786 -2.4246e-05
8:17418465 G A 0.077939 -6.2333e-05
8:17418671 G A 0.471872 -5.0945e-05
8:17419074 A G 0.062680 3.3591e-05
8:17419299 G A 1.344577 5.8691e-06
8:17419461 A G 0.054225 5.5035e-05
8:17419539 A G 0.279326 -4.6135e-05
8:17422332 T C 0.088027 -5.8960e-06
8:17423171 A G 0.074037 4.5922e-05
8:17423433 T C 0.054163 3.9961e-05
8:17425173 G A 0.048801 2.5661e-05
8:17425196 C T 0.150976 2.7311e-05
8:17427256 G T 0.039563 6.2855e-06
8:17427725 C A 0.347206 4.6499e-06
8:17428962 G A 0.217973 1.2310e-05
8:17432381 A G 0.800362 4.7885e-06
8:17437412 T G 0.467986 -3.9579e-06
8:17438896 T G 1.291543 -2.8818e-06
8:17440538 G A 1.613390 -5.4076e-05
8:17444218 C T 1.173077 3.4981e-05
8:17444642 A G 0.769355 -1.9302e-05
8:17444664 T C 0.230084 -7.3426e-06
8:17445704 C T 0.457944 -1.3013e-05
8:17445833 A C 1.337154 1.5512e-05
8:17448828 G C 0.023110 1.7380e-05
8:17450707 A G 1.941296 3.7620e-05
8:17452964 T C 1.940825 4.6514e-05
8:17457373 A G 0.052732 4.2833e-05
8:17458859 G A 0.404391 -2.2265e-05
8:17460841 G T 0.346687 1.1026e-05
8:17460900 A C 0.261162 1.1336e-05
8:17466154 C G 0.107099 -1.0919e-05
8:17467215 C T 0.074852 -2.1606e-05
8:17468482 C T 0.349670 3.0908e-05
8:17471838 C T 0.198333 -8.6776e-06
8:17472785 T A 0.056208 6.4963e-06
8:17473064 A G 0.060872 1.5956e-05
8:17473613 A G 0.106794 2.2482e-05
8:17475249 A G 0.078325 -1.9815e-05
8:17475902 T C 1.180416 1.0472e-05
8:17475905 C G 0.044997 -2.1192e-05
8:17483960 G T 0.163035 1.8085e-06
8:17484663 T G 0.201647 -1.6399e-05
8:17487727 G C 0.032150 1.0314e-05
8:17489468 C T 0.025824 -6.0717e-06
8:17489800 G T 0.031147 -5.2810e-06
8:17491313 G T 0.124013 2.0450e-05
8:17491871 C A 0.346359 -5.3529e-06
8:17492588 A G 0.060879 4.1395e-06
8:17498730 C T 0.104490 2.7323e-05
8:17500223 C T 1.141619 -1.1263e-05
8:17501907 C T 0.326056 -2.8470e-06
8:17503316 G T 0.159166 4.9539e-06
8:17505497 A G 0.132813 1.1751e-05
8:17509993 T C 0.175135 -4.5362e-06
8:17516126 T A 1.446402 8.8764e-06
8:17519070 A G 0.041706 -2.6958e-05
8:17520999 G A 1.533438 1.1888e-05
8:17522350 T C 0.070068 1.6181e-05
8:17528356 T C 1.585635 1.3271e-05
8:17533418 T G 1.286727 1.4573e-06
8:17534755 A G 0.060281 3.3338e-05
8:17536032 T C 0.025301 -1.4422e-05
8:17540171 A G 1.033695 -2.9242e-05
8:17540324 C T 1.294169 -2.1522e-05
8:17541943 G T 0.021789 -2.3091e-06
8:17546201 T C 0.022451 1.3267e-05
8:17550859 C T 0.066656 -3.2902e-06
8:17552782 C G 0.773672 2.0930e-05
8:17553742 A G 0.032195 -8.1351e-06
8:17554064 C G 0.030378 -9.3447e-06
8:17554157 A C 0.399298 1.5625e-05
8:17554484 G T 0.058146 -7.5941e-06
8:17555736 G A 0.403138 2.2306e-05
8:17556587 T C 1.037415 2.2778e-05
8:17557145 T C 0.044893 -8.4841e-06
8:17560054 C T 1.295974 3.5703e-05
8:17562131 T C 0.075764 4.7909e-06
8:17563446 C T 0.891995 -3.5650e-05
8:17565118 T C 1.877408 1.3606e-05
8:17566902 T C 0.876876 -4.6247e-05
8:17567050 C T 0.062700 3.0100e-05
8:17570698 T C 0.073869 -2.1532e-05
8:17576703 C T 0.064881 1.1140e-05
8:17578184 C T 0.069068 -1.2103e-05
8:17578566 G C 0.069772 1.1926e-05
8:17579593 G T 0.103652 -2.5577e-07
8:17582137 A G 1.366795 -3.4829e-06
8:17582404 T C 1.301498 2.0077e-05
8:17582871 C T 0.043092 -1.4610e-05
8:17583606 G C 0.352951 -5.3589e-06
8:17585129 A G 1.236793 3.2163e-06
8:17585164 C T 1.053877 -5.6018e-06
8:17586321 C A 1.012419 -2.2184e-05
8:17590214 G A 0.058594 4.6622e-05
8:17591204 A G 0.057094 -1.7366e-05
8:17599136 G A 0.397649 1.3561e-05
8:17602863 G A 0.577452 5.3337e-06
8:17603863 T C 0.078942 -1.6582e-05
8:17608160 C T 1.525035 1.2423e-05
8:17608473 C T 0.278352 -1.3718e-05
8:17609518 A G 1.857430 1.1227e-05
8:17610530 T C 0.056176 -1.1102e-05
8:17611593 C T 0.021569 3.2386e-05
8:17611886 A G 1.692646 1.1344e-05
8:17611916 T C 0.057604 5.7392e-05
8:17611959 G T 0.052368 -2.3009e-05
8:17612043 A G 0.071519 1.3304e-05
8:17612456 T C 1.886915 2.2324e-05
8:17612518 G A 0.071405 -2.2823e-06
8:17612686 C A 0.030667 -1.4039e-05
8:17612846 C T 0.285529 2.0843e-05
8:17612872 T C 0.060126 -1.3656e-05
8:17612875 G A 1.603071 5.3928e-07
8:17615451 A G 0.036454 9.7778e-06
8:17624910 A G 0.405400 -7.5737e-06
8:17625863 G A 1.577835 -3.0114e-05
8:17626307 G A 0.102617 -2.0397e-05
8:17629158 C T 0.083327 -5.1653e-05
8:17630019 A G 1.025311 7.5843e-06
8:17630462 T C 0.336316 8.0365e-07
8:17633455 C T 0.605012 4.0752e-05
8:17633838 T C 0.026181 -2.2281e-05
8:17648127 T C 1.723719 -4.6040e-06
8:17649299 T C 1.661344 1.6882e-05
8:17649524 G A 0.093869 2.9815e-05
8:17658059 A G 0.049898 5.3532e-06
8:17659377 C T 0.277333 3.0466e-05
8:17662033 C T 0.078416 -1.5537e-05
8:17663556 G A 1.659477 2.9816e-05
8:17666519 A G 0.021809 2.3618e-05
8:17670230 C T 0.124766 2.9766e-05
8:17675587 G A 0.031507 -1.9238e-05
8:17686216 G A 0.047681 2.3286e-05
8:17687383 T C 0.124078 8.7313e-06
8:17700603 G A 0.074443 1.7066e-05
8:17702247 T C 1.668101 1.4733e-05
8:17702360 A C 1.459836 1.2050e-05
8:17713120 G A 1.519567 1.4063e-06
8:17713988 A G 0.064417 6.9689e-06
8:17719930 G A 1.652813 2.5203e-05
8:17723001 G A 0.072655 9.4792e-06
8:17723128 T C 0.047282 -4.9330e-05
8:17725507 T G 0.029904 1.8364e-07
8:17726069 A C 0.026389 6.2804e-06
8:17728054 G C 0.148110 2.3769e-05
8:17728431 G T 0.070097 -6.6984e-06
8:17731961 A G 0.148633 3.1886e-05
8:17733612 G A 0.081649 -4.7976e-06
8:17736125 G T 1.568860 9.3012e-06
8:17737472 G A 0.180153 3.1098e-05
8:17739538 C T 1.385539 -8.0159e-06
8:17739639 A C 0.031196 -4.8570e-06
8:17743020 A G 1.565916 1.1410e-05
8:17743051 T A 0.031209 -4.9950e-06
8:17744768 G A 1.467483 -8.1857e-06
8:17747582 G T 0.122540 1.8306e-05
8:17748920 C T 1.386234 -9.3904e-06
8:17755132 A G 0.050109 5.5526e-06
8:17759013 G A 0.074300 -1.8751e-05
8:17762413 A G 0.060580 -5.7123e-07
8:17763676 T C 0.030595 -2.8087e-06
8:17766413 G A 0.123374 2.4276e-05
8:17775893 T C 0.021237 1.5047e-05
8:17778275 T C 0.023659 -2.7059e-07
8:17778830 C G 0.110673 7.2792e-06
8:17779957 A G 0.158503 2.2075e-05
8:17780385 T G 0.085898 -8.5978e-08
8:17782762 A G 0.077874 -3.1304e-06
8:17783925 G A 0.075449 4.4807e-05
8:17796382 G A 1.585232 7.1608e-06
8:17814915 G A 1.585680 5.9290e-06
8:17817553 T G 0.283562 3.8068e-05
8:17817657 C A 0.089656 -3.8493e-06
8:17820929 T C 0.046844 2.6493e-05
8:17825227 A C 0.042170 -2.6308e-06
8:17826543 A G 0.249890 2.1417e-05
8:17830005 A G 0.059713 2.1062e-05
8:17835895 A G 0.116967 2.1819e-05
8:17838815 T G 0.074404 3.8716e-06
8:17841671 G C 0.191783 -3.5813e-05
8:17845074 A G 0.046892 1.3447e-05
8:17845733 G A 0.027953 1.3217e-05
8:17849147 T C 0.049427 2.0355e-05
8:17860966 G T 0.305289 3.7996e-05
8:17862348 T C 0.025830 1.2200e-05
8:17867185 T A 0.027499 2.0589e-06
8:17868029 A C 1.559298 1.2983e-05
8:17874882 C A 1.213530 -1.6113e-05
8:17877300 A G 0.048597 2.5183e-05
8:17877880 A G 1.586138 1.2947e-05
8:17882483 T C 0.192698 2.0841e-05
8:17886026 A G 1.582093 1.3555e-05
8:17886346 A G 0.048597 -4.3229e-05
8:17899561 G A 1.517518 1.1218e-05
8:17905558 G A 1.227844 -1.7588e-05
8:17914709 T C 0.022604 1.3588e-06
8:17914799 A G 0.086281 8.2482e-06
8:17915621 C A 0.099092 2.8183e-07
8:17918986 G A 0.525288 -6.6430e-06
8:17923147 C T 1.295815 3.0690e-06
8:17924739 T A 0.084255 1.9676e-05
8:17925084 C T 0.040888 -3.7468e-05
8:17929475 T C 1.974835 1.0948e-07
8:17930772 T C 0.967688 3.8649e-05
8:17933146 T C 0.155946 1.1104e-05
8:17937530 A G 1.032926 -6.3138e-05
8:17937818 G C 0.077225 -1.1058e-06
8:17939194 A G 0.096716 7.6891e-06
8:17939675 C A 0.066569 -2.0254e-05
8:17942134 G A 0.075514 1.9855e-05
8:17942204 T C 0.093967 1.5970e-06
8:17943169 C G 0.034740 1.3955e-05
8:17945818 G A 0.766557 7.4548e-05
8:17948298 G T 0.213345 2.2842e-05
8:17950887 C T 0.112731 -1.8773e-05
8:17957107 G A 1.320486 2.6421e-05
8:17958628 G A 0.129531 -1.7286e-05
8:17976406 C T 0.081688 2.7870e-05
8:17977650 T C 0.201283 -3.4459e-05
8:17981877 C T 1.406176 -2.8026e-05
8:17982219 C T 0.024753 4.2119e-06
8:17983719 T C 0.046026 4.1894e-05
8:17984815 A T 0.020351 -9.6873e-06
8:17990154 C A 0.304572 -4.4979e-05
8:17992862 T C 1.854022 2.0086e-05
8:17994240 T C 0.085420 8.8050e-06
8:17995722 A C 0.104584 -5.5101e-06
8:17998436 T G 0.186917 9.2384e-06
8:18006468 C G 0.104529 -3.6337e-05
8:18006900 A C 0.188109 -1.6773e-05
8:18007560 C T 0.224436 -5.9293e-06
8:18018904 T C 0.718551 3.1462e-06
8:18020696 A G 1.119615 -3.1014e-05
8:18024509 T C 0.058519 1.7164e-05
8:18032234 G C 0.892771 -1.7863e-05
8:18036404 C T 0.394550 -1.9678e-05
8:18037946 C T 0.045318 -2.3154e-05
8:18045500 T C 0.455376 1.8094e-05
8:18051936 A G 0.029096 -7.5780e-06
8:18053598 G T 1.680465 1.4665e-05
8:18055310 G A 0.050706 1.3059e-05
8:18058912 A C 0.023237 7.3318e-06
8:18059912 A C 0.054014 -7.9568e-06
8:18068835 C T 1.319035 -4.1662e-06
8:18071907 G A 1.367330 1.0541e-05
8:18075423 T C 1.528479 -2.6863e-05
8:18079517 T A 0.039375 -1.2029e-06
8:18080116 A G 0.041547 -6.3688e-08
8:18080196 G T 0.039031 -1.8915e-06
8:18083158 G A 0.183444 1.6685e-05
8:18088175 T C 0.087358 -2.0630e-05
8:18095081 T G 1.201777 2.4422e-05
8:18099877 G A 1.147166 2.2745e-05
8:18100654 T C 0.132086 -6.1275e-05
8:18108353 T C 0.036068 2.2272e-05
8:18123295 C T 0.126117 -3.9398e-07
8:18123805 G A 0.167553 7.2463e-05
8:18128313 A G 0.021624 6.3389e-06
8:18140316 G T 0.079971 -3.4880e-05
8:18143234 A C 0.692607 -8.0733e-06
8:18154989 A C 0.034860 7.6857e-06
8:18164112 C T 0.583100 -2.8404e-06
8:18172834 C T 0.083229 -1.1897e-05
8:18174462 T C 0.090348 -4.6641e-05
8:18174781 T C 0.046260 2.1949e-05
8:18181612 T G 0.052735 1.1417e-04
8:18185164 C A 1.035035 3.6184e-05
8:18193852 T C 1.601533 -5.3014e-05
8:18193939 G A 1.141401 1.5345e-05
8:18194348 A C 1.535727 -4.1223e-06
8:18196020 T C 0.510195 2.7651e-06
8:18200160 G T 0.239935 1.4463e-06
8:18205516 C A 1.622072 2.8290e-05
8:18213874 C T 0.281728 5.4598e-06
8:18214103 G A 0.233699 9.4438e-06
8:18215738 C T 0.986325 -1.1998e-05
8:18219503 G A 0.060684 2.3859e-05
8:18228616 C T 0.250857 1.5228e-05
8:18231742 G A 0.527895 2.6758e-05
8:18243193 A G 0.643167 -3.9067e-06
8:18243603 C T 0.365694 3.3453e-05
8:18249640 T C 0.082071 -3.5720e-05
8:18257101 A G 0.028959 1.3384e-05
8:18257854 C T 0.902943 -5.9922e-05
8:18257994 T C 0.873864 -7.2049e-05
8:18258103 A G 0.591191 8.4744e-06
8:18258370 A G 0.047542 2.5638e-05
8:18266219 T G 0.096489 2.0342e-06
8:18267338 G A 0.291732 3.9723e-05
8:18272438 T C 1.554085 -4.9767e-05
8:18272881 A G 1.557941 -4.0603e-05
8:18273300 C G 1.553722 -4.5778e-05
8:18275598 A G 0.359881 -1.3270e-04
8:18278665 G A 0.117239 2.1452e-05
8:18281828 G A 0.076180 3.4833e-05
8:18285763 T C 0.612698 1.3988e-05
8:18288476 G A 0.224293 2.2542e-06
8:18288772 G T 0.550340 2.0835e-05
8:18290743 C T 0.040424 -2.2472e-05
8:18300012 T A 0.265362 -2.6535e-05
8:18303480 G T 0.075624 5.6688e-06
8:18305303 G A 0.023490 1.7538e-05
8:18305829 G A 0.022854 1.5745e-05
8:18305948 G T 0.143469 2.0883e-05
8:18309074 A G 1.107440 1.9953e-05
8:18309314 C G 0.090039 -6.9593e-06
8:18311348 C T 0.279780 -3.0813e-06
8:18312630 G A 0.326498 9.0004e-06
8:18315171 G T 1.209758 -1.0179e-05
8:18323373 A G 0.052475 2.6062e-05
8:18332245 C T 0.249987 -2.9619e-05
8:18333234 G C 0.220035 9.9202e-06
8:18335423 C T 0.412097 -7.3646e-05
8:18335800 C T 0.060840 -6.3167e-06
8:18340305 C T 1.204912 3.5721e-05
8:18341724 A G 0.407260 -2.9759e-06
8:18347644 G A 0.145968 -4.5860e-06
8:18349929 A G 1.341448 1.2886e-05
8:18354207 C G 0.144761 1.8364e-05
8:18354947 T C 0.607495 -2.1882e-05
8:18357397 T C 1.392404 3.9395e-05
8:18357471 A C 1.968691 -1.5087e-05
8:18358257 C A 0.197492 -8.1663e-06
8:18358494 A G 0.080542 1.8729e-05
8:18362799 G A 0.034403 -3.3030e-06
8:18365683 T C 1.771257 1.7570e-07
8:18372528 A G 0.209249 2.6266e-06
8:18378221 C T 0.285321 -1.7745e-05
8:18379720 C T 0.070392 1.1527e-05
8:18381113 T C 0.096028 -2.1841e-05
8:18383069 T G 0.372296 3.1415e-05
8:18385538 A T 0.120621 -2.2656e-05
8:18389688 G A 0.068964 1.0794e-05
8:18390691 G T 1.368852 -2.6028e-05
8:18390910 A G 0.044565 -2.0207e-05
8:18391174 C T 1.827465 1.2250e-07
8:18400355 A G 0.042952 2.1971e-05
8:18406256 G C 0.254074 6.2782e-05
8:18417457 T C 1.927991 -2.2685e-06
8:18419724 C T 0.275801 2.9668e-06
8:18424644 G A 0.026012 1.7408e-06
8:18429782 A C 0.752178 1.5169e-05
8:18429869 A G 1.668877 1.4233e-05
8:18430219 T C 0.075754 4.8607e-05
8:18431588 A G 0.094064 -2.0386e-05
8:18436027 A C 0.641294 2.5965e-05
8:18438387 C T 0.076761 5.6833e-05
8:18441418 C T 0.119625 -8.0313e-05
8:18444450 T C 1.783253 2.2265e-04
8:18444858 T C 1.676073 1.2506e-04
8:18444910 C T 0.025132 -1.8661e-05
8:18447453 T C 0.545042 7.4012e-06
8:18458721 C G 0.109417 8.1153e-06
8:18464688 A C 1.471706 -4.6061e-05
8:18467291 T C 0.407465 3.6804e-05
8:18468516 G A 0.578812 5.8301e-05
8:18470565 T C 0.051359 5.1015e-05
8:18471736 C T 0.506998 -1.3325e-05
8:18475065 C A 1.193435 2.9765e-05
8:18476603 T C 0.029836 -1.1907e-05
8:18479887 G A 0.681851 3.4151e-05
8:18483494 T C 0.080857 1.8452e-05
8:18485236 T G 0.051252 -7.5473e-06
8:18487045 C T 0.264139 3.4140e-05
8:18487885 T C 0.176622 3.3990e-05
8:18495159 C G 0.095963 4.2364e-05
8:18497287 C A 0.076410 1.0748e-05
8:18497717 T C 1.490516 2.6151e-05
8:18501072 G C 0.274000 -5.3275e-06
8:18505278 C G 0.118602 -6.9251e-05
8:18508649 T C 0.511046 3.4008e-05
8:18515840 T C 0.708132 5.1294e-05
8:18516212 T C 0.259595 7.7421e-05
8:18516656 T C 0.091441 -3.6451e-05
8:18518295 G A 0.026496 -1.5807e-05
8:18518710 G A 0.036227 5.8128e-06
8:18519032 T C 0.216045 -2.7392e-05
8:18520616 G A 0.050596 2.3870e-06
8:18526152 T C 0.052297 8.1074e-06
8:18527459 G A 0.144858 1.8124e-05
8:18530834 C T 0.946155 -3.4869e-06
8:18534195 T C 0.090578 2.4040e-06
8:18534285 C A 0.561330 2.2668e-05
8:18535965 T C 0.026804 3.1824e-05
8:18537560 T C 1.935067 2.3238e-05
8:18546543 C T 0.026161 1.8274e-06
8:18546931 G A 0.039021 -1.7243e-06
8:18551050 C T 1.894137 9.5985e-06
8:18553206 C T 0.046065 -1.3651e-05
8:18556281 A G 1.888366 -4.2548e-06
8:18556565 C T 0.126724 2.9176e-05
8:18561482 T C 0.127723 2.5104e-05
8:18571907 T C 0.135218 -4.7072e-05
8:18572835 C T 0.186684 -1.3107e-06
8:18581207 T C 1.882608 1.2415e-05
8:18585728 A G 1.822087 1.0268e-05
8:18586618 T C 1.811963 -1.2827e-06
8:18587092 A G 1.390460 1.8057e-05
8:18590928 G A 0.104613 -2.3304e-05
8:18592132 A G 0.043202 7.0332e-06
8:18592266 T C 0.020007 -1.9055e-05
8:18601063 G A 0.265596 1.2927e-05
8:18602354 T C 1.900801 1.3555e-05
8:18603576 C T 0.140246 2.5273e-05
8:18606496 C T 0.029453 2.1171e-05
8:18606948 T C 0.107898 -3.8268e-05
8:18612464 C T 1.889162 1.6097e-05
8:18618557 C T 0.194302 3.9837e-05
8:18618699 C T 0.088153 -1.4926e-05
8:18621009 T C 0.134358 -6.5300e-06
8:18622552 C A 0.078818 -4.8513e-05
8:18624828 A G 1.186288 -1.1024e-06
8:18636688 C T 1.226864 4.1001e-06
8:18641091 C T 0.049005 1.5064e-05
8:18647292 T C 0.208528 -1.0459e-05
8:18653299 C T 1.651074 1.7408e-05
8:18654838 G A 0.095489 1.2425e-05
8:18656607 C T 0.132712 -1.5325e-05
8:18656805 A G 0.296100 -1.5206e-05
8:18657300 C G 0.041336 -8.2385e-06
8:18658007 G T 0.927875 1.1991e-05
8:18661243 A G 0.029508 1.6473e-05
8:18661521 C T 1.781582 -8.2235e-06
8:18664022 G A 1.830240 -2.5660e-06
8:18664962 C A 0.200741 9.4511e-06
8:18665523 T C 0.574706 -1.2850e-06
8:18666972 G A 0.278735 1.9099e-06
8:18670353 A G 0.035811 -4.0242e-05
8:18670908 A G 1.802005 -1.7330e-05
8:18671055 C T 0.116369 9.8777e-05
8:18671742 C T 0.664443 3.7740e-05
8:18671783 C A 1.142725 -4.6042e-05
8:18671903 G C 0.020884 -1.2781e-05
8:18673192 A G 0.723569 2.0549e-04
8:18674263 A T 0.307013 -4.1182e-06
8:18674701 T C 1.746274 -7.4377e-06
8:18679304 G A 0.971670 3.4922e-05
8:18689270 T C 0.094454 -2.4484e-06
8:18691946 C T 0.032153 -1.3173e-05
8:18693453 C T 0.606259 -4.7380e-05
8:18693827 C T 0.024379 -3.8556e-06
8:18705723 C T 0.900902 -5.1545e-05
8:18709567 C G 0.092256 -5.9631e-05
8:18713709 A C 0.039894 -1.5354e-05
8:18715391 T C 0.123523 8.1381e-06
8:18724625 A G 0.058091 1.5611e-05
8:18725072 C T 0.191994 1.9966e-05
8:18725791 G A 0.113831 1.6247e-05
8:18727632 C T 0.323878 9.8156e-07
8:18727756 C T 0.041822 -2.7425e-05
8:18729328 A C 0.028213 -4.0043e-05
8:18729496 A G 0.200732 -2.9463e-06
8:18729529 G C 0.127778 6.5458e-06
8:18729818 G T 1.396718 3.6047e-05
8:18730030 A C 0.085894 -1.9740e-05
8:18731262 A G 0.192828 2.9285e-05
8:18740687 T C 0.031186 -2.0020e-05
8:18749120 G A 0.252710 4.6824e-05
8:18750940 A G 0.042569 3.0438e-05
8:18760933 C T 0.587826 -6.4908e-05
8:18760970 C T 0.376785 2.9659e-05
8:18764796 C T 0.050794 -4.7665e-06
8:18769123 T C 0.125188 1.4164e-05
8:18778837 C T 1.210128 -2.7911e-05
8:18779065 G A 0.194603 2.1769e-05
8:18779282 C T 0.090948 -3.0814e-06
8:18780874 C T 0.073090 -4.1198e-05
8:18781776 G A 0.109676 1.1423e-07
8:18782047 T C 0.704438 -4.4977e-06
8:18787983 G A 0.052316 2.8179e-06
8:18789700 G A 0.044932 -2.0914e-05
8:18790599 A G 0.036077 -1.3841e-05
8:18793295 A G 0.026616 2.3459e-05
8:18794312 C T 0.082846 1.8838e-04
8:18795156 G C 0.086446 -1.4391e-05
8:18795565 A G 0.055734 -1.9638e-06
8:18796709 C T 0.030352 1.7914e-05
8:18797587 C A 0.881862 1.2421e-05
8:18797949 A G 0.198885 -6.7050e-06
8:18800249 G C 0.131781 -2.1546e-05
8:18801163 G T 0.376130 1.8188e-05
8:18813660 A G 0.664343 -8.1895e-06
8:18815825 A G 0.051849 -3.4125e-06
8:18829923 C T 0.542981 3.8265e-05
8:18831269 C T 0.348524 9.5622e-07
8:18832726 C T 0.098683 1.6642e-05
8:18834320 A G 0.124111 5.5928e-05
8:18834423 C T 1.423071 -2.3530e-06
8:18835526 T C 0.024762 -4.3324e-05
8:18835547 C T 0.096560 9.3775e-06
8:18836648 C T 0.036736 -3.7759e-06
8:18837278 T C 0.057078 -2.1686e-05
8:18848091 A C 0.714202 2.4135e-05
8:18867548 T C 0.179273 -2.2894e-05
8:18868593 C T 0.026577 -7.3218e-06
8:18878014 A C 0.049716 9.0491e-06
8:18891204 A C 1.091669 -3.0417e-05
8:18892483 A C 0.049892 -4.9173e-06
8:18893665 C T 0.097196 -1.1836e-05
8:18898789 A C 1.281812 -1.0587e-05
8:18901123 A G 0.087803 1.2982e-05
8:18909286 A G 0.144417 2.1956e-05
8:18913647 A G 0.202906 -1.5538e-05
8:18922377 C T 0.696863 -5.7383e-07
8:18924056 T G 0.901217 -6.1229e-06
8:18925136 A G 0.078929 -3.5608e-05
8:18927218 C A 0.229516 -5.7202e-06
8:18929010 C T 0.654358 9.6925e-06
8:18929892 T C 0.029946 -1.8312e-05
8:18930561 C A 1.721904 1.4734e-06
8:18931755 T C 0.057013 7.9430e-06
8:18934379 T C 0.051709 1.6685e-05
8:18935938 G A 0.286175 -3.0855e-06
8:18936782 T C 0.271244 2.3320e-05
8:18937809 A C 1.876019 -2.6502e-05
8:18941067 A G 0.564826 4.6381e-05
8:18942656 T C 1.047039 -5.4526e-05
8:18947138 A G 1.589562 -2.7598e-05
8:18951194 C T 0.149052 5.6494e-05
8:18951357 T C 0.077134 4.4845e-05
8:18951822 C A 0.809649 -2.1078e-05
8:18954355 C G 0.022571 2.2202e-05
8:18954802 T C 1.816315 -2.8442e-04
8:18957652 G T 0.958301 -7.3353e-05
8:18958551 G A 0.111462 -3.8484e-05
8:18959366 C A 0.694597 1.1308e-05
8:18960448 T G 0.655680 -9.1555e-06
8:18961067 G A 0.321006 -1.6643e-05
8:18962245 C T 0.158546 4.7597e-05
8:18964045 A T 0.114243 3.3119e-05
8:18965159 G T 0.164388 3.3456e-05
8:18966706 A G 0.361014 -3.0358e-06
8:18968475 A G 0.176404 -2.1131e-05
8:18973808 T C 0.726675 2.2678e-06
8:18978606 A C 0.233089 1.3024e-05
8:18978648 G C 1.578676 -1.1256e-05
8:18978777 G A 1.839215 2.3020e-05
8:18980095 C T 0.340240 -3.4987e-05
8:18985382 T C 1.301355 1.5756e-05
8:18986961 C T 0.499883 8.0105e-05
8:18987820 A C 0.305309 1.7195e-05
8:18988718 A C 0.112789 1.8610e-06
8:18990048 G A 0.084703 -1.3347e-05
8:18994212 C T 0.032189 3.2618e-05
8:18994311 T C 0.187563 -2.5565e-05
8:19006093 G A 0.275214 -3.9038e-06
8:19007291 G C 0.275068 -4.9953e-05
8:19008025 C G 0.025671 -3.9275e-06
8:19008962 C T 1.109167 3.2856e-05
8:19011694 C T 0.021646 -2.1543e-05
8:19014749 A G 0.220284 -6.7302e-06
8:19015542 A T 0.036632 1.4312e-06
8:19015691 C T 0.221281 -3.0882e-05
8:19015710 T C 0.033192 -4.6735e-05
8:19020200 T C 1.384776 3.7344e-06
8:19025003 C T 1.148075 3.9000e-05
8:19026644 T C 0.892501 1.4874e-05
8:19026824 A G 0.240594 -4.0686e-05
8:19028649 A G 1.443315 -1.4608e-05
8:19028966 G C 0.636244 1.8108e-05
8:19030337 T C 1.254979 -2.7663e-05
8:19033686 C T 0.050190 4.0095e-05
8:19034022 C T 1.765005 2.1094e-05
8:19038553 T C 0.229395 2.7105e-05
8:19039335 T C 0.295133 -2.8550e-05
8:19040566 C T 0.077017 -6.5224e-06
8:19044032 G C 0.334119 2.3485e-05
8:19044178 C G 0.584651 1.2338e-05
8:19045912 C G 0.023561 -3.6058e-06
8:19046897 C T 0.917098 3.6050e-06
8:19047059 T C 1.104249 9.9309e-06
8:19047187 C T 0.357388 5.4508e-06
8:19050433 C A 1.839945 1.6139e-05
8:19052474 C T 0.642862 1.2728e-05
8:19055204 T C 1.095301 1.0413e-05
8:19058426 G A 0.762863 1.5694e-05
8:19059491 A G 0.149886 1.2020e-05
8:19067578 G A 0.483881 -8.3536e-06
8:19068323 T C 0.110001 1.2145e-05
8:19071492 G A 0.186960 4.7626e-05
8:19076999 G C 0.127162 4.0354e-06
8:19077231 A G 0.338614 6.9128e-06
8:19080556 A C 1.681481 2.5744e-05
8:19081355 C T 0.548243 1.1223e-05
8:19083371 G T 0.033679 -2.5285e-05
8:19084334 G A 0.193286 1.9578e-05
8:19085172 T C 1.296662 -1.4087e-05
8:19086371 A G 0.050985 6.6919e-05
8:19089174 A C 1.244726 -8.2855e-05
8:19090952 C G 0.152482 -2.8516e-05
8:19092684 G C 0.109478 1.2468e-05
8:19096093 G A 0.047415 -9.1709e-07
8:19096806 G A 0.150528 -3.9759e-05
8:19098395 A G 0.057409 3.1417e-06
8:19102564 A G 0.093973 -5.8280e-05
8:19105078 G A 0.993142 -7.8107e-06
8:19105812 G A 0.386370 4.5736e-05
8:19107177 G C 1.543617 -1.3154e-05
8:19108100 C T 0.719837 -7.2769e-06
8:19108351 G T 0.102867 3.7276e-05
8:19109348 C G 0.074294 -2.3377e-05
8:19111232 C T 1.346112 1.0373e-05
8:19112230 A G 1.048343 -1.6584e-05
8:19113156 G A 0.097816 3.7944e-05
8:19120228 G C 0.068136 1.7297e-05
8:19122763 C A 1.253606 2.0820e-05
8:19123061 A G 0.100582 -9.7817e-06
8:19123283 A G 0.170237 2.2318e-05
8:19123595 C T 0.110926 5.2673e-05
8:19127594 G A 0.186976 4.9123e-06
8:19130204 G A 0.328315 -3.0666e-05
8:19137542 C T 0.515437 -1.7095e-05
8:19146230 T C 0.108342 -2.3831e-05
8:19149036 C T 1.013129 3.2818e-05
8:19155268 A G 0.074258 -1.9999e-05
8:19155425 A C 0.343827 -3.1970e-05
8:19162325 G A 0.159292 -1.2900e-06
8:19168142 T C 0.640385 -4.2079e-05
8:19169851 A G 0.157887 -2.1649e-05
8:19171316 T C 0.078166 -6.6083e-06
8:19172180 C T 0.118577 -2.2526e-06
8:19175192 G A 1.442555 2.5161e-05
8:19175988 C A 1.537366 6.9937e-06
8:19177854 T C 0.263211 -3.4258e-05
8:19187642 G A 0.470755 -4.4101e-05
8:19188742 A G 0.385672 -3.1881e-05
8:19196119 T C 0.027989 2.9056e-06
8:19197531 G T 1.339773 -3.3957e-05
8:19197955 A G 0.036947 -1.9195e-05
8:19201253 T G 0.094606 -3.7935e-05
8:19206575 A C 0.180078 -5.7199e-05
8:19208691 T C 0.394306 -1.1561e-05
8:19213162 A G 0.043442 3.0039e-05
8:19214135 C T 0.244661 -5.7585e-06
8:19218766 G A 0.294870 1.3928e-05
8:19221664 C G 0.032530 -7.9686e-06
8:19221700 A G 0.638181 3.2324e-05
8:19221939 A G 0.037187 -4.3748e-06
8:19222016 C T 0.828903 4.8032e-05
8:19223320 A C 0.024665 3.0706e-06
8:19226335 C T 0.281400 -4.3055e-06
8:19235387 T C 0.150129 2.4299e-05
8:19235520 A G 0.040041 1.4429e-05
8:19235612 T C 0.327491 -3.0169e-05
8:19246367 C T 0.139304 8.9983e-07
8:19248133 G C 0.279362 -8.0501e-05
8:19252486 G A 1.026145 -2.2271e-05
8:19261457 T C 0.055705 -1.8713e-05
8:19263003 A G 1.336294 -2.9383e-05
8:19263441 A G 0.133900 4.1886e-05
8:19268822 T C 0.890275 -2.2272e-06
8:19277056 G T 0.109303 4.5172e-05
8:19280152 A C 0.258777 8.7236e-06
8:19281362 C T 0.031893 3.7450e-05
8:19286274 A G 0.036168 3.5699e-05
8:19294633 A G 1.344093 7.5441e-07
8:19303771 T C 0.764249 -1.4306e-05
8:19310208 G T 0.107778 5.6046e-05
8:19320596 T C 0.027453 2.6347e-05
8:19321385 G A 1.049567 -2.5806e-05
8:19325641 T G 0.044455 2.1848e-06
8:19326307 T C 1.587803 5.2168e-05
8:19327182 C T 0.130063 -2.5352e-05
8:19337021 T G 1.608063 6.1575e-05
8:19339533 A G 0.045244 1.4669e-05
8:19340703 C G 0.077465 2.9896e-05
8:19344880 G A 1.622790 1.3208e-04
8:19344986 T C 0.258608 -6.4610e-05
8:19348451 T C 0.044166 -2.2669e-05
8:19349471 C T 0.189443 2.8026e-05
8:19356779 C T 0.022276 1.2836e-05
8:19357011 A G 0.067445 3.3626e-06
8:19362768 T C 1.623802 9.5008e-05
8:19365808 C T 0.240100 9.5378e-07
8:19376566 C T 0.316634 -3.9109e-05
8:19382118 G A 0.049281 3.1818e-05
8:19392430 T C 0.134653 -5.6662e-06
8:19400825 C G 0.062164 6.7804e-05
8:19401575 C T 0.363185 2.1062e-04
8:19403517 T C 0.049733 -1.8548e-05
8:19404650 A G 0.030998 2.3266e-05
8:19407575 C T 0.059191 -6.2597e-06
8:19413505 C T 0.385899 -7.5600e-06
8:19417462 C T 0.024506 -3.0718e-06
8:19418967 G A 0.134640 7.1758e-06
8:19424185 C T 0.094736 1.6713e-05
8:19435034 T C 1.204208 -1.0923e-05
8:19437153 T C 1.646361 9.1732e-05
8:19444947 T G 0.076939 2.2327e-05
8:19445170 G T 0.179507 5.7895e-06
8:19445206 T G 0.155741 3.4525e-05
8:19447874 C A 0.092386 1.2718e-06
8:19456538 A G 0.176492 1.5640e-06
8:19458549 T C 1.783653 3.8803e-05
8:19459080 C T 0.175719 -1.1110e-05
8:19460896 A G 0.023918 -2.6620e-06
8:19471977 G T 0.158507 7.4334e-06
8:19474823 A G 0.374406 3.3720e-06
8:19476502 T C 0.176336 -2.8683e-06
8:19480698 T G 1.920195 -2.1757e-05
8:19481117 G A 0.110725 3.5242e-05
8:19484445 A G 0.029894 2.4931e-05
8:19484903 T C 0.155345 1.4362e-07
8:19485638 T C 1.327153 -2.4256e-05
8:19486707 C G 0.170403 3.0576e-06
8:19489763 A G 1.204750 -9.9580e-06
8:19489998 T C 1.889785 4.2468e-06
8:19490180 G T 0.321064 2.3821e-05
8:19490663 T C 0.056584 -7.0439e-06
8:19491674 C T 0.040670 3.7777e-05
8:19492767 C T 1.955227 -1.0647e-05
8:19492917 A G 0.023117 1.9083e-05
8:19493177 A G 0.044052 2.5836e-05
8:19493599 A G 0.057513 -1.0253e-05
8:19493786 C T 0.376707 -2.0323e-05
8:19494796 G C 0.070860 -4.8912e-06
8:19495275 T C 0.544666 -2.3283e-05
8:19497031 C G 0.044101 -5.7584e-05
8:19502782 G A 0.156683 -7.0708e-06
8:19507571 C T 0.067257 -6.1199e-07
8:19507924 A G 0.945521 3.1153e-06
8:19513943 C T 0.022584 4.0009e-05
8:19514151 C G 0.124026 -1.2035e-05
8:19519119 A C 0.045532 2.1591e-05
8:19520130 C T 0.225030 -6.6686e-06
8:19520367 G C 0.259075 -2.1113e-06
8:19520531 G T 0.030521 -2.5295e-05
8:19520669 G A 0.082054 1.6227e-05
8:19520880 A G 0.087274 1.2489e-05
8:19523053 T C 0.423869 -2.1626e-05
8:19527536 T G 1.741476 -7.4485e-06
8:19528793 C T 0.096388 -2.1233e-05
8:19529575 G A 1.139460 -1.1802e-05
8:19534257 A G 0.106674 -2.3027e-05
8:19535849 A G 0.306669 6.0032e-06
8:19536189 C T 0.841117 -1.6619e-05
8:19540966 G T 0.244005 4.0434e-07
8:19541004 C T 0.574092 -2.2506e-05
8:19544426 A C 0.451446 -7.1220e-06
8:19545975 C A 1.463906 -8.9200e-06
8:19560521 A C 0.094210 1.5101e-05
8:19561313 A T 0.506761 1.1783e-06
8:19564443 T C 0.150110 -3.0499e-05
8:19570931 A G 0.062401 1.5486e-05
8:19573263 C G 1.470392 -1.9115e-05
8:19578423 G A 0.313443 -2.7314e-05
8:19580824 A G 0.324183 -3.2667e-05
8:19583550 C A 0.325446 1.6536e-06
8:19587117 T C 0.364263 -4.1533e-05
8:19592004 A G 0.353711 1.2437e-05
8:19592261 A G 0.061525 -3.3875e-05
8:19599656 T C 0.042722 1.4965e-05
8:19604189 G A 0.102214 1.2683e-05
8:19604696 G A 0.092341 -5.0065e-05
8:19606548 A G 0.094249 -9.7267e-06
8:19607876 G T 0.433340 -1.0311e-05
8:19610205 T C 0.155267 7.2433e-07
8:19612671 A G 0.137600 4.4091e-05
8:19617507 A G 1.524626 -5.6415e-05
8:19618824 T C 0.193033 -1.4076e-07
8:19622920 A C 0.137143 5.8087e-05
8:19623055 A G 0.185301 -7.4597e-06
8:19625038 A C 0.186531 -3.1915e-05
8:19625232 G T 0.138460 6.1694e-05
8:19629768 G A 1.763736 -1.6402e-05
8:19634982 T G 0.180228 -3.2042e-05
8:19637836 G C 0.301729 -3.5277e-05
8:19642536 A G 0.802456 -4.6068e-05
8:19642980 G A 0.328776 -1.9490e-06
8:19644400 T C 0.031287 2.9289e-05
8:19651161 C T 0.636136 -2.1104e-05
8:19652332 A G 0.515707 -2.8968e-05
8:19657388 G A 0.034867 -4.1435e-05
8:19664668 T C 0.528563 -2.9244e-05
8:19669503 G A 1.820288 3.3439e-05
8:19676589 G A 0.314079 -2.1198e-05
8:19677340 C G 0.154401 8.7931e-06
8:19682545 G A 1.601822 4.9905e-05
8:19688616 C A 0.300687 2.9755e-05
8:19690130 G T 0.151466 1.5697e-05
8:19690669 G A 0.073966 -4.5453e-05
8:19704859 A G 0.223193 -2.2913e-05
8:19708448 A C 0.023263 -1.3612e-05
8:19710423 C G 0.298249 -2.6852e-05
8:19721255 T C 0.023613 -3.3868e-06
8:19724400 A G 0.573031 -1.9168e-05
8:19727047 T C 1.689848 4.1986e-05
8:19734916 A G 0.862731 2.2649e-05
8:19739514 A C 0.063203 -5.9040e-05
8:19740530 C T 0.033585 -6.0424e-06
8:19748921 T C 1.370063 -1.2790e-05
8:19748989 A C 0.023906 -1.7168e-05
8:19752207 G A 1.103081 -6.4296e-06
8:19761241 C T 0.056536 -1.3741e-05
8:19762706 G C 0.132170 -5.1893e-05
8:19762732 T C 0.035782 3.4552e-05
8:19777695 T C 0.046087 1.6873e-05
8:19786891 T C 0.471427 4.3933e-06
8:19795013 G A 0.443837 4.8842e-05
8:19796669 T G 0.021575 -4.9653e-05
8:19805708 A G 0.034659 4.1090e-05
8:19806568 A C 0.205289 -3.6701e-05
8:19809695 C T 0.160711 -4.3044e-05
8:19813180 A G 0.280757 -8.7610e-05
8:19813529 G A 0.037486 5.4385e-05
8:19813702 A G 0.291631 -9.9023e-05
8:19815026 G C 0.272299 -4.8183e-06
8:19816934 C T 0.469557 -3.1480e-05
8:19819077 G T 0.540884 -4.9130e-05
8:19819439 G A 0.584460 -6.0051e-05
8:19824667 T C 0.568873 -6.5619e-05
8:19826373 A G 1.100497 -2.2860e-05
8:19826696 G C 0.076209 -7.2037e-05
8:19827848 A C 0.624675 -3.2206e-05
8:19830921 T C 0.246634 -1.1158e-04
8:19832646 T G 0.202488 -8.2147e-05
8:19845376 T C 0.236582 -1.0758e-04
8:19847645 G T 0.023230 3.7235e-06
8:19847690 A C 0.195181 -8.7366e-05
8:19848396 A G 0.034373 -3.6880e-05
8:19849757 A G 0.241350 -9.0501e-05
8:19863803 A C 0.029836 7.1099e-06
8:19865175 G A 0.528524 -4.8837e-05
8:19876746 C G 0.201663 -9.5447e-05
8:19878154 C T 1.439624 -2.1324e-05
8:19883924 C T 0.166430 -5.5087e-06
8:19890468 G T 0.029790 -1.4025e-05
8:19890612 A G 0.646189 -2.2262e-05
8:19890654 C T 0.267846 2.8348e-05
8:19891227 T C 1.345852 -1.3149e-05
8:19906965 C T 0.024509 -6.3537e-06
8:19907912 C T 0.208905 -9.5264e-05
8:19913833 T C 0.046782 1.4167e-06
8:19916710 T C 0.694840 -3.1652e-06
8:19931837 G A 0.463536 -4.7973e-06
8:19933689 C T 0.028310 2.3671e-05
8:19936010 C G 0.153391 1.7953e-05
8:19940700 T C 0.117775 6.0867e-06
8:19941027 T C 0.860968 -2.3647e-07
8:19941854 G A 1.213381 -1.6365e-05
8:19942516 C T 0.183710 -1.0347e-04
8:19946066 T C 1.739604 1.3544e-05
8:19949198 T G 0.110426 5.3211e-05
8:19952073 T G 0.070808 1.7284e-05
8:19953653 A C 0.974351 3.3616e-05
8:19956346 A C 0.786184 -1.0945e-04
8:19958830 T C 0.045357 6.8531e-06
8:19960861 T C 0.086664 -3.2828e-06
8:19964186 A C 0.289696 -3.7173e-06
8:19967216 C T 0.696983 5.2229e-06
8:19967894 C T 0.326975 4.0734e-05
8:19971895 C T 0.245754 9.8376e-07
8:19974789 G C 0.127246 1.1582e-05
8:19976816 G T 1.021695 2.4765e-05
8:19977043 T G 0.730960 -5.0165e-05
8:19977258 G A 0.236098 4.3610e-05
8:19977311 G C 0.047675 -1.5624e-05
8:19979289 C T 0.045036 -9.5739e-06
8:19980927 C T 0.324605 -1.0580e-05
8:19981070 G T 0.488318 1.5599e-05
8:19983609 A G 0.034412 -1.8351e-05
8:19984400 T C 0.073765 -4.1872e-05
8:19985382 G A 0.967136 7.5893e-05
8:19985687 G A 0.045948 -5.8226e-06
8:19986352 G A 0.020643 2.0632e-05
8:19987703 T C 0.497906 -2.7124e-05
8:19987914 C T 0.489944 2.9412e-05
8:19988086 A G 0.076530 2.2702e-05
8:19988211 G A 0.843418 -5.6134e-05
8:19988291 T C 0.149441 -6.9219e-05
8:19989194 A G 1.529375 7.8576e-06
8:19992583 G T 0.113357 -8.8083e-06
8:20001454 T C 0.545481 4.6039e-05
8:20001995 A G 1.362896 3.5435e-05
8:20005300 C T 0.599955 1.7312e-05
8:20005554 C G 0.214387 -4.0690e-05
8:20005716 C G 1.547016 -4.5403e-06
8:20006070 C T 0.200631 -3.0632e-05
8:20010158 C T 1.691877 -3.3737e-06
8:20019512 A G 0.911989 -5.5534e-06
8:20020347 A C 0.136016 -5.3087e-05
8:20020821 G T 0.198281 1.4886e-05
8:20021063 C T 0.045627 -1.1027e-05
8:20024070 C T 1.507722 -1.6273e-05
8:20028055 T C 0.427842 2.2003e-05
8:20029973 C T 0.328478 -1.2796e-05
8:20035399 G A 1.134858 -9.7540e-07
8:20036713 G A 1.506258 -1.3015e-05
8:20036827 G C 0.387941 2.5717e-05
8:20038466 G T 0.725591 -2.0568e-05
8:20042369 G A 0.049453 7.3103e-05
8:20045140 A C 0.059489 -1.2836e-05
8:20046580 G T 1.941656 -1.1871e-05
8:20047448 T C 0.063079 -8.6663e-06
8:20049998 A C 1.362874 9.8348e-06
8:20056352 C G 0.273240 1.6435e-05
8:20056640 A G 0.030436 -1.3068e-05
8:20059040 C T 0.102575 -2.2708e-05
8:20066049 A G 0.305750 -3.7742e-06
8:20072192 G A 0.762496 -2.2914e-05
8:20081177 G A 0.029151 4.3014e-05
8:20081890 G T 0.674531 1.7066e-05
8:20091723 A G 0.246933 -2.9490e-06
8:20094788 T G 0.079432 -1.6351e-05
8:20097325 C T 0.736368 -2.6230e-05
8:20098731 G A 1.003333 -3.5493e-05
8:20098883 G C 0.029975 8.6496e-06
8:20101079 C T 0.772941 3.2437e-05
8:20104985 T G 0.449005 1.9719e-05
8:20109492 T G 1.650064 1.6432e-05
8:20111600 G A 0.042877 7.5439e-06
8:20111812 G A 0.685479 6.4453e-05
8:20120440 T C 0.037330 -4.3371e-05
8:20126617 T C 0.069516 -1.9845e-05
8:20128078 C T 0.526664 -2.0422e-05
8:20131885 A G 0.021650 -3.8404e-05
8:20133144 T G 0.872179 1.0628e-05
8:20133227 T C 0.392203 3.3163e-05
8:20135859 T G 1.805835 2.1410e-05
8:20136447 C T 0.112189 -8.7490e-06
8:20138477 T C 0.990542 8.2268e-06
8:20138603 C T 0.762532 6.6009e-05
8:20142534 C T 0.825310 -2.3752e-05
8:20144212 G A 0.611247 -4.1348e-06
8:20146906 A G 0.090562 -1.6551e-05
8:20148660 A G 0.036522 2.2021e-05
8:20148707 T C 0.046422 -2.1091e-05
8:20150536 T C 1.365954 8.2281e-05
8:20154303 G C 0.026009 2.6482e-05
8:20154392 T G 0.055728 -8.3264e-06
8:20163050 G T 1.755842 3.9996e-05
8:20163282 C T 1.104431 1.5834e-04
8:20167335 G C 0.034149 -3.0047e-06
8:20169970 G T 0.246355 -3.1722e-05
8:20179889 C G 0.374338 3.0705e-06
8:20184339 C T 1.730486 3.0221e-05
8:20188367 G T 0.080824 -4.4240e-05
8:20190224 C T 0.209921 -3.6917e-06
8:20192835 G T 0.675294 2.3303e-05
8:20195645 A G 0.028190 -4.5122e-05
8:20213619 T C 0.044114 -2.4360e-06
8:20215016 G T 0.791670 1.5580e-05
8:20219066 A G 0.110024 1.8574e-05
8:20219583 C A 0.043520 1.1617e-05
8:20226928 G T 0.138827 1.5793e-05
8:20230281 C T 0.036967 1.3672e-05
8:20237266 T G 1.112672 1.7992e-05
8:20237910 G A 0.309752 1.6045e-05
8:20248930 T C 0.050817 5.5438e-06
8:20250959 G A 0.116252 -4.5849e-05
8:20252222 G A 1.931864 4.1174e-05
8:20259880 A C 0.046169 -1.7535e-05
8:20266200 T C 0.035276 2.6122e-05
8:20277518 T C 0.038573 2.7613e-05
8:20279843 T C 0.032806 -9.6934e-06
8:20282865 T C 0.039927 3.6499e-05
8:20286132 G A 0.692890 -3.6053e-06
8:20289998 T G 0.127087 7.8426e-06
8:20303576 G A 0.037739 3.3120e-05
8:20306252 T C 0.761928 2.5951e-06
8:20311933 A G 0.099066 7.3940e-07
8:20322758 G A 0.120436 2.1933e-05
8:20331946 G A 0.732320 -2.4577e-05
8:20338846 T C 0.714413 -2.6400e-05
8:20344196 T C 0.076001 -3.4749e-05
8:20349699 T C 1.341308 -1.5266e-05
8:20352946 T C 0.050054 -1.7596e-05
8:20354600 G A 0.226562 2.8260e-05
8:20358803 G A 0.046928 -4.6369e-06
8:20363611 C T 0.082048 -6.9696e-06
8:20366046 A G 0.043111 -3.3353e-06
8:20368244 A C 0.864373 2.3705e-05
8:20373238 T C 0.071421 -8.6583e-06
8:20378023 A C 0.059749 4.8446e-05
8:20381534 G T 0.049226 -2.2473e-05
8:20381631 T C 0.144433 5.5665e-05
8:20387634 T A 0.209995 1.9018e-05
8:20388526 C T 0.276525 -1.6296e-05
8:20392646 A G 0.029073 -1.0927e-05
8:20394006 G T 0.122050 2.9019e-05
8:20400959 G A 0.278829 -1.3007e-05
8:20401840 A G 0.064654 -1.4548e-05
8:20403715 T C 0.020958 -1.2408e-05
8:20404416 A G 0.035308 -1.1675e-05
8:20412168 C T 0.241493 4.1454e-05
8:20413211 G A 0.081756 1.7031e-05
8:20416302 T C 0.114730 4.0545e-06
8:20423245 A G 0.120371 3.5264e-05
8:20425989 T G 0.072197 -1.9352e-05
8:20437022 G A 0.548850 3.4765e-05
8:20441969 C T 0.027515 4.4766e-06
8:20445294 T G 0.120443 3.9485e-05
8:20447019 A G 0.166796 6.4846e-05
8:20447085 T C 0.060791 3.2565e-05
8:20449763 C T 0.099205 1.6270e-06
8:20450644 A C 0.122218 -3.6539e-05
8:20451729 T C 0.025499 -6.8843e-06
8:20454738 G A 0.096797 4.8025e-06
8:20456216 T C 0.046448 -1.1486e-05
8:20460591 T C 0.091497 1.3399e-05
8:20460661 G T 0.158487 6.4151e-05
8:20468173 T C 0.039437 -1.7309e-05
8:20474923 T C 0.455201 1.4044e-05
8:20479285 G C 0.084125 -2.6794e-05
8:20484514 A G 0.313680 -3.5035e-05
8:20492231 G A 0.925856 2.6487e-05
8:20496840 T C 0.043442 3.2767e-05
8:20502263 C T 0.430530 8.0976e-06
8:20504629 A C 0.104230 2.4437e-05
8:20506324 T C 0.125357 -1.9307e-06
8:20512857 G A 0.056098 -4.3528e-06
8:20521880 G A 0.128463 1.6774e-05
8:20545688 T C 0.107638 4.1517e-05
8:20548621 A C 0.488185 -1.2541e-05
8:20549400 G A 0.069097 7.5530e-06
8:20551783 G A 1.887104 -9.9084e-06
8:20552968 C T 1.750889 -1.5114e-05
8:20554870 A G 0.038619 -2.9786e-05
8:20557122 G A 0.025697 -1.4897e-05
8:20558819 T C 0.046464 3.1918e-05
8:20562950 G T 0.104925 -1.9069e-06
8:20564601 T G 1.290086 3.4016e-05
8:20572736 A C 0.905757 2.1034e-05
8:20577363 T C 0.377230 -5.3619e-07
8:20577876 G A 0.793640 6.8503e-06
8:20582151 G A 0.297460 2.2931e-05
8:20584156 C T 0.131696 7.7290e-06
8:20584920 A C 0.032828 8.4644e-07
8:20587994 A C 0.047129 1.4245e-06
8:20589687 G A 0.021484 -9.4150e-06
8:20592681 C T 1.888795 3.3073e-06
8:20594766 T C 1.310859 1.4068e-06
8:20596957 G A 0.529018 4.1557e-06
8:20613337 G A 0.776811 8.9528e-06
8:20617945 T C 0.353208 6.3822e-06
8:20622339 G C 0.209570 1.2473e-05
8:20624253 T C 0.046156 1.6595e-05
8:20631163 C T 0.452971 4.0149e-06
8:20641888 A G 0.041306 2.0374e-05
8:20641936 G A 0.167394 1.0659e-05
8:20645930 G A 1.886747 2.0769e-05
8:20646927 A C 0.776431 -5.3306e-06
8:20648562 T G 0.028161 3.4710e-05
8:20656633 C T 0.927582 3.1003e-06
8:20659900 C T 0.908662 4.9018e-06
8:20665192 G A 1.909256 1.8940e-05
8:20675146 C T 0.032728 1.1724e-05
8:20678477 A G 0.663616 -1.2601e-05
8:20681098 G A 0.329974 1.0150e-05
8:20683449 A C 0.345865 9.0287e-06
8:20702211 T G 0.245274 -2.7721e-05
8:20727329 T C 0.111984 -1.5089e-05
8:20729845 G A 0.095135 -1.8568e-05
8:20730359 A G 0.710366 1.5460e-05
8:20735577 G A 0.131946 1.1285e-06
8:20736470 T C 0.034467 9.2821e-06
8:20741452 G C 0.061697 1.2831e-05
8:20741643 T C 0.027012 -2.2081e-05
8:20747697 T C 0.064495 2.0282e-05
8:20753777 C T 0.102487 9.3699e-06
8:20755445 C G 0.045182 -2.6081e-05
8:20755587 T C 0.048392 -1.8747e-05
8:20762442 A G 0.085278 -4.2096e-06
8:20764823 G A 0.437554 -4.6105e-06
8:20781611 C T 0.257624 2.0074e-05
8:20783447 G T 0.055773 -1.4992e-05
8:20787945 C T 0.129547 -1.3140e-06
8:20793191 T C 0.141197 -1.6608e-05
8:20793618 A G 0.027771 -7.5374e-06
8:20798380 C T 0.038132 1.0940e-05
8:20801083 A C 0.664502 -2.8037e-05
8:20801499 T C 0.625097 -1.7905e-05
8:20802565 A G 0.032462 -7.5383e-06
8:20804622 T C 0.122478 1.7715e-05
8:20804931 A G 0.132563 -6.2138e-06
8:20806525 C T 0.048071 1.5976e-05
8:20806872 C A 1.115370 1.8016e-05
8:20807029 A G 0.121936 -9.3192e-06
8:20808908 C G 0.972897 1.5820e-05
8:20809160 T C 0.086865 -4.8076e-05
8:20809708 T C 0.822966 -1.4636e-06
8:20810194 A C 1.446720 -1.5592e-05
8:20824679 T G 0.137477 6.0137e-06
8:20826580 C G 1.321269 -2.2571e-05
8:20827119 C A 0.063384 9.8454e-06
8:20828107 C G 0.065929 -1.7807e-05
8:20829798 A G 0.198128 -1.3978e-05
8:20830093 A C 0.084869 1.2427e-05
8:20830503 C T 0.027778 -5.6295e-06
8:20831120 G C 0.331224 -1.4559e-05
8:20831895 A G 0.202153 6.2266e-06
8:20833026 A G 0.031277 2.3762e-05
8:20844074 C T 0.022821 -1.8826e-05
8:20844717 C A 0.092061 8.6130e-06
8:20851589 T C 0.203192 -4.5242e-05
8:20853015 A G 0.020280 2.4131e-05
8:20857427 G T 0.023659 -1.2679e-05
8:20857659 T C 0.423171 -4.5403e-05
8:20865103 A G 0.245141 1.8842e-06
8:20867692 T G 0.700624 -6.4742e-05
8:20870851 A G 0.048603 -1.1265e-05
8:20871056 T C 0.072921 1.4269e-05
8:20871759 C G 1.972040 -1.1979e-05
8:20874567 C T 1.311440 -7.7676e-06
8:20874852 T C 0.247007 2.9355e-05
8:20875086 C T 0.049655 -1.7384e-05
8:20875651 C T 0.276924 2.9985e-07
8:20877578 C T 0.216114 -1.2444e-05
8:20881102 G A 0.877178 2.5626e-05
8:20882560 T C 0.287295 -5.9068e-07
8:20883239 T C 0.048541 1.1241e-05
8:20886075 A G 0.067679 -1.1940e-05
8:20888439 C G 0.102036 2.4183e-05
8:20892104 G A 0.177654 3.4875e-06
8:20892298 A C 0.558698 -1.4368e-05
8:20895899 C T 0.724686 -1.7952e-05
8:20897751 A G 0.040002 -7.2146e-06
8:20899071 C A 0.058993 -3.7482e-05
8:20899523 C T 0.024571 3.8120e-06
8:20900090 A G 0.520514 2.3775e-05
8:20903223 G A 0.040962 2.4625e-06
8:20903278 A G 0.033786 -2.0680e-05
8:20907465 A G 0.090912 -6.0638e-06
8:20908642 T C 0.314680 1.2369e-05
8:20909740 T C 0.498945 -5.9709e-06
8:20914609 G A 0.308866 1.0681e-05
8:20914898 C T 1.422795 4.3948e-05
8:20915316 G A 0.602351 -1.4369e-05
8:20917851 G A 0.028330 2.9021e-05
8:20919004 G A 0.029154 -2.9827e-06
8:20923843 C T 0.021887 1.2170e-05
8:20923926 T G 0.023883 1.3110e-05
8:20925925 T C 0.505641 -2.4979e-06
8:20926882 C T 0.031361 -2.0173e-05
8:20929050 G T 0.026577 1.4909e-05
8:20932868 T G 0.327218 1.4857e-05
8:20938983 C T 0.107018 -1.1560e-05
8:20942928 T C 0.582496 -2.5620e-06
8:20945263 G A 0.039606 2.9315e-05
8:20946595 C G 0.069159 4.0328e-06
8:20953776 A G 0.026879 -1.2628e-05
8:20954907 T C 0.077286 3.7847e-05
8:20955019 C T 0.042264 -8.7253e-06
8:20955032 G A 0.028008 1.9278e-05
8:20958436 G A 0.026882 -1.5861e-05
8:20972924 T G 0.024311 1.4240e-05
8:20985399 A G 0.108008 -1.8268e-05
8:20986072 T C 0.032442 8.1154e-05
8:20986753 C T 0.044802 2.3131e-05
8:20987342 A G 0.025158 -9.4810e-06
8:20989607 T C 0.041355 -1.6824e-05
8:20994326 T C 0.048626 -3.4072e-06
8:20995135 T C 0.155017 1.3697e-05
8:20995357 C A 0.066835 -1.4968e-05
8:20999017 C T 0.683474 1.6540e-05
8:21000968 C A 0.608605 -1.9809e-05
8:21007355 C T 0.322103 1.7118e-05
8:21017214 G A 1.449891 -2.7280e-05
8:21017972 C T 0.239873 1.6585e-05
8:21018567 C T 1.142070 -1.6510e-05
8:21025678 T C 0.611880 -3.1626e-05
8:21026096 T C 0.741707 4.9283e-05
8:21026165 G A 0.091574 -1.5628e-05
8:21026745 G A 0.099942 2.9877e-05
8:21026946 A G 0.041478 -1.8878e-06
8:21027683 C G 0.084609 1.2663e-05
8:21028234 A G 0.093892 -2.4815e-05
8:21028432 A G 0.188238 -3.9279e-06
8:21029942 T C 0.039388 -3.7243e-06
8:21030476 C G 0.028709 -4.2142e-05
8:21032055 T G 0.033098 -6.5253e-06
8:21033001 A G 0.473644 3.5532e-05
8:21033700 G A 0.109689 3.7947e-05
8:21034986 T C 0.205831 2.3258e-05
8:21036853 G A 0.779865 2.2775e-05
8:21039093 C A 0.037437 6.2603e-06
8:21040212 A C 0.392414 -3.8765e-05
8:21040466 C T 0.180939 6.7700e-06
8:21041896 C T 0.394147 1.3690e-05
8:21043638 A G 0.091075 -2.7295e-05
8:21050599 A G 0.038388 -2.5185e-05
8:21060912 C T 0.085872 2.2706e-05
8:21063494 C G 0.189670 -3.9241e-05
8:21071066 C T 0.107872 -1.4368e-05
8:21073252 C T 0.375964 -2.7142e-05
8:21077520 C T 0.109910 3.4335e-05
8:21077856 G A 0.131930 -1.8194e-05
8:21080079 A C 0.082610 -2.4923e-05
8:21082094 A C 0.038431 2.1707e-05
8:21084293 C T 0.029397 5.5210e-06
8:21089037 T C 0.031799 8.2893e-06
8:21092292 G A 0.174268 -1.1972e-05
8:21093447 T C 1.918725 3.7471e-05
8:21099260 C A 0.476906 -4.2083e-05
8:21104408 G A 0.181951 -4.2275e-05
8:21106495 A G 0.083856 3.6279e-06
8:21106801 C T 0.038625 -1.4925e-05
8:21107763 G A 0.141174 3.5804e-06
8:21108786 C T 0.036950 3.0574e-05
8:21121769 C T 0.021179 -1.1404e-05
8:21124424 C T 0.085579 1.9449e-05
8:21125374 C T 0.493638 -6.1018e-06
8:21130702 T C 0.234767 3.7736e-06
8:21131395 A G 0.040063 -6.9962e-06
8:21131743 C G 0.041397 4.1471e-06
8:21134315 T C 0.102448 -2.8780e-05
8:21138590 C G 0.043702 2.8125e-06
8:21138621 T C 0.162051 2.1884e-05
8:21138794 G A 0.214945 1.0654e-05
8:21138916 A G 0.560009 -3.7745e-06
8:21138982 C T 1.586735 -1.0234e-06
8:21139506 A G 0.021218 -1.5176e-05
8:21141890 A G 0.170244 -3.8452e-06
8:21143602 C T 0.192374 -1.6955e-05
8:21143774 T G 0.040586 -1.5353e-05
8:21145158 C T 0.644624 8.3839e-06
8:21146851 A G 0.236874 3.1734e-06
8:21147366 G C 0.860829 -1.6075e-05
8:21151276 T C 0.141697 -2.9921e-05
8:21151277 A G 0.034912 -3.9010e-05
8:21155119 T C 0.024415 3.8965e-06
8:21164751 A G 0.211647 -4.5897e-05
8:21172590 G T 0.113571 -1.9600e-05
8:21185121 A G 0.194717 -1.6832e-05
8:21186155 C G 0.023977 -1.1177e-05
8:21187460 T C 0.027921 8.9405e-06
8:21188239 C A 0.194318 -1.4738e-05
8:21190268 C T 0.782767 -2.3854e-05
8:21192945 T C 0.044753 1.3931e-06
8:21197827 A G 1.252934 2.2492e-05
8:21200729 C T 0.177229 2.2138e-06
8:21201775 G C 0.055585 8.3664e-06
8:21205965 A G 0.224728 7.4083e-05
8:21208208 C G 1.122835 1.0235e-05
8:21209419 G A 0.088523 4.9156e-05
8:21209936 T C 0.100270 9.9818e-06
8:21209945 A G 0.912035 -6.3133e-07
8:21210074 T C 1.102175 7.3841e-06
8:21210571 A G 0.281127 4.1889e-05
8:21212372 A G 0.263496 2.1638e-05
8:21213306 T A 1.283588 -1.8244e-05
8:21214731 G T 1.189777 -4.0236e-05
8:21218244 C T 1.273510 -1.3776e-05
8:21219361 T C 1.451485 -3.4431e-05
8:21221575 C G 0.047149 -1.9755e-05
8:21223679 G A 0.026541 1.1145e-06
8:21224879 T C 0.173905 -1.9330e-05
8:21225474 T G 0.036782 6.2986e-06
8:21232053 T C 0.140090 2.5300e-05
8:21235418 C T 0.136442 -3.6039e-05
8:21239232 T G 0.228337 7.4128e-07
8:21241742 C G 0.278287 -5.0485e-06
8:21242122 G T 0.024441 -5.1073e-06
8:21243313 G C 0.054377 5.5506e-07
8:21243435 T G 0.070791 6.0914e-06
8:21244549 G A 0.200813 -1.7955e-05
8:21249793 A G 0.185298 -9.8332e-06
8:21257698 G A 1.206882 2.8122e-05
8:21258756 C T 0.509066 2.7176e-05
8:21268945 A C 0.032569 1.9733e-05
8:21271878 G A 0.257585 -1.8555e-06
8:21272296 C T 1.056932 -1.6488e-05
8:21274619 G C 0.032205 -1.4080e-05
8:21275605 C T 0.798830 -1.8778e-05
8:21281087 G A 0.032251 2.9147e-06
8:21287166 A G 0.120316 5.7875e-05
8:21296977 C A 0.474780 -1.5397e-05
8:21299827 G A 0.111971 8.4560e-06
8:21300666 T C 0.027453 -1.6863e-06
8:21302186 T G 0.042339 -2.0492e-05
8:21313592 C T 0.026168 1.7653e-05
8:21318387 T C 0.124283 5.1719e-05
8:21322739 G A 0.566858 9.4551e-07
8:21326896 C T 0.040985 7.3083e-06
8:21328277 G C 0.113529 1.4148e-05
8:21330256 G A 0.079117 -1.5660e-06
8:21331752 G A 0.026145 1.0722e-05
8:21333078 A G 0.085904 -8.7709e-06
8:21339685 G T 0.319169 1.5754e-05
8:21341924 A G 0.322612 6.2540e-06
8:21345446 C A 0.029800 9.4177e-06
8:21346546 C T 0.244112 -7.7038e-05
8:21347755 T C 0.278586 3.2393e-05
8:21352038 T C 0.318185 2.0574e-05
8:21352198 G A 1.244320 -1.1198e-05
8:21354760 A G 0.066225 -1.3576e-05
8:21358195 T G 0.126052 1.7493e-05
8:21360055 A G 0.273779 -2.0314e-05
8:21365155 T G 0.191270 2.0966e-05
8:21373261 T C 0.312401 4.8762e-05
8:21379876 C A 0.573638 -9.4307e-06
8:21383476 C T 0.071749 -6.2762e-05
8:21394103 G T 0.287639 -4.9047e-05
8:21395310 A G 1.478769 3.1523e-06
8:21395628 G C 0.442620 1.9668e-05
8:21402658 G A 1.058110 -1.7055e-05
8:21403019 A G 0.085268 -8.7696e-06
8:21404961 T C 1.415190 3.8988e-05
8:21405291 T G 0.481956 -6.0646e-06
8:21406013 A G 0.084090 2.7456e-05
8:21408145 T C 0.022795 1.8675e-05
8:21415626 A G 0.039135 -3.5258e-05
8:21418702 T G 0.766784 -1.1471e-07
8:21421616 T C 0.098339 3.8313e-05
8:21438411 C T 1.773256 -5.7593e-05
8:21443927 A T 0.057873 2.2409e-06
8:21446652 T C 0.068919 7.0289e-07
8:21453740 C T 0.039119 3.9787e-06
8:21457627 A G 0.057338 -2.9269e-07
8:21461489 A G 0.040829 1.9978e-05
8:21461632 T C 0.020030 9.8512e-06
8:21462345 A C 0.141486 -2.0952e-05
8:21464687 A G 0.654871 1.4565e-05
8:21466981 A G 1.110348 -5.2217e-05
8:21468823 C T 0.117690 -4.6664e-05
8:21475953 G A 0.153849 -1.2400e-05
8:21481008 T C 0.046311 -2.8930e-06
8:21482388 C T 0.147714 -4.4304e-05
8:21483268 G A 0.031689 1.7899e-05
8:21485142 A G 0.050340 -2.8453e-05
8:21485754 G A 0.132426 -2.6161e-06
8:21487597 A G 1.243882 -6.5165e-05
8:21490989 G T 0.042822 3.0185e-06
8:21492975 G A 1.921289 1.5736e-06
8:21495970 G A 0.056977 5.2056e-05
8:21497397 G C 0.860387 1.3015e-05
8:21498698 A G 1.057558 6.0059e-06
8:21499107 T G 0.032536 -2.2312e-05
8:21500728 G T 0.899168 -1.0676e-05
8:21500936 G A 1.960310 2.6209e-05
8:21501239 C A 0.107154 5.4672e-05
8:21503174 G T 0.030030 -9.7360e-06
8:21504820 T C 0.038716 -8.1678e-06
8:21509310 C T 0.045919 -3.6096e-07
8:21510560 C T 0.076829 2.0453e-05
8:21518036 C T 0.058068 -6.9951e-06
8:21531146 G C 0.029991 2.0277e-05
8:21535435 C T 0.751448 1.5463e-05
8:21539674 G T 0.031351 -1.9156e-06
8:21539872 G A 0.748244 1.5174e-05
8:21549018 C G 0.871644 2.7197e-05
8:21550800 T A 0.803877 1.0228e-05
8:21552929 T C 0.149165 -2.7656e-05
8:21553557 T C 0.082963 3.5936e-05
8:21557285 T C 0.664177 1.3570e-05
8:21557631 T C 0.102834 -4.0766e-07
8:21558132 C T 0.090821 -1.4104e-05
8:21562119 C T 0.063433 6.6422e-06
8:21562862 T C 0.036162 -3.4225e-06
8:21562992 G A 0.893216 -4.7129e-07
8:21568597 C T 1.455711 8.0819e-06
8:21575023 G T 0.081009 -7.4007e-06
8:21575145 A G 0.308493 -2.8250e-05
8:21576149 T C 0.068419 -5.5591e-07
8:21576480 C T 0.060307 1.1004e-05
8:21576522 T C 0.113701 1.2901e-05
8:21578925 C T 1.084203 -5.7167e-06
8:21578955 T C 0.052258 6.5593e-05
8:21580010 A G 1.606437 8.9191e-06
8:21585318 T C 0.244239 3.0375e-05
8:21586216 A G 0.027265 2.8987e-05
8:21586374 A C 1.576722 2.5515e-05
8:21588867 A G 0.382206 1.3595e-05
8:21590706 T C 0.239311 -8.2278e-06
8:21591351 G C 0.035837 -2.2059e-05
8:21591717 G A 0.028859 4.8858e-06
8:21596429 G A 0.293186 2.6524e-06
8:21596775 C A 0.196840 1.2267e-05
8:21600469 C T 0.911344 5.1904e-06
8:21604736 C A 0.420841 5.8545e-06
8:21604758 A G 0.169344 -2.7813e-06
8:21609234 A G 0.055461 -1.5260e-05
8:21614984 C T 0.030929 5.0536e-07
8:21617466 G A 0.428387 2.9809e-05
8:21618263 T C 0.826764 1.6161e-05
8:21618414 T A 0.112396 -4.2948e-05
8:21618820 T C 0.023957 1.2060e-05
8:21662306 C T 0.323878 7.9589e-06
8:21662445 A C 0.639369 6.4949e-07
8:21665306 T C 0.110134 4.7624e-07
8:21668241 G A 0.747101 1.4350e-06
8:21673762 G A 0.321859 2.4158e-05
8:21674875 T C 0.033442 -1.2703e-05
8:21679263 T C 0.028907 5.8211e-06
8:21689839 G A 0.248718 -6.4068e-05
8:21691614 A G 0.596463 -2.3644e-05
8:21693163 A G 0.039038 5.9531e-05
8:21693998 A G 0.233972 5.5284e-05
8:21700767 G C 1.463679 -3.7741e-05
8:21701508 T G 0.058808 -1.0528e-06
8:21707954 A G 0.134108 2.7466e-05
8:21711651 C A 0.566202 -2.4213e-05
8:21713047 A G 0.858427 1.2115e-05
8:21720974 T C 0.109949 -1.7389e-05
8:21729843 G C 0.085391 3.6602e-05
8:21731417 G A 0.676813 -2.3724e-05
8:21735788 G T 0.118700 -3.1786e-05
8:21746706 T G 0.034847 -7.1868e-06
8:21747917 C T 0.445928 -3.3470e-05
8:21748797 C T 0.031017 -6.8674e-06
8:21752742 G A 1.775769 -2.5515e-05
8:21762115 A G 0.073550 -3.7333e-06
8:21763393 G A 1.148312 -1.9240e-05
8:21765524 G A 0.203332 -9.7720e-06
8:21768765 A G 0.242836 -3.4504e-05
8:21769432 G A 0.086868 6.8846e-06
8:21770763 C T 1.093418 -4.0712e-05
8:21774886 A G 0.058613 -6.9543e-06
8:21790538 A G 0.033620 -1.0446e-06
8:21803008 G A 1.117849 -4.6255e-05
8:21809173 C T 0.061245 -6.4582e-05
8:21825479 C G 0.067292 9.3812e-06
8:21830538 A C 0.188329 4.4231e-06
8:21837672 C T 0.052475 9.3562e-05
8:21839093 G T 0.226650 2.1458e-05
8:21847855 C G 0.193854 3.3318e-05
8:21859907 A G 0.046815 -5.3602e-05
8:21863930 G T 0.062044 -9.5396e-07
8:21866662 C T 0.359806 -4.7953e-05
8:21868307 C G 0.179124 4.0814e-05
8:21883515 C A 0.145514 6.3481e-06
8:21885435 G A 0.148789 1.8522e-05
8:21891185 G A 0.024879 -5.7564e-06
8:21895730 G A 0.375247 3.4707e-05
8:21896031 A G 0.093311 6.8435e-06
8:21896097 G A 0.791566 1.6894e-05
8:21898466 T C 0.090763 -1.9199e-05
8:21901083 C T 0.915946 -2.1722e-05
8:21901218 T C 0.117522 -3.3885e-05
8:21902286 A G 0.030959 -2.2440e-05
8:21904126 A G 0.067198 -1.2438e-06
8:21904212 C T 1.451660 -8.6756e-07
8:21904745 A G 0.065780 2.5265e-05
8:21904985 C T 0.100202 -3.7198e-05
8:21908516 T C 0.029199 -1.7690e-05
8:21909244 T C 1.104632 2.2172e-05
8:21916204 A G 0.031111 4.0013e-05
8:21918974 G A 0.133679 2.1902e-05
8:21925513 T C 0.090873 -2.2270e-05
8:21928332 T C 1.633773 3.9465e-05
8:21929924 G A 0.027148 -1.0499e-05
8:21932731 C A 0.235634 -1.0286e-04
8:21939435 T C 1.649941 3.4620e-05
8:21939746 C T 0.070139 4.0585e-05
8:21949372 G C 0.600660 -1.5470e-05
8:21950477 G T 0.027187 2.7998e-07
8:21957535 A G 0.037447 3.8345e-05
8:21959638 G A 0.592532 -1.9938e-05
8:21959726 A G 0.025830 2.9621e-05
8:21960096 T C 0.257816 3.1419e-05
8:21963217 A G 0.880894 -1.5355e-04
8:21967309 C A 0.812855 8.0610e-05
8:21967407 C T 0.029313 1.1265e-06
8:21967858 C A 1.068750 8.5220e-05
8:21973970 A C 0.808688 8.2024e-05
8:21974987 C T 0.193987 2.0275e-05
8:21976710 C T 0.029975 6.0010e-06
8:21982716 T C 0.037194 -1.6679e-06
8:21983265 A G 0.037002 -9.0841e-06
8:21983807 C G 0.715614 4.6772e-05
8:21984596 T C 0.025489 -4.6508e-05
8:21986850 T C 0.039252 -7.5532e-06
8:21988515 C A 1.223722 1.5168e-05
8:21990313 A C 0.162051 5.6560e-06
8:21991641 T C 0.090309 -4.9488e-06
8:21992804 A C 0.347190 4.1800e-05
8:21994801 G T 0.359741 4.5991e-05
8:21996453 T C 0.038129 1.3187e-06
8:22009738 C T 0.370719 4.1166e-05
8:22014852 G C 0.037950 1.9714e-05
8:22016031 C A 0.502772 -1.6505e-05
8:22016132 T C 0.352166 5.4886e-05
8:22017670 A G 0.039362 7.8381e-07
8:22019071 A G 0.138016 -1.1820e-05
8:22019893 A G 0.516440 -2.0188e-05
8:22020259 A G 0.128772 -9.6634e-06
8:22020294 A C 1.828192 -2.5966e-05
8:22021037 A C 0.527615 3.6059e-05
8:22021289 T C 0.357875 -1.3579e-05
8:22021517 A G 0.645566 8.0380e-05
8:22024523 A G 1.052530 2.9949e-04
8:22025622 A G 0.062570 -6.5675e-06
8:22025644 A G 1.545253 2.0240e-04
8:22027451 T C 0.278265 2.5443e-05
8:22028538 A G 0.025759 2.8023e-05
8:22029647 C A 0.031686 4.9352e-05
8:22039013 T G 0.028284 2.0235e-05
8:22042197 C T 0.151645 8.6489e-07
8:22048312 A C 0.060096 2.0015e-05
8:22049892 G A 0.234530 -1.7223e-05
8:22050584 T C 0.110676 6.6182e-06
8:22053123 C T 0.726361 -7.2170e-05
8:22053778 A G 0.021880 -8.2783e-06
8:22054197 C T 0.220495 -1.5139e-05
8:22057108 C T 0.196859 -3.8959e-05
8:22059323 T C 0.032935 1.8134e-05
8:22059363 A G 0.118304 1.4590e-05
8:22063438 T C 0.281887 3.9424e-06
8:22065179 G A 0.563456 7.3393e-06
8:22066807 A G 0.098274 2.3779e-05
8:22067769 C A 1.422389 4.2871e-05
8:22069386 C T 0.498361 -3.7805e-06
8:22069591 T C 0.039012 1.3477e-05
8:22071371 A G 0.249870 2.7536e-05
8:22071421 A G 0.063397 -1.7284e-05
8:22072174 T G 0.067549 1.9737e-06
8:22072652 G A 0.135838 -2.3150e-06
8:22077615 T C 0.031108 2.2281e-05
8:22080236 C T 0.093713 -6.5062e-06
8:22084619 T C 0.032517 6.1022e-06
8:22084653 T C 0.729519 -8.6383e-06
8:22087056 T C 0.111900 4.0767e-06
8:22088632 G A 0.796003 4.5578e-05
8:22090263 G T 0.601779 1.7940e-06
8:22104691 T G 0.654972 1.0990e-05
8:22109018 T C 0.112049 2.1916e-06
8:22112591 T C 0.051687 1.4125e-05
8:22113430 G A 1.347349 -1.8464e-05
8:22114133 C G 0.031134 5.7689e-06
8:22121448 T C 0.194483 -5.1013e-05
8:22132466 A G 0.207885 -4.8087e-05
8:22142011 C A 0.028716 3.8888e-05
8:22142761 A G 0.084703 -2.7762e-05
8:22151533 A G 0.034026 -5.3256e-06
8:22153381 A G 0.889389 -2.2557e-05
8:22172702 T C 0.670393 1.0158e-05
8:22187498 G C 1.175408 5.5780e-06
8:22191836 G A 1.404936 -9.9685e-06
8:22202014 G A 0.031020 3.3031e-05
8:22203397 T C 0.120102 8.4601e-07
8:22203434 G A 1.050226 -1.4455e-05
8:22204421 A G 0.031936 -9.8578e-06
8:22207611 C A 0.075910 1.9049e-05
8:22226769 G T 0.111978 8.0306e-06
8:22227141 T C 0.044286 -1.1148e-05
8:22227271 T C 0.491892 -1.9274e-05
8:22228828 T C 0.090004 -9.9813e-06
8:22231767 A G 0.200394 -1.2953e-05
8:22232774 A G 0.502382 -1.2711e-05
8:22238030 G T 0.912859 -3.8718e-05
8:22248665 T C 0.276853 -1.9599e-05
8:22252886 G T 0.078013 4.1891e-05
8:22254639 T C 0.538950 -9.2998e-06
8:22257521 A G 0.053864 -2.2383e-06
8:22262321 C T 0.923811 -3.4592e-05
8:22262379 T C 0.382199 -1.5937e-05
8:22266262 G A 0.114902 -8.0794e-06
8:22266280 C T 0.613964 -2.5486e-05
8:22266813 T C 0.071882 -1.1262e-05
8:22269454 G T 0.060804 -7.0710e-05
8:22270124 A G 0.089698 7.6996e-07
8:22271995 G T 0.586862 -1.2943e-05
8:22273687 C T 0.103565 -1.8295e-05
8:22285913 G T 0.033010 -1.3909e-05
8:22288889 C A 0.607963 -3.1074e-05
8:22292730 T C 0.364204 6.9767e-06
8:22295771 A G 0.103824 -2.6839e-05
8:22307326 T C 0.885403 -3.4224e-05
8:22313986 A G 0.900924 -2.7882e-05
8:22318032 T C 0.038087 -1.9484e-05
8:22326349 T C 0.049703 -5.2424e-06
8:22343400 G T 0.246871 1.1524e-05
8:22355072 A C 0.124867 -5.4188e-06
8:22365185 A C 0.067464 -1.9138e-05
8:22367960 A C 0.034341 -4.9126e-06
8:22374551 T C 0.893534 -3.8857e-05
8:22377989 T C 0.025908 -2.6460e-05
8:22395465 A G 0.053180 -1.4968e-05
8:22397548 T C 1.913992 -1.8050e-05
8:22397645 A G 0.019939 1.3359e-06
8:22398155 G A 0.022675 1.7163e-05
8:22405723 C A 0.917647 -3.2194e-05
8:22406043 T C 0.045244 -1.6226e-05
8:22408428 T C 0.193750 -9.0009e-06
8:22408615 G C 0.057977 -1.8155e-06
8:22410157 T C 0.735251 -2.5315e-05
8:22410843 A G 0.044380 1.0409e-05
8:22411248 T C 0.044169 -1.1274e-05
8:22414741 C T 0.925836 2.1174e-05
8:22417683 C T 0.280342 -1.9800e-05
8:22418441 T C 0.147607 -2.5829e-06
8:22419191 C T 1.434694 -2.4182e-05
8:22419917 G A 0.041131 -1.5574e-05
8:22421355 G A 1.526103 1.7190e-05
8:22439518 C T 0.211420 -1.2987e-05
8:22440658 G A 0.172746 1.2028e-05
8:22440898 A G 0.451290 3.6562e-06
8:22443220 C T 1.228918 7.7751e-06
8:22444129 G C 1.326894 -3.2169e-05
8:22445038 T C 0.213238 -4.4961e-05
8:22445158 G T 0.048564 5.8905e-05
8:22447858 A G 0.022607 7.9640e-07
8:22449181 T C 0.112143 -9.9308e-06
8:22453223 A C 0.666001 -2.4944e-05
8:22453927 G A 0.074966 2.4791e-06
8:22460101 T C 0.056140 -8.4872e-07
8:22460893 A G 0.046763 -1.0390e-05
8:22464064 C T 0.650473 -3.5616e-05
8:22472188 G A 0.140872 -6.0651e-07
8:22480519 A G 0.690825 -1.9147e-05
8:22481449 G A 0.849543 -5.9672e-06
8:22484986 T C 0.189313 -5.5131e-05
8:22487422 C T 1.436628 7.1955e-06
8:22491317 C G 0.044241 1.2822e-05
8:22491349 A G 0.209083 7.8531e-06
8:22492300 T C 0.066471 -3.1723e-07
8:22492828 A G 0.191919 5.9733e-05
8:22501586 A G 1.946236 -2.3867e-05
8:22505093 G A 0.647756 7.0624e-06
8:22511337 T G 0.059311 5.6245e-05
8:22525980 C T 1.294727 1.0809e-05
8:22526609 A G 0.137360 4.1303e-05
8:22529695 G A 1.276337 1.1233e-05
8:22531463 T C 1.175505 -1.9276e-05
8:22532279 A G 0.062226 -2.6175e-05
8:22542336 T C 0.079636 -2.0484e-05
8:22549137 A G 0.402379 4.2972e-06
8:22558691 A C 1.217061 -1.1788e-05
8:22561079 T C 0.347777 7.6559e-05
8:22562754 C G 1.001581 2.3126e-06
8:22563196 G A 0.516748 4.1686e-05
8:22570905 G T 0.032432 -2.3258e-05
8:22571018 G A 0.640622 9.1887e-05
8:22572749 A G 0.036382 -2.8649e-05
8:22577263 T C 0.178439 -1.0992e-05
8:22578041 G A 0.602003 7.6343e-05
8:22583819 C T 0.534695 -1.4621e-05
8:22584718 C T 0.945791 1.6604e-05
8:22584914 C G 0.073885 -6.4264e-06
8:22586487 T C 0.363218 7.6100e-05
8:22595828 A G 0.268118 1.3187e-06
8:22596020 G T 0.132943 -2.0922e-05
8:22596518 C T 1.561898 -9.0475e-06
8:22597314 G A 0.503846 2.9674e-05
8:22597858 C T 0.143680 1.6709e-05
8:22600993 A G 0.359592 -2.2668e-05
8:22601427 G T 1.283968 6.8862e-06
8:22606147 T G 0.428628 5.9433e-05
8:22606613 T C 1.884991 2.9631e-05
8:22610888 T C 0.219671 -5.7198e-05
8:22613172 G A 0.379716 -5.5066e-06
8:22615333 T G 0.030556 3.1922e-05
8:22617365 A G 0.829893 -2.1225e-05
8:22617783 A G 0.058941 6.4923e-06
8:22619551 C A 1.618846 7.6034e-05
8:22620917 C T 0.037058 5.3616e-05
8:22626274 T C 0.047100 -9.6984e-06
8:22633686 A T 0.966273 -8.2692e-06
8:22633995 A G 0.056614 -1.4950e-05
8:22635335 A G 0.464195 1.0306e-05
8:22636822 G A 0.366561 -3.9413e-05
8:22637250 A G 0.077926 -2.2230e-06
8:22641472 T C 0.169455 3.1544e-05
8:22643707 G A 0.346537 -1.2127e-05
8:22647850 C T 0.848962 -5.6878e-06
8:22651267 T C 1.183814 5.8876e-07
8:22651405 A G 0.049960 1.9996e-05
8:22653928 C A 0.385341 -7.6165e-08
8:22662664 G A 0.378110 1.9616e-06
8:22665956 G C 0.425502 1.1393e-05
8:22675196 C T 0.054400 3.4566e-05
8:22675823 A G 0.054780 3.5068e-05
8:22676565 T C 0.058162 3.5542e-06
8:22682382 T C 0.023146 -2.3208e-05
8:22688431 C T 1.244070 -1.9989e-05
8:22694295 T C 0.062073 2.1552e-05
8:22697090 G A 0.261471 -1.0461e-05
8:22698106 T C 0.803670 4.3094e-05
8:22703410 A G 0.054306 -1.8251e-05
8:22703557 C A 0.598605 -5.2200e-06
8:22705081 T C 0.334434 -1.4736e-05
8:22707417 C T 0.931841 -2.4910e-05
8:22709194 G A 1.861614 1.0402e-05
8:22717761 C T 0.032780 9.2967e-06
8:22721233 T C 1.275840 3.2405e-05
8:22721404 C T 0.022091 -1.0671e-05
8:22726241 T C 0.036363 -2.6833e-05
8:22727179 C T 0.708139 8.4149e-06
8:22736215 T G 0.038979 1.3707e-05
8:22736969 C T 0.417007 4.3387e-05
8:22737034 T C 0.117843 -6.1679e-06
8:22737971 T C 0.732518 -2.7195e-05
8:22739779 A G 0.040320 -3.5124e-05
8:22740378 C T 0.289839 -2.8506e-05
8:22740710 T C 0.045883 4.4246e-06
8:22740896 C G 0.026509 2.3230e-05
8:22741461 C T 0.360981 1.5560e-05
8:22743717 A G 0.046376 -6.6974e-06
8:22747117 A G 0.030676 3.5585e-06
8:22747667 G A 1.726364 4.7586e-06
8:22759495 T C 0.024396 2.9085e-05
8:22762324 G A 0.336673 5.4971e-05
8:22763920 C T 0.067533 4.2443e-05
8:22766238 T C 0.393070 -4.0096e-05
8:22766549 T C 1.056980 -1.1441e-05
8:22766671 G C 0.025327 3.2569e-07
8:22769054 C T 0.512019 -2.8286e-05
8:22770409 T G 0.494083 -6.6357e-05
8:22772384 G A 0.406368 5.4494e-05
8:22774289 A G 0.074313 5.4839e-05
8:22774668 C A 0.836420 -2.6440e-06
8:22774874 G C 0.643758 2.9416e-05
8:22775716 G T 0.445486 -1.1747e-05
8:22776796 C T 0.396630 -1.0469e-06
8:22780554 A G 0.204795 4.9554e-06
8:22785361 A C 0.927232 1.2072e-05
8:22786329 T C 0.092094 -1.2228e-06
8:22795258 A G 0.692809 -1.2792e-05
8:22797099 T G 0.321739 1.1460e-05
8:22797627 C T 0.026944 3.3714e-06
8:22801949 A G 1.341013 -3.1164e-06
8:22802877 A G 0.229428 -2.2596e-05
8:22803564 C T 0.357833 7.1479e-06
8:22806848 C T 1.129875 -2.4258e-05
8:22811741 A G 0.052248 3.9228e-05
8:22814640 G A 0.552498 2.4057e-05
8:22817386 C T 1.518988 -2.7983e-06
8:22818539 C T 1.730590 1.5884e-05
8:22819138 T C 0.372679 -6.7471e-06
8:22820753 C G 0.034532 -1.3920e-05
8:22831150 G T 0.490477 -2.5269e-05
8:22837613 G A 1.732836 3.8752e-05
8:22838225 T C 0.563420 8.6126e-06
8:22846335 A G 0.590656 3.5111e-06
8:22849517 C T 0.026395 -6.5978e-06
8:22849779 C T 0.301271 -1.4162e-05
8:22860966 G T 0.118830 5.7025e-06
8:22862763 C T 1.650061 5.1330e-06
8:22878326 C G 0.126204 1.1780e-05
8:22883734 C A 0.063797 -3.4623e-06
8:22886020 G A 1.792832 8.8461e-06
8:22889783 T C 0.362276 -2.6847e-05
8:22891517 A G 1.788891 8.7093e-07
8:22892450 C T 0.117054 -2.8815e-06
8:22894765 C T 0.671276 5.1091e-05
8:22895988 A G 0.034623 4.7660e-06
8:22896124 C A 0.031368 9.4712e-06
8:22898435 T C 0.354925 2.7021e-05
8:22899358 C T 0.104275 -2.4737e-05
8:22899638 T C 0.093454 -8.0843e-06
8:22900168 G A 0.023487 2.8257e-05
8:22900701 A G 0.138623 -5.4037e-06
8:22901202 C T 0.612792 -3.0756e-05
8:22907612 T G 0.024399 1.9564e-05
8:22907925 A G 0.474085 -6.9789e-05
8:22921931 T C 1.241548 -9.2196e-05
8:22922685 A G 0.400051 -2.3666e-05
8:22924993 C A 0.322242 1.5539e-05
8:22926313 A G 1.189232 -4.4392e-05
8:22929350 T C 0.841912 2.7999e-05
8:22937856 A G 1.615308 8.8570e-05
8:22938661 C G 0.075689 1.6899e-05
8:22940265 T C 0.179423 3.6654e-05
8:22944957 A G 0.071525 -3.0415e-06
8:22945950 G A 0.081454 1.7803e-05
8:22946424 G A 0.406209 -1.7742e-05
8:22954932 C T 0.205088 2.9584e-05
8:22955335 T C 0.053407 1.0842e-05
8:22956834 C T 0.662119 -5.2254e-06
8:22957606 A G 1.576566 6.0704e-05
8:22960553 A C 0.034808 -2.9927e-06
8:22962553 T C 0.201251 1.3380e-04
8:22963602 G T 0.435924 -5.0783e-05
8:22964037 C T 0.103616 5.2082e-06
8:22966310 A G 0.196879 -9.0545e-06
8:22966586 G A 0.151379 7.5178e-05
8:22974278 T C 0.028203 -1.2119e-05
8:22974450 C T 1.646523 4.5907e-05
8:22974915 A G 0.049486 1.9652e-05
8:22975237 A G 0.096784 -1.3195e-05
8:22977231 A G 0.835700 5.3185e-05
8:22983046 T G 0.026470 1.3418e-05
8:22984598 G C 0.137049 1.0858e-04
8:22987993 T C 0.444474 -2.3912e-05
8:22992059 A G 0.063881 2.1505e-05
8:22993108 C T 0.141619 -6.4637e-06
8:22995123 T C 0.035311 -6.9581e-06
8:22996779 C A 0.333882 3.4782e-05
8:22998542 G A 0.494859 7.8154e-05
8:23000183 C T 1.205318 1.0082e-04
8:23001988 G A 1.197580 1.2190e-04
8:23002090 T C 0.101835 -2.4880e-05
8:23002107 T C 0.047237 3.6880e-05
8:23007178 A G 0.539404 -1.5142e-05
8:23009898 C T 0.616610 3.4135e-05
8:23018528 A C 0.075410 1.5342e-05
8:23019290 G A 0.251149 -3.3745e-06
8:23020210 A G 0.226607 -2.7591e-06
8:23021346 A G 0.237702 -2.4147e-06
8:23024091 G A 1.384861 4.1751e-06
8:23028714 T C 0.048155 1.8866e-05
8:23034081 T G 0.547525 -9.6602e-08
8:23035731 C T 0.740318 -2.8425e-05
8:23038171 G A 0.075095 1.0006e-05
8:23038343 T C 0.082512 -1.8669e-05
8:23049292 T C 1.693084 -3.4605e-05
8:23051485 T C 0.529024 2.2142e-06
8:23055729 G A 0.471174 4.1995e-05
8:23058220 G T 0.410928 1.3643e-05
8:23059324 G C 0.941306 -2.0253e-05
8:23059593 T C 0.627120 3.2147e-05
8:23060256 C T 0.943873 -1.9392e-05
8:23061711 T C 0.159876 3.5025e-05
8:23061792 C T 0.480694 -2.7294e-05
8:23076990 G A 0.509221 -2.8496e-05
8:23082264 G C 0.025642 -7.2151e-06
8:23082971 T G 1.009056 5.3292e-05
8:23083546 C T 1.086706 3.2464e-05
8:23089163 T C 0.025730 -2.4629e-05
8:23096167 C T 0.411947 -2.6151e-05
8:23100978 C T 1.651635 -6.6584e-05
8:23101743 G C 0.778187 -1.7497e-05
8:23105020 G A 0.209989 -8.4169e-06
8:23107568 A G 0.054212 -1.0367e-05
8:23110784 C A 1.701322 -4.6096e-05
8:23116103 A G 0.469564 4.0318e-05
8:23116392 A G 0.231755 -2.6743e-05
8:23117355 T C 0.040602 -2.0489e-05
8:23117397 A G 0.094103 -1.0522e-05
8:23119811 G A 0.211008 -1.9042e-05
8:23121059 T C 0.172830 1.7242e-05
8:23127769 A C 0.063959 1.6979e-05
8:23134901 T G 0.541485 2.4249e-05
8:23136675 G T 0.178809 -1.8529e-05
8:23136793 T C 1.347372 3.3053e-05
8:23141023 G C 0.064884 2.3958e-05
8:23141566 T C 0.028758 -3.8032e-05
8:23147078 G A 0.085680 -2.1814e-05
8:23148978 T G 0.550648 3.1941e-05
8:23149214 T C 0.106723 3.2506e-06
8:23150634 T C 0.076978 -8.8421e-06
8:23150851 T C 0.063297 1.7833e-05
8:23150878 G T 1.134199 1.9851e-05
8:23152310 A G 0.023516 -1.5695e-05
8:23152334 G A 1.465617 9.9169e-06
8:23154486 C T 1.153005 1.6966e-05
8:23154881 T C 0.044617 2.9535e-07
8:23155706 A G 0.065783 -1.8386e-06
8:23157844 G A 0.073557 -9.8293e-06
8:23158775 A G 0.706107 -1.2781e-05
8:23160187 A G 0.947726 -2.5165e-06
8:23161933 T C 0.904443 4.6161e-05
8:23165543 C T 0.133335 -2.8564e-06
8:23167300 A G 0.112906 6.1272e-06
8:23167353 G T 1.527343 -6.3486e-07
8:23174825 A G 1.494807 -6.1813e-06
8:23175668 A G 0.114578 1.0381e-05
8:23177210 T C 0.044971 -2.6441e-06
8:23179226 A G 1.516002 2.0498e-06
8:23180302 G C 0.089695 -5.5119e-05
8:23185296 T C 1.423415 -3.4107e-06
8:23185977 A G 0.052203 -3.4860e-06
8:23188649 A G 0.399321 -1.3316e-05
8:23190538 A G 0.075319 -1.7052e-06
8:23190899 A G 0.031624 1.6761e-05
8:23191455 C G 1.119372 2.4062e-05
8:23191483 A C 0.024977 -5.3797e-06
8:23194119 A G 0.044903 8.9119e-06
8:23194591 C T 0.336819 3.9703e-06
8:23194680 G A 0.032783 -1.5373e-06
8:23197978 T C 0.354645 -8.1271e-06
8:23203073 C T 1.062635 4.0925e-05
8:23207524 A G 0.326365 4.6018e-05
8:23212194 G A 0.238854 5.3646e-05
8:23216225 A G 0.032017 1.5027e-05
8:23220838 T C 0.053520 -2.4326e-05
8:23225559 A G 0.385143 -2.1766e-05
8:23225745 T C 0.134887 7.0872e-06
8:23227699 G A 1.049411 7.8764e-06
8:23230626 C T 0.620183 -9.2995e-06
8:23230815 T C 0.051599 9.8236e-06
8:23237983 G A 1.380223 -1.0489e-05
8:23238657 G A 0.148893 -7.1025e-05
8:23240777 T C 0.032085 -5.3083e-05
8:23240920 C T 0.327309 -1.9253e-05
8:23249203 A G 0.185418 3.1575e-06
8:23249947 A G 0.327997 8.3848e-06
8:23259999 A G 0.090367 1.2590e-04
8:23265889 A G 0.337225 -1.7596e-05
8:23268409 G A 0.042553 1.1511e-05
8:23274627 A G 0.183097 5.0627e-05
8:23292658 G A 0.044224 5.6220e-06
8:23294761 C T 0.120530 3.9939e-05
8:23297133 C G 0.030206 9.0141e-06
8:23307580 T G 0.624507 2.1081e-05
8:23307854 A G 0.483216 1.6842e-05
8:23309475 G A 1.110910 4.0512e-05
8:23310478 C T 0.569928 1.8744e-05
8:23312933 G C 0.061852 -1.5696e-05
8:23319369 G A 0.067137 -8.5316e-06
8:23325786 T C 0.079195 1.1278e-05
8:23335830 T G 0.034325 -2.5410e-05
8:23335848 T C 0.032085 -2.6750e-05
8:23337192 A G 0.044017 1.1080e-05
8:23339389 T C 0.476581 -8.3304e-07
8:23345526 C T 1.010737 -5.9992e-06
8:23348501 A G 0.081811 -1.5445e-05
8:23349637 C A 0.259449 -5.1025e-05
8:23351759 G T 1.364610 2.2766e-06
8:23364378 A G 0.397584 5.7985e-05
8:23365884 T C 0.208181 5.7802e-05
8:23377604 C A 0.240610 -1.7731e-06
8:23378634 T C 0.097871 1.8803e-04
8:23380743 A C 0.616343 -1.7128e-05
8:23391947 T G 0.069175 2.5837e-05
8:23396732 A G 0.146552 3.9736e-05
8:23398542 G C 0.149837 4.5094e-07
8:23400877 T C 0.477951 6.0461e-05
8:23402108 T C 0.036266 5.0190e-06
8:23409752 T C 0.202747 -2.1746e-05
8:23410424 G A 0.033688 -2.6079e-06
8:23411275 C T 0.064709 1.9410e-05
8:23411521 A G 0.100718 3.1512e-05
8:23412446 T C 0.025337 3.5043e-05
8:23412939 G A 0.855116 -3.0558e-05
8:23414822 G T 1.264041 -4.4661e-06
8:23417091 A G 0.323875 4.4631e-05
8:23423669 G A 0.564998 -1.0053e-04
8:23423697 A G 0.140395 2.7433e-05
8:23426810 C T 1.925580 4.6886e-06
8:23432213 C T 0.135588 1.8452e-05
8:23439223 T C 0.194201 4.4961e-05
8:23439308 G A 0.550447 -1.0172e-04
8:23443526 C T 1.249562 -3.0208e-05
8:23452085 A G 0.094210 2.0340e-05
8:23452968 C T 0.564121 2.6928e-05
8:23460408 C T 0.103509 2.2588e-05
8:23460884 G T 0.224799 -1.7263e-05
8:23465916 G A 1.395445 -2.1630e-05
8:23466061 A G 0.026960 -1.9678e-05
8:23469198 G A 0.662778 -6.0195e-05
8:23470583 A G 0.836858 -3.8348e-05
8:23475653 T C 0.030076 -5.2711e-05
8:23481176 A G 0.729568 1.3441e-05
8:23481203 C T 0.357537 5.7615e-06
8:23481910 A C 1.816926 -1.1957e-05
8:23482464 T C 1.083505 2.0466e-05
8:23483011 C T 0.029742 -2.5503e-05
8:23483389 T C 0.220499 -2.5192e-06
8:23486883 C G 0.220882 -7.6566e-06
8:23492936 C T 0.283708 5.8886e-06
8:23502660 C T 1.206490 4.2784e-06
8:23508974 G C 0.066533 2.3007e-05
8:23514823 A G 0.629353 2.0593e-05
8:23515472 G A 0.041699 4.5917e-08
8:23526463 C T 1.161811 1.0130e-05
8:23534018 T G 0.470882 4.2877e-06
8:23544309 A G 0.293718 -1.7486e-05
8:23547119 G T 0.144180 -7.8223e-06
8:23547510 A G 0.414810 -7.1329e-06
8:23549460 C A 0.066624 8.0113e-06
8:23549767 C T 0.338991 3.4601e-05
8:23551671 G A 0.339361 2.9217e-05
8:23552102 G A 0.401093 1.6705e-05
8:23552997 C T 0.681153 9.3770e-06
8:23555402 C A 0.956581 8.7754e-06
8:23558634 T C 0.045295 -1.7119e-06
8:23560648 A G 0.910574 6.3251e-06
8:23563908 G A 0.407199 -1.1547e-05
8:23566909 C T 1.203835 4.1318e-06
8:23569089 G C 0.129074 1.1009e-06
8:23572843 T A 0.160759 5.3162e-05
8:23576356 C A 0.100702 -1.3480e-05
8:23580010 C T 1.285104 -4.9657e-06
8:23583754 C A 0.472329 1.5217e-05
8:23584226 T G 0.469703 1.5885e-05
8:23598040 T C 0.656140 1.3133e-05
8:23602148 G A 0.047620 1.6763e-05
8:23602882 C T 0.246394 8.1131e-06
8:23603702 C T 0.194418 -1.0051e-05
8:23604431 G C 0.886555 1.8498e-05
8:23608377 A G 0.064099 -1.1929e-05
8:23609009 T G 0.478896 5.9504e-06
8:23610274 G A 0.272951 3.1823e-05
8:23612384 G A 0.347498 -4.7226e-05
8:23612956 G A 0.362958 -3.8659e-06
8:23617380 A C 0.515707 -9.0581e-06
8:23619700 A G 0.187395 -1.3446e-05
8:23619932 T G 0.284594 -9.3419e-06
8:23620027 A G 0.054011 1.7901e-06
8:23620498 T C 0.729535 6.3711e-06
8:23622018 C T 0.393722 1.3755e-06
8:23624725 A G 1.381709 -7.9673e-06
8:23626952 A C 0.725416 2.3079e-05
8:23629281 A G 0.094223 3.6558e-05
8:23632742 C A 0.544529 -2.1067e-05
8:23634859 T C 0.201933 -4.2262e-05
8:23640444 G T 1.904907 1.1756e-05
8:23642424 C T 0.127512 9.0564e-06
8:23649209 G A 0.053855 -3.0804e-06
8:23649541 T G 0.034049 -1.3623e-05
8:23655756 C T 0.596443 -6.0970e-05
8:23656108 G A 0.038635 -8.2976e-06
8:23661030 T C 0.052352 1.0125e-05
8:23680851 G A 0.076131 -3.6233e-05
8:23687336 T C 0.379333 6.2097e-05
8:23690111 T C 0.046260 -2.0146e-06
8:23692067 T C 0.212628 2.1250e-05
8:23697117 G A 0.085755 9.2215e-06
8:23703279 G T 0.304254 -3.4737e-05
8:23723633 G C 0.066429 -2.3069e-05
8:23731875 T C 0.139097 -1.7127e-05
8:23734266 G A 0.156533 -3.7983e-05
8:23734849 G A 1.331224 5.3076e-05
8:23751119 A G 0.023974 1.8931e-06
8:23751151 T C 0.829201 9.6668e-05
8:23757657 T C 0.788197 -1.7042e-05
8:23758053 A G 0.156462 -3.2556e-05
8:23763843 T C 0.030508 -9.7472e-06
8:23769661 G A 0.043763 1.4642e-05
8:23775776 A T 0.055208 -2.2162e-05
8:23781419 C T 0.169315 -5.9215e-05
8:23781765 A C 0.047905 2.0782e-05
8:23783340 G A 0.159354 7.3876e-05
8:23788594 A G 0.056266 2.4933e-05
8:23794191 C T 0.113276 -1.5045e-05
8:23794327 G A 0.278706 1.0071e-05
8:23796319 G A 0.043630 1.0336e-05
8:23797763 G A 0.953864 -1.3563e-05
8:23809682 A G 0.257310 -2.0364e-05
8:23809826 A G 0.026002 -3.9629e-07
8:23814580 T C 0.092246 2.4349e-05
8:23818687 C G 0.288330 -2.6649e-05
8:23819930 G A 0.159880 -3.7961e-05
8:23827745 T C 0.064176 2.3390e-06
8:23828663 G A 0.049586 -2.2696e-05
8:23852510 G A 0.125587 3.6295e-05
8:23853907 T C 0.188018 -7.1205e-06
8:23860801 A G 0.032569 2.5650e-05
8:23862793 C A 0.032919 1.8956e-05
8:23866208 T C 0.034292 -4.7775e-05
8:23869943 G A 0.027002 9.9000e-07
8:23875208 A C 0.054507 1.2160e-05
8:23877060 G C 0.045513 -1.5683e-06
8:23878352 G A 1.533176 -3.7609e-05
8:23880997 T C 0.030261 -4.3509e-06
8:23883275 C T 0.135387 1.7376e-05
8:23900921 G A 0.042842 -4.8522e-06
8:23915931 G A 0.033383 7.2738e-06
8:23917054 T C 0.029248 6.1294e-06
8:23917170 A G 1.897435 8.0262e-06
8:23938165 A G 0.128898 -5.9078e-05
8:23943146 C T 0.036649 3.9644e-06
8:23947205 G A 0.212004 1.4933e-05
8:23948989 G A 0.035305 -1.2763e-05
8:23949295 G A 0.070292 5.2919e-06
8:23952462 T G 0.268706 -2.4175e-05
8:23955318 C T 0.069756 1.7197e-05
8:23956248 T C 0.048220 -1.4737e-05
8:23962408 T G 0.211271 -4.5286e-05
8:23969330 T G 0.029686 -2.0442e-05
8:23976163 T C 0.526622 -5.4771e-06
8:23979688 G A 0.200517 -4.1709e-05
8:23980974 A G 0.029878 -1.8866e-05
8:23987232 T C 0.162090 1.4458e-05
8:23991432 T C 0.118963 2.3282e-05
8:24037308 T C 0.161207 1.3766e-05
8:24044301 T C 0.152268 5.9642e-05
8:24051125 T G 0.052436 -1.1595e-05
8:24052743 G A 0.036071 1.3210e-05
8:24055826 A G 1.959817 5.6707e-05
8:24063699 C A 0.026376 -3.9613e-05
8:24076391 C G 0.128979 -3.8839e-06
8:24088374 T C 0.406978 -4.2664e-07
8:24090433 T C 0.039323 -2.0458e-05
8:24090904 A G 0.148983 -2.5749e-05
8:24092500 T C 0.498075 3.1752e-05
8:24098809 A G 0.079838 1.5294e-05
8:24104597 G T 1.022513 -2.3293e-05
8:24108980 G A 0.276548 -2.3906e-06
8:24116304 T C 0.472287 1.7942e-05
8:24125735 C T 0.050550 6.8765e-06
8:24133535 A G 0.374555 -6.3825e-05
8:24133723 G A 0.133303 -8.5884e-05
8:24154893 C T 0.113831 2.1854e-05
8:24154958 G T 0.104363 2.3121e-05
8:24171562 G A 0.312378 -1.7773e-05
8:24173882 C T 0.043468 1.1435e-05
8:24179911 C A 0.034016 -2.9876e-05
8:24182800 C T 0.039583 -4.6373e-05
8:24194469 A G 0.244317 1.8494e-05
8:24199218 A C 0.061966 -5.1893e-05
8:24201548 A G 0.138834 2.2856e-05
8:24204036 T G 0.048928 -5.2114e-05
8:24209347 T C 0.124981 2.5404e-05
8:24212040 C T 0.336832 2.6002e-05
8:24221268 C G 0.031351 2.0633e-05
8:24222667 T G 0.955902 -7.6993e-06
8:24223031 C T 0.897055 1.2008e-05
8:24225795 T C 0.143933 -2.8128e-05
8:24228319 T C 0.046185 -4.3784e-06
8:24232700 A G 0.101955 7.6429e-06
8:24241298 C G 0.092519 2.9532e-05
8:24247216 G A 0.025950 -7.5865e-06
8:24248756 C T 0.050612 7.7852e-06
8:24261526 G A 0.879427 1.5072e-05
8:24261547 T C 0.025700 -1.4529e-06
8:24264989 C T 0.062959 -2.8333e-05
8:24270425 T C 0.058285 2.8101e-05
8:24277733 G T 0.472118 8.1668e-06
8:24278610 C T 1.745894 -1.0527e-05
8:24288037 A G 0.057769 9.1304e-06
8:24289076 A C 0.066481 2.9955e-06
8:24292266 G A 0.701056 2.1977e-05
8:24294220 A G 0.434532 3.0788e-05
8:24296839 C T 0.086709 8.1104e-06
8:24301121 G A 0.371543 -3.8005e-05
8:24326893 G A 0.080996 -1.2650e-05
8:24338249 T C 1.407565 1.5016e-05
8:24349260 C T 0.105895 -7.0550e-06
8:24350715 A G 0.174505 5.1972e-05
8:24356818 C A 0.634861 -5.7467e-06
8:24359068 A G 0.632069 -1.7638e-06
8:24368940 G A 0.520585 -1.3876e-05
8:24369126 A G 0.028995 -1.8168e-05
8:24369552 A C 0.146523 2.8872e-05
8:24370757 A C 0.371001 -3.9647e-05
8:24372322 T C 0.020523 -2.8762e-05
8:24372964 G A 0.089539 3.3383e-06
8:24382840 T C 1.676521 -6.3483e-05
8:24390118 T C 1.221067 -4.1191e-07
8:24393287 T C 0.047973 3.0550e-06
8:24396123 C G 0.175223 4.2249e-06
8:24396584 C T 0.189413 7.8765e-05
8:24400852 A G 0.039008 2.1129e-06
8:24410561 C T 0.467915 1.2749e-05
8:24410614 T C 1.331863 -1.5843e-05
8:24412042 C A 0.583596 -2.0208e-05
8:24425282 A G 1.816160 -3.2049e-05
8:24430141 C T 0.586381 -1.4051e-05
8:24431082 C A 0.388869 7.8132e-05
8:24433812 G A 1.951478 -5.0569e-06
8:24437011 G T 0.514278 -1.6144e-05
8:24444204 T C 0.093924 -2.2415e-05
8:24455871 T G 0.925421 3.3386e-05
8:24456913 C T 1.379333 -1.4519e-05
8:24457456 A G 0.034243 8.1312e-06
8:24457899 T C 0.144576 5.2727e-05
8:24458045 A C 0.094424 4.9908e-05
8:24468982 T C 0.118031 2.1341e-05
8:24469242 T C 0.049444 -1.6533e-05
8:24470988 C T 0.044010 7.2651e-06
8:24475985 C T 0.046824 3.0284e-06
8:24484534 C T 0.070590 -2.3120e-05
8:24491677 A G 0.564336 2.5841e-05
8:24493088 C G 0.033033 -1.1230e-05
8:24495350 G A 0.030105 3.0260e-05
8:24498050 T C 0.051748 2.5623e-05
8:24500824 C T 0.102256 4.5270e-05
8:24520468 T C 0.069944 -8.3713e-06
8:24525897 G A 1.672707 -3.2703e-05
8:24526033 A G 0.070243 -8.1183e-06
8:24526786 C T 0.071749 9.5090e-07
8:24526985 T G 0.187359 -6.0531e-05
8:24527516 T C 0.048233 3.5967e-06
8:24538725 A G 0.057571 6.9134e-06
8:24544348 C T 0.050057 -6.0231e-08
8:24550361 C T 1.670308 -2.2636e-05
8:24556681 A G 0.042627 -4.2905e-06
8:24561473 T C 0.293948 -2.9155e-05
8:24566182 A T 0.032906 2.0125e-05
8:24568563 C T 0.242025 1.5830e-05
8:24571283 C T 0.075774 7.6636e-05
8:24571801 G T 0.051349 -1.8128e-05
8:24580751 T G 0.075874 3.5387e-05
8:24589592 G T 1.298213 2.4074e-05
8:24593989 T C 0.031319 -1.4901e-05
8:24596638 A G 1.053968 7.2634e-06
8:24617319 C T 0.035892 -3.3200e-05
8:24622898 G A 0.084375 -2.4491e-05
8:24627557 G A 0.034201 -3.4948e-05
8:24630014 A G 1.328361 -4.8752e-06
8:24632311 T C 0.034591 -3.2530e-05
8:24644724 T C 1.576527 6.0684e-05
8:24644824 T C 0.328659 5.4727e-05
8:24646650 G A 0.049817 -3.8388e-05
8:24655308 C T 0.056724 -2.5534e-05
8:24656115 T C 0.049833 2.9708e-06
8:24659402 G C 0.772607 2.4672e-05
8:24673775 A G 0.036710 3.4677e-06
8:24673972 T C 0.094275 2.0663e-05
8:24677132 C A 1.090140 -2.2999e-05
8:24677227 C T 0.235582 1.3526e-06
8:24691440 A G 1.538090 -1.1582e-05
8:24691936 T C 1.507608 -1.8675e-05
8:24693608 A G 0.160169 -1.7340e-06
8:24693715 C T 0.130158 -9.9021e-05
8:24704176 C T 0.401314 -1.0161e-05
8:24710253 G A 0.044331 -6.5018e-06
8:24713452 A G 0.057730 -7.5085e-07
8:24714804 T C 0.081188 -2.1614e-06
8:24716594 G A 0.330211 4.0289e-05
8:24726623 A G 0.935466 -2.3749e-05
8:24741478 A G 0.071525 -1.4886e-05
8:24745196 C T 1.071583 -4.3527e-05
8:24749224 G A 1.340903 -1.1983e-05
8:24754122 C T 0.081603 -2.7164e-07
8:24758014 T C 0.226273 7.8701e-05
8:24761612 C T 0.073761 -4.8922e-06
8:24763124 A C 0.024590 -3.6039e-05
8:24769181 T G 0.144845 3.1456e-06
8:24769595 C T 0.203575 1.8170e-05
8:24774683 A C 1.867139 2.8295e-06
8:24774791 A G 0.027275 -6.2989e-06
8:24775457 C G 0.032763 1.7606e-06
8:24779581 T C 0.035152 1.3665e-06
8:24781579 C G 1.378703 2.9566e-05
8:24782481 A G 0.025032 5.3491e-05
8:24787333 T C 0.039830 7.0759e-06
8:24790149 T G 0.080522 -5.3432e-05
8:24790573 A G 1.760091 2.9334e-05
8:24791208 T C 1.750539 3.9273e-05
8:24795851 G A 0.799885 6.8388e-06
8:24800190 A G 0.224050 1.8020e-05
8:24809223 A G 0.077001 1.5060e-05
8:24816130 T C 1.337657 1.4128e-05
8:24817177 T C 0.150457 -2.1401e-05
8:24818513 T C 0.106281 4.3653e-06
8:24819621 A C 0.058860 -2.5419e-05
8:24840791 A G 0.024139 4.3166e-05
8:24842086 A C 0.044617 2.2433e-05
8:24847841 G C 0.213540 -3.0553e-05
8:24855478 T C 0.276444 -1.7621e-05
8:24856097 A G 0.021270 3.4727e-06
8:24858793 A C 0.968210 -4.5216e-07
8:24859836 T C 0.132732 2.9348e-05
8:24862053 G A 0.433649 -5.7875e-06
8:24863018 C G 0.158559 7.4609e-06
8:24865117 C T 1.129645 -1.3684e-05
8:24868802 C T 0.732693 5.8611e-05
8:24868831 G A 0.028777 4.9110e-06
8:24886509 T C 1.933639 4.0300e-05
8:24891507 G A 0.083080 8.6436e-06
8:24896685 A G 0.125545 3.1114e-05
8:24899072 T C 0.537285 -4.9831e-06
8:24899131 C T 0.057185 -6.6150e-05
8:24904303 T C 0.038216 -4.9605e-05
8:24907391 A C 0.146887 3.2698e-05
8:24907430 C T 0.052862 -3.9397e-06
8:24908525 G A 0.052787 -3.5359e-07
8:24913391 A G 0.512087 -1.5434e-05
8:24914066 A T 0.268722 -5.6722e-05
8:24920811 A G 0.687807 4.7852e-05
8:24926632 G A 0.416553 1.7168e-05
8:24926991 G C 0.054630 -2.7828e-06
8:24930722 T C 0.048379 -1.3670e-05
8:24936863 A G 0.585323 -5.5096e-07
8:24943688 C G 0.419604 -4.9228e-05
8:24945396 A G 0.067968 -1.4198e-05
8:24958928 C T 0.255898 2.7826e-05
8:24963822 T C 0.034779 3.9883e-06
8:24965021 C T 0.056214 2.8990e-06
8:24967124 G A 0.210089 -3.5938e-06
8:24992162 A G 0.160467 1.4987e-05
8:24994096 T C 0.034919 1.7242e-05
8:24994826 C T 0.088838 4.8540e-05
8:25006215 A C 0.082016 -5.7097e-06
8:25009616 C T 0.288375 -3.9046e-05
8:25009932 A G 0.068020 3.6604e-05
8:25016384 T G 0.718113 -3.6863e-05
8:25023970 C T 0.514259 -4.8672e-06
8:25026308 G C 0.189413 2.7495e-05
8:25028481 T C 0.041401 3.2821e-05
8:25037492 A G 1.132021 2.9035e-05
8:25045295 T G 0.073713 4.2904e-05
8:25046118 G A 0.090289 -2.0063e-05
8:25053356 A C 0.147533 1.5943e-05
8:25054726 A G 1.522338 -5.8015e-06
8:25056603 T C 0.086255 -6.7978e-06
8:25057541 C T 0.103681 3.1625e-05
8:25057588 C T 0.024006 -9.7446e-06
8:25061006 G T 0.039641 3.9875e-05
8:25071742 T G 0.045386 -2.1089e-05
8:25072161 C T 0.068925 -8.2753e-06
8:25072350 T C 0.054728 4.4925e-05
8:25073138 G A 0.082629 -3.6853e-06
8:25077601 A G 0.349705 4.6016e-06
8:25084428 G A 0.046062 1.7270e-05
8:25085198 T C 0.031747 -3.0669e-06
8:25093770 T C 0.028209 7.6293e-06
8:25095982 A G 0.042072 -1.7728e-06
8:25096429 T C 0.068971 -1.3076e-05
8:25101569 T C 0.023714 -9.5738e-06
8:25105394 T C 0.027512 -5.6345e-07
8:25108452 A G 0.052715 -3.0496e-06
8:25112955 G A 0.271750 -7.9532e-06
8:25114799 C T 0.082392 -1.1592e-05
8:25123490 C G 0.077215 3.0547e-06
8:25123594 A C 0.043984 2.5092e-05
8:25141663 G A 0.076926 3.1375e-05
8:25142552 A G 1.663655 -3.7037e-06
8:25143222 T G 1.680796 -5.9050e-06
8:25150847 G C 0.060999 2.5036e-05
8:25151045 T C 0.946489 1.6110e-05
8:25160084 T C 1.675898 -6.2041e-06
8:25165622 A G 0.029044 1.2543e-05
8:25170477 G C 1.854736 -2.1188e-05
8:25171500 A G 0.040508 3.9766e-05
8:25174495 T C 1.672288 -9.5206e-05
8:25177267 G A 0.081331 1.5979e-05
8:25177417 T C 0.027703 2.4686e-05
8:25183308 A T 1.752318 -2.8169e-05
8:25187290 T G 0.133436 5.3537e-05
8:25193261 T C 0.038434 -5.8487e-06
8:25210590 A C 0.045737 2.8595e-05
8:25213299 A C 1.583359 -5.7764e-05
8:25217898 G A 0.045445 3.4212e-06
8:25218711 G A 0.673379 -2.4304e-05
8:25222165 G A 0.674775 -2.4699e-05
8:25222878 A G 0.042300 -2.2952e-05
8:25224513 T G 0.145114 7.0279e-05
8:25225804 T C 0.821953 -3.6950e-05
8:25229085 G A 0.967107 3.3872e-05
8:25235055 C T 0.284380 1.4981e-04
8:25239349 C T 0.111815 6.4980e-05
8:25240437 G A 0.800700 1.2377e-05
8:25242721 C G 0.151531 5.5809e-05
8:25244245 G A 0.020981 -5.7159e-06
8:25247181 A G 0.495878 -9.8425e-06
8:25263859 G A 0.086553 -7.9247e-06
8:25265651 A C 0.043173 -2.9142e-06
8:25270116 G A 0.189400 8.8068e-06
8:25280425 C T 0.066997 5.6228e-06
8:25280800 G C 0.497867 -2.0729e-05
8:25281329 G A 0.128171 1.2022e-05
8:25294779 C T 1.283568 -2.5303e-05
8:25298739 G C 0.162084 -6.1132e-05
8:25309028 T C 0.060340 -4.1331e-05
8:25309112 C T 0.105807 1.3578e-05
8:25310042 C A 0.452575 4.5810e-06
8:25310275 A G 0.418105 7.6224e-06
8:25320594 C T 0.489302 -5.9039e-05
8:25321076 G A 0.798687 -2.1825e-06
8:25321391 T C 0.032364 5.3778e-06
8:25323241 T C 0.408783 1.7132e-05
8:25326897 C T 0.034315 1.8325e-05
8:25347400 T C 0.105876 1.2480e-05
8:25353632 A G 0.029066 -5.7748e-06
8:25354805 T C 0.114792 -2.9685e-06
8:25362314 C T 1.333476 -4.9429e-05
8:25364331 A G 0.703390 -5.2625e-06
8:25364834 T A 0.398711 2.2380e-05
8:25368458 G A 0.024019 -3.1349e-06
8:25393036 G A 0.042657 -1.7764e-05
8:25394126 A G 0.085781 2.1213e-05
8:25395597 C T 1.286804 -1.5939e-05
8:25398570 C A 0.639895 4.0189e-05
8:25403844 T C 0.090318 -4.2670e-05
8:25405899 A G 0.048295 1.4391e-05
8:25419601 T G 0.149016 2.6075e-05
8:25430123 G A 0.052871 7.8330e-06
8:25430504 G A 0.058990 1.1984e-05
8:25434354 C T 0.042231 1.1889e-05
8:25435079 A C 0.049278 6.8733e-06
8:25442955 C T 0.030751 -9.2909e-07
8:25444716 G A 1.550846 1.0800e-04
8:25445285 A C 0.086391 -4.1159e-06
8:25447141 A G 0.135591 2.0484e-05
8:25448017 C A 0.047321 -5.1008e-06
8:25454556 T G 1.544237 9.6695e-05
8:25455377 G T 0.028196 -2.5851e-07
8:25455949 G C 0.163953 1.7442e-05
8:25457470 G C 0.143543 1.3487e-05
8:25457991 C T 1.350611 4.1109e-05
8:25458833 A C 0.067049 1.4656e-06
8:25460254 C T 0.577127 3.1002e-05
8:25460395 C G 0.301706 -1.9180e-06
8:25460879 T C 0.469817 7.7517e-06
8:25463460 A G 0.115438 -1.7080e-05
8:25463906 T C 0.044517 1.8386e-06
8:25464092 C A 0.460300 8.9601e-06
8:25464690 T G 1.017368 4.0407e-05
8:25465146 T A 1.087624 2.7435e-05
8:25465568 A G 0.585888 1.1849e-05
8:25474711 T C 0.322564 -8.1908e-06
8:25479344 A G 0.308772 -6.0896e-06
8:25480429 T C 0.232106 -6.7046e-06
8:25485084 A G 0.158844 -6.9370e-06
8:25488459 C T 0.118005 -3.4519e-05
8:25488542 T G 0.411921 -9.1158e-05
8:25488629 C T 1.845310 1.1235e-05
8:25490274 A G 0.424096 -1.0188e-05
8:25494282 G C 0.035961 1.0249e-06
8:25494803 A G 0.112880 -1.2203e-06
8:25496476 G A 1.187167 1.5884e-04
8:25497980 G T 0.172863 -1.2564e-05
8:25498197 T C 0.365571 6.2621e-05
8:25510851 G A 1.550249 -3.7534e-05
8:25519212 C T 0.351779 -1.6342e-05
8:25523474 T C 0.027109 -1.9610e-05
8:25524178 G A 1.598598 -1.7342e-05
8:25526272 A G 0.447158 -3.3900e-06
8:25528904 C T 0.386536 4.0897e-05
8:25534668 C T 0.747997 -5.0388e-05
8:25535307 G A 0.205049 1.3731e-06
8:25536261 T C 0.189829 -9.0995e-05
8:25537587 C T 0.074777 -3.2330e-06
8:25539313 G A 0.192542 5.4832e-06
8:25539830 T C 0.152849 1.1396e-05
8:25546915 T C 0.348131 -4.3993e-05
8:25549616 A G 0.049405 -2.4527e-05
8:25549681 G A 1.780595 -3.1764e-05
8:25551422 A G 0.035620 2.0373e-05
8:25551709 A G 0.104636 8.5770e-05
8:25553383 C T 0.533039 -1.0404e-05
8:25555959 T G 0.067490 -2.4043e-05
8:25558615 G A 0.603389 6.8579e-05
8:25561007 G A 0.335839 -3.1787e-05
8:25561613 A G 1.969191 6.8663e-06
8:25564721 A G 1.510046 2.1697e-05
8:25565504 A G 0.198385 -2.3016e-04
8:25565968 G C 1.154738 3.2466e-05
8:25570854 A G 0.031812 -9.4940e-06
8:25586332 T G 0.053903 1.2035e-05
8:25586780 C T 1.722923 -2.3687e-05
8:25600615 G A 0.611465 4.5533e-06
8:25602217 T C 1.329208 -1.1478e-05
8:25604850 G A 0.051437 1.6400e-05
8:25607381 C T 0.069441 8.4083e-06
8:25612925 C T 0.764152 -1.9042e-05
8:25639271 C G 0.526064 1.2756e-05
8:25641511 T C 0.046928 -5.0702e-05
8:25645138 T C 1.724835 -1.1604e-06
8:25646098 T C 0.999068 -8.3403e-05
8:25651493 A G 1.233654 -3.7084e-05
8:25652796 A G 0.613010 3.7365e-05
8:25655206 A G 0.085599 1.9901e-05
8:25666775 T G 0.022659 -8.6437e-06
8:25679200 G C 0.222709 2.9976e-05
8:25689123 T C 0.363094 -2.3811e-05
8:25695266 T G 0.049720 -5.4320e-05
8:25699664 T C 0.580068 -8.1603e-05
8:25712809 C T 0.066656 -2.4551e-05
8:25719127 T C 0.224689 1.7633e-05
8:25727902 C A 0.885805 -3.3606e-05
8:25743428 G A 0.685716 -6.4192e-05
8:25743600 C T 0.069276 1.8322e-05
8:25749405 A C 0.662431 -2.9730e-05
8:25749981 G A 0.039375 -5.2852e-06
8:25754617 A G 0.034266 3.3189e-05
8:25756681 T C 1.037785 9.5533e-06
8:25762724 A G 0.023188 1.4843e-05
8:25765048 G A 0.062807 -1.4279e-05
8:25765806 G A 0.094911 -2.5758e-07
8:25767432 C T 0.187722 2.0405e-05
8:25767802 C T 1.117879 -7.3362e-06
8:25770145 G T 1.291956 2.0080e-07
8:25775628 T C 0.111098 -2.2610e-05
8:25782813 A C 0.106547 -3.4428e-05
8:25783712 A G 0.123945 -2.2404e-05
8:25788630 C T 0.090406 2.1352e-05
8:25789840 G T 1.335252 -1.0904e-05
8:25792575 A G 0.048678 8.5801e-06
8:25792919 A G 0.022873 -2.8834e-05
8:25799079 T G 1.752129 -3.1672e-05
8:25799153 A C 0.099147 -1.6965e-05
8:25801335 A G 1.754953 -3.3137e-05
8:25806471 T C 0.126931 1.4918e-05
8:25806831 G T 0.259163 -1.4687e-05
8:25808664 C T 0.236738 -2.7635e-05
8:25814533 T C 0.574284 -1.6356e-05
8:25816376 C T 0.981359 2.1921e-06
8:25823076 G A 0.197573 6.9761e-06
8:25825649 A C 0.824810 9.9016e-06
8:25833952 G A 0.308730 -4.3766e-06
8:25835926 C G 1.418864 -3.9981e-05
8:25836281 C T 0.641388 1.3948e-05
8:25844226 G A 0.764580 -9.3457e-06
8:25844797 A G 0.040914 -1.1517e-06
8:25847107 G A 0.478107 -1.8833e-06
8:25847613 C T 0.767667 -4.1840e-05
8:25855746 G T 0.026447 2.2018e-05
8:25857816 G C 1.255249 -4.6734e-05
8:25862499 A G 0.603519 -6.1442e-07
8:25868690 A G 0.030034 1.9967e-05
8:25869630 C T 1.941546 3.4473e-05
8:25869935 A C 0.402856 -4.7795e-05
8:25870252 G A 0.774844 2.5300e-05
8:25875310 T C 0.639392 -2.1756e-05
8:25877050 T C 0.039291 7.1150e-06
8:25894943 T C 0.582139 6.3336e-06
8:25899093 T G 0.066384 -1.9210e-05
8:25900675 T C 0.500701 -6.9919e-06
8:25906637 A G 0.094087 2.1523e-06
8:25906987 A G 0.049570 -7.4161e-05
8:25908220 A G 0.182847 -2.1151e-05
8:25908380 T C 0.029946 2.6640e-05
8:25915663 G A 0.171432 -2.1089e-05
8:25915979 C T 0.106194 -2.9027e-05
8:25917074 G A 1.939634 1.6903e-05
8:25921494 A G 0.275428 -6.5044e-06
8:25922531 C T 0.073833 -2.4184e-06
8:25922641 G C 0.960002 -1.4042e-05
8:25922975 T C 0.049148 -5.1612e-06
8:25924981 G T 1.513551 1.0354e-05
8:25926560 G T 0.312437 2.0935e-05
8:25931276 C A 0.076946 -1.3584e-05
8:25931694 T C 0.045782 2.6091e-05
8:25935389 C T 0.323700 2.8812e-05
8:25939458 G T 0.272325 -1.8958e-05
8:25939801 A C 0.038687 -1.8191e-05
8:25939886 T C 0.453484 -3.6382e-07
8:25940605 T C 0.194714 -2.0137e-05
8:25941380 C T 1.578088 -2.5013e-05
8:25942294 G T 0.403125 2.1968e-05
8:25946004 G A 0.396952 -1.2203e-06
8:25953206 C T 0.888957 1.3490e-05
8:25955626 T G 0.171853 -1.3566e-05
8:25959743 A G 0.158348 -3.5979e-05
8:25973651 C T 1.965692 -2.4813e-05
8:25975886 T C 0.058597 -2.2031e-05
8:25976373 C G 0.361322 -3.8072e-05
8:25976530 C G 0.034552 -1.6483e-06
8:25995533 G T 0.354616 1.7034e-06
8:25997414 A G 0.057230 7.6290e-06
8:25998982 A G 0.193886 -2.3605e-06
8:26000975 T G 0.177865 -2.2066e-05
8:26001404 A C 0.183672 7.7203e-06
8:26004351 G A 0.054624 3.4777e-06
8:26019688 A G 0.042767 7.1389e-06
8:26024036 T C 0.529949 -1.1860e-06
8:26025787 A G 0.207798 -8.0966e-06
8:26031355 G T 1.216120 2.5788e-05
8:26037078 C T 0.198443 5.9073e-06
8:26041027 C T 0.170961 8.3079e-06
8:26041449 A G 0.045461 1.7164e-05
8:26045062 T C 0.063186 6.0640e-05
8:26049905 G A 0.061989 4.6133e-05
8:26050530 C T 0.272740 -3.4157e-05
8:26051494 C T 0.056484 -8.5489e-07
8:26056937 C T 0.078685 -2.2566e-05
8:26059673 T C 0.671847 1.4540e-05
8:26060748 A G 0.442377 8.4655e-06
8:26063945 G A 0.062563 5.2875e-05
8:26064120 C T 0.081908 -1.5101e-05
8:26071168 G A 1.755498 -3.9370e-05
8:26073256 G A 0.063875 9.2053e-05
8:26075653 C T 0.261640 3.7169e-05
8:26076585 A G 0.670776 -1.9593e-05
8:26077766 A G 0.686434 2.7156e-05
8:26081066 C G 0.226786 -1.9767e-05
8:26081550 A G 0.518855 7.1808e-06
8:26084393 T C 0.216996 -5.4129e-05
8:26084763 G C 1.876857 4.4510e-05
8:26088094 T C 0.070168 -1.6802e-05
8:26088192 G A 0.143878 -7.2181e-05
8:26090808 G A 0.939001 3.3255e-06
8:26092507 A G 0.330720 -2.2809e-05
8:26098539 T C 1.133364 3.8930e-07
8:26109979 A G 0.032234 2.2614e-05
8:26115803 G A 0.072622 1.5355e-05
8:26116743 T C 0.116885 -2.0677e-05
8:26118439 C T 1.046477 -1.8792e-05
8:26119351 T C 1.854084 -1.2640e-05
8:26126461 T G 0.805896 1.4132e-05
8:26128713 C T 0.184882 1.6301e-05
8:26129021 G T 0.029780 1.6931e-05
8:26137132 A C 0.094450 -1.6026e-05
8:26137275 T G 0.390200 -1.4840e-05
8:26137597 C A 0.229133 1.6481e-05
8:26142995 A G 0.744751 -2.6680e-05
8:26162883 G A 0.147257 1.1410e-05
8:26168107 C T 0.637133 3.1710e-05
8:26168491 A G 0.233313 -1.4865e-05
8:26169303 G A 0.033335 2.4900e-05
8:26180049 G A 0.036019 1.9371e-06
8:26180571 T A 1.966957 -2.8887e-05
8:26193394 T C 0.106139 -1.0437e-05
8:26204089 A G 1.437378 -2.7454e-05
8:26211342 C T 0.059486 2.2873e-05
8:26220923 G T 0.098936 -1.4320e-05
8:26221480 G C 0.039872 1.1764e-05
8:26221945 G T 0.292550 -2.0243e-06
8:26223857 T C 0.096284 -1.4756e-05
8:26225914 G A 0.044925 7.5871e-06
8:26268227 G A 0.077406 5.9388e-07
8:26273311 G A 0.084421 -6.8088e-06
8:26276807 T C 0.036350 1.0385e-05
8:26276943 T C 0.052865 -1.9954e-05
8:26280815 A G 1.241684 1.9589e-05
8:26282887 C T 0.109485 7.0124e-06
8:26284926 G A 0.253528 -3.1375e-06
8:26288369 A C 1.505846 4.6042e-05
8:26288627 A G 0.028625 1.5145e-05
8:26289485 G A 0.062865 -1.7292e-05
8:26291436 G A 1.909964 3.1014e-05
8:26292144 C T 0.169104 -2.2477e-05
8:26295234 T G 1.439030 -1.8244e-05
8:26298209 C T 0.655693 -1.0665e-05
8:26300064 C T 0.108394 -3.6739e-05
8:26305414 G C 0.127408 -2.5653e-05
8:26305781 C T 1.964367 3.3363e-05
8:26306591 A C 0.020338 6.2305e-06
8:26307445 T C 0.174330 4.3719e-05
8:26309288 A G 0.454289 -3.0273e-05
8:26309671 A G 0.034776 5.0391e-05
8:26310714 C T 0.623387 2.5999e-05
8:26313736 C A 0.457911 2.1815e-05
8:26314211 G T 1.382871 3.1799e-05
8:26317214 T C 0.925596 1.0798e-05
8:26317726 A C 0.404875 -5.2701e-06
8:26317938 A G 0.520497 1.5440e-05
8:26320538 G A 0.295510 -1.6082e-05
8:26322344 G A 0.086722 1.9038e-05
8:26326840 A C 0.209989 -6.6942e-05
8:26333627 G A 0.226666 2.1973e-05
8:26337515 C T 1.559155 2.8041e-05
8:26355200 G A 0.080448 1.1423e-04
8:26358377 C T 0.222397 -9.8960e-07
8:26360366 G A 0.844794 -3.4621e-05
8:26361087 C T 0.179835 1.4319e-06
8:26365716 T C 0.208083 2.3280e-06
8:26375271 T G 0.133741 9.6459e-05
8:26375461 A G 0.033594 -2.3330e-06
8:26376787 C T 1.369959 -3.9747e-05
8:26399171 C T 1.814293 1.0559e-05
8:26407614 A G 0.893560 -7.8515e-06
8:26420707 T C 0.028515 -4.0386e-06
8:26421484 A C 0.263159 -4.6240e-05
8:26442925 T C 0.898438 2.4335e-05
8:26444021 T C 0.488085 -1.3285e-05
8:26446047 T C 0.073067 -2.8612e-05
8:26448707 T C 0.024194 2.2822e-06
8:26471104 G A 0.257099 1.2045e-05
8:26480617 C T 0.197729 4.8952e-05
8:26481509 A G 0.054043 -6.3668e-06
8:26485062 T C 0.152544 1.7610e-05
8:26486925 C T 0.349189 -2.7036e-05
8:26492397 T C 0.067091 3.8131e-05
8:26492529 T C 0.193951 5.2307e-05
8:26492972 T G 0.222125 2.2985e-05
8:26494011 A C 1.515356 -9.7632e-06
8:26496488 G C 0.119177 2.4823e-06
8:26497089 G C 0.049158 6.3263e-05
8:26508472 T C 0.044461 -2.7723e-05
8:26510792 C T 1.398490 -1.5515e-05
8:26514293 A G 0.160675 -2.0113e-05
8:26520634 T C 0.078299 4.3465e-05
8:26523051 G A 0.179968 2.8144e-07
8:26530072 T C 1.623101 8.9972e-06
8:26531038 A T 0.047116 -6.2795e-05
8:26539540 G A 1.624273 6.6435e-06
8:26543587 C T 0.276226 -4.0715e-05
8:26545900 C T 0.066763 4.3307e-05
8:26554137 T C 0.042712 -5.9883e-05
8:26555331 T C 0.365993 -1.8459e-05
8:26563326 T C 0.283104 -2.4391e-05
8:26563796 G A 0.032822 -9.5474e-06
8:26572245 T C 0.117460 -7.1783e-05
8:26578017 G A 1.666105 -1.0243e-05
8:26581229 G T 0.200803 3.0418e-05
8:26583050 A C 0.396614 -2.0981e-05
8:26583589 A G 1.843084 8.4332e-06
8:26585149 A G 0.896539 2.2550e-05
8:26586772 A G 0.120053 -5.6491e-06
8:26586931 T C 0.747611 4.1400e-06
8:26591302 G A 1.420114 -3.0215e-06
8:26592353 A G 0.226770 1.6335e-05
8:26593874 G C 0.190958 1.4166e-08
8:26593933 G A 0.157546 3.0224e-05
8:26599515 A G 0.065150 2.8122e-05
8:26601068 C A 1.793322 1.4963e-05
8:26605493 A G 0.137707 8.3022e-07
8:26609115 G A 0.121686 -1.3736e-05
8:26612569 C T 0.040969 -5.5772e-05
8:26614749 A G 0.126165 7.7795e-06
8:26616318 A G 0.029865 3.4497e-05
8:26623401 C G 0.428085 3.5163e-05
8:26624963 T C 0.078640 -3.5972e-06
8:26628028 G A 0.891138 2.3489e-04
8:26633525 C T 0.021646 3.9767e-05
8:26636918 C T 0.061268 -7.0168e-06
8:26638725 T C 0.320467 4.0819e-05
8:26645769 A G 0.509426 4.5731e-05
8:26649389 A G 0.037879 1.2588e-06
8:26654235 T A 0.098569 1.2886e-05
8:26662818 T G 0.058438 2.3311e-05
8:26665587 T C 1.785957 -1.2578e-05
8:26667045 T C 0.669533 7.1633e-05
8:26671162 G A 0.124471 -6.1209e-05
8:26673803 A G 0.355545 1.2157e-05
8:26675738 G A 0.048658 -6.3332e-06
8:26677516 A C 0.478915 -2.6852e-05
8:26678206 T C 0.556942 2.2507e-05
8:26680842 C T 0.061025 -1.0521e-05
8:26681200 T C 0.129635 -9.1481e-05
8:26682525 T C 0.118064 -6.0808e-07
8:26684563 A G 0.160016 -1.3240e-06
8:26687775 G A 0.028547 -9.7503e-06
8:26689375 A G 0.072593 -9.0075e-06
8:26690556 T C 0.550648 3.5282e-05
8:26692155 T G 0.160931 -2.8076e-06
8:26695870 A G 0.022841 -1.9011e-06
8:26696238 T C 0.033948 2.7221e-05
8:26697365 C T 0.470710 8.0281e-05
8:26698471 C T 1.769404 1.2782e-05
8:26699358 C T 0.042754 -8.6050e-06
8:26700170 C T 0.091454 -5.4042e-06
8:26701444 A G 1.318429 1.6209e-05
8:26702895 G A 0.111127 1.0809e-05
8:26711214 G A 0.414531 -2.9379e-05
8:26714046 C T 0.052579 -1.5332e-07
8:26716205 T C 1.517063 1.4373e-05
8:26718133 A G 0.022192 -4.0728e-06
8:26721888 C A 0.053628 -2.1054e-05
8:26722027 C A 0.020679 -6.8677e-06
8:26723049 C T 0.988601 -3.0195e-06
8:26741279 G A 0.034782 -1.7066e-05
8:26742649 A G 0.072311 -3.1244e-06
8:26742950 C T 0.317036 1.2232e-05
8:26743990 T C 0.044357 -9.8357e-06
8:26744131 T G 0.153524 -5.6800e-05
8:26745249 G A 0.103055 -3.6017e-05
8:26749304 C T 0.174005 -2.5901e-05
8:26766358 G A 0.212679 2.8239e-05
8:26769868 T C 0.473267 1.2617e-05
8:26770937 T G 0.023091 -1.0147e-05
8:26807579 G A 0.370920 -6.0925e-06
8:26810767 G C 0.143417 5.1317e-06
8:26812374 C T 0.051602 -2.6374e-05
8:26812434 A G 0.815553 5.2510e-06
8:26813125 C T 0.116097 -2.4552e-05
8:26814912 T C 0.066234 -4.0990e-06
8:26816023 G A 0.063534 1.5311e-05
8:26821033 A C 0.040790 -3.3013e-05
8:26825851 C T 0.709047 1.9171e-05
8:26832535 G A 0.064813 -1.0680e-05
8:26835097 A G 0.022175 5.9757e-06
8:26844259 C T 0.022107 -1.9071e-05
8:26851033 C T 0.065829 -1.8631e-05
8:26857325 T C 0.085988 -5.9057e-06
8:26861300 G A 0.046159 -5.7411e-05
8:26864901 A G 0.024454 3.1307e-05
8:26866087 C A 1.526457 1.2768e-05
8:26874095 A C 0.052862 1.0646e-05
8:26874803 T C 0.021702 -2.7009e-05
8:26874980 C T 0.024623 -3.1373e-05
8:26878332 T C 0.021585 -3.2298e-05
8:26878612 A C 0.395718 -2.2116e-06
8:26888221 T C 1.650476 -3.8444e-06
8:26895652 C T 0.582204 8.8158e-06
8:26897045 A G 0.314985 -2.1008e-05
8:26899376 T C 0.034639 2.8767e-05
8:26904048 A G 0.170412 -1.1859e-05
8:26904221 G A 0.090137 2.4744e-05
8:26908652 T C 0.020501 -9.9365e-06
8:26924506 A G 0.987484 -3.4005e-05
8:26938804 G A 0.992320 -3.2282e-05
8:26950790 C T 0.161989 1.3766e-05
8:26958299 C T 0.097164 1.6721e-05
8:26958655 A C 0.049658 1.9843e-05
8:26962579 C T 0.045594 -3.0098e-05
8:26965992 C T 0.021442 -5.5694e-06
8:26968532 A G 0.479025 6.7386e-05
8:26969792 T C 0.025340 -2.1576e-05
8:26978492 A G 0.062476 -2.6429e-05
8:26989084 T C 0.068403 -2.5024e-05
8:26993475 T G 1.215302 3.8128e-05
8:26994607 A G 0.038083 -8.6395e-06
8:26996374 C T 0.852562 6.0258e-05
8:27001659 A G 0.137461 -3.9603e-05
8:27001953 C G 0.053293 -9.2258e-06
8:27002403 C T 0.310051 -1.2012e-05
8:27007250 A G 0.062229 8.8702e-06
8:27011451 T C 0.058464 -1.4015e-05
8:27012491 A G 0.213426 -1.9148e-05
8:27014668 A C 0.032137 -9.5295e-06
8:27028656 T C 0.199316 2.4352e-05
8:27032600 G A 0.276181 3.3365e-06
8:27036631 A G 0.956042 2.7951e-05
8:27041867 G T 0.066481 -2.0158e-05
8:27057879 T G 0.126454 8.8703e-06
8:27058646 T C 0.058769 3.4315e-05
8:27063208 A G 0.197362 2.3215e-05
8:27064088 G A 0.022854 8.2249e-06
8:27064132 C T 0.042709 1.1343e-05
8:27068152 T C 0.132553 -2.4447e-06
8:27070001 G C 0.021260 9.4462e-06
8:27072519 A G 0.032621 -2.0508e-05
8:27073268 C A 0.547227 -1.3770e-05
8:27076598 A T 0.485404 -2.2565e-05
8:27079755 G A 0.028644 -2.4199e-05
8:27083120 A G 0.027434 1.3550e-05
8:27085676 T C 0.062171 2.4787e-05
8:27095531 A C 1.963166 3.8583e-05
8:27097329 A C 0.020348 3.5765e-05
8:27100014 A G 0.218671 6.0118e-05
8:27101206 C A 1.467334 5.6027e-05
8:27102763 T C 0.028690 -4.2524e-05
8:27106224 A G 1.967000 4.7471e-05
8:27106344 G A 0.181695 -6.9216e-07
8:27120575 T C 1.801612 3.8091e-05
8:27130817 C T 0.464831 2.1137e-05
8:27153998 C G 0.027067 3.7676e-05
8:27155952 A C 0.101637 -4.0451e-05
8:27156502 C T 0.150928 -2.1144e-05
8:27164449 A G 0.961482 -4.4092e-05
8:27171486 C T 1.906897 -9.0757e-06
8:27174053 C T 0.952189 -3.4809e-05
8:27182686 T G 0.033971 4.9265e-06
8:27190945 A G 0.288307 -4.7547e-05
8:27192236 A G 1.682026 -6.0795e-05
8:27198957 A G 0.050758 -9.8416e-05
8:27199252 G A 1.738169 -5.2723e-05
8:27204598 G A 0.949771 2.4849e-05
8:27207766 A G 0.064459 -2.0839e-06
8:27212272 A G 0.046062 2.7600e-05
8:27236505 A C 0.035665 3.5174e-05
8:27249077 C T 0.032218 8.8931e-06
8:27258086 A G 0.866184 2.2048e-05
8:27261138 G C 0.191952 -3.2538e-05
8:27264952 A G 0.496621 1.5623e-05
8:27268168 C T 0.189014 -3.6409e-06
8:27273630 C A 1.687541 -6.4803e-05
8:27273667 T G 0.831233 -7.4431e-05
8:27281236 T C 0.085674 -2.7944e-05
8:27285178 A G 0.038999 1.2106e-05
8:27291504 T G 0.029358 5.4529e-06
8:27293308 T G 0.024107 -6.6935e-06
8:27293865 T C 0.812145 -7.3289e-05
8:27302433 A G 0.925956 -9.2096e-05
8:27308585 C A 0.897562 1.5574e-05
8:27308961 T C 0.499594 -7.5789e-06
8:27312135 A G 0.835261 -7.0034e-05
8:27313888 T G 1.719226 -7.9016e-05
8:27319805 G A 0.144738 3.9882e-06
8:27321189 A G 0.034685 -5.0062e-05
8:27323328 T C 0.041621 4.8991e-06
8:27323822 A C 0.034808 2.4032e-05
8:27324429 C T 0.037648 1.6496e-05
8:27324822 C T 0.957548 5.8741e-06
8:27325191 T G 0.272471 8.6228e-05
8:27328127 C G 0.061268 -1.3060e-05
8:27328511 A G 0.269994 1.2327e-04
8:27330813 T C 1.625084 9.3663e-05
8:27334098 T C 0.207321 -2.0551e-05
8:27334969 G A 0.507082 5.7766e-06
8:27339354 C T 0.104259 -1.7267e-05
8:27344360 G T 0.047129 3.0443e-06
8:27345426 C T 0.247037 -4.0209e-05
8:27350400 T C 0.042478 1.0934e-05
8:27358495 T C 0.035019 3.0984e-08
8:27373480 T C 0.021552 7.9321e-06
8:27373865 A G 0.215412 -2.9916e-05
8:27380163 G A 0.041355 -7.7103e-06
8:27380763 A G 0.035746 7.2891e-06
8:27381996 G C 0.633115 1.9796e-04
8:27389631 A G 0.053832 3.9752e-06
8:27394257 T C 0.129512 2.1926e-06
8:27396208 A G 0.096567 -1.2462e-05
8:27399704 G A 0.540845 -1.1619e-04
8:27400068 A G 0.084012 -1.2207e-05
8:27405207 T C 0.113614 -1.0170e-05
8:27415476 T C 1.263191 1.8082e-05
8:27416526 A C 0.029157 1.4543e-05
8:27418429 T C 0.361458 -2.2635e-05
8:27421689 G A 0.032968 -2.9326e-06
8:27422250 A C 0.150892 1.0271e-04
8:27422491 G A 0.093597 -9.2933e-06
8:27426057 G A 0.074988 1.9041e-05
8:27435177 T C 0.029612 5.2764e-06
8:27440974 A G 0.139804 -3.1259e-05
8:27444277 G A 0.143693 -1.8204e-05
8:27449192 C T 0.532721 9.5134e-06
8:27452847 A G 0.349608 -8.9947e-06
8:27454575 T C 0.083638 8.3709e-05
8:27454877 G A 0.088101 -4.0856e-05
8:27456253 C T 1.160526 -9.9373e-06
8:27461095 G C 0.064474 -2.5327e-05
8:27462481 G A 1.191452 4.2798e-08
8:27464519 C T 1.189397 8.4722e-07
8:27466315 C T 1.197668 -7.9718e-06
8:27467183 G A 0.542556 1.5320e-05
8:27468862 G C 0.552329 -1.5692e-05
8:27474202 G A 0.757972 -6.8025e-07
8:27476815 A G 1.105152 -7.1108e-05
8:27479111 A C 0.125153 -2.5690e-05
8:27487790 T G 0.716412 4.8198e-05
8:27489248 G A 0.060992 -2.3205e-05
8:27498157 A G 0.095706 -1.5983e-05
8:27508226 C T 0.477292 -6.5513e-06
8:27513683 G T 0.834099 2.1541e-05
8:27525305 T C 0.044416 -2.5231e-06
8:27528446 C T 0.133296 3.5828e-05
8:27530376 C G 1.490175 -1.7456e-05
8:27538524 T C 0.080464 5.4154e-05
8:27546851 A T 1.486510 -2.0597e-05
8:27550360 T G 0.937083 1.5371e-05
8:27551917 T C 0.880735 -9.5616e-06
8:27555559 G T 0.067906 -1.6504e-07
8:27559742 T C 0.044964 1.1962e-06
8:27568987 T C 0.603259 -3.9860e-06
8:27571360 C T 0.405160 1.6435e-05
8:27576545 G C 0.167553 7.2824e-06
8:27577392 C T 1.587845 5.0553e-06
8:27580496 T C 0.075251 1.7373e-05
8:27592002 C T 0.127243 1.0323e-05
8:27594605 T G 0.032442 -3.5661e-05
8:27594779 C T 0.208599 1.9371e-05
8:27604320 C T 0.068013 2.2288e-05
8:27613012 C T 0.880245 9.4577e-06
8:27634064 T C 0.179877 -5.2938e-05
8:27640600 G A 0.676050 4.4948e-05
8:27641026 T C 0.043484 1.9357e-05
8:27679981 C T 0.181062 -5.7417e-05
8:27711743 G A 0.026749 -7.3900e-06
8:27712576 T C 0.153674 -3.6369e-05
8:27715284 G A 1.324440 9.2241e-06
8:27716464 G T 0.046451 -2.3523e-05
8:27724976 C A 0.068133 -7.6401e-06
8:27726862 G C 0.022552 2.1038e-06
8:27727540 C T 0.119985 -3.5962e-05
8:27728850 C T 0.059801 2.1904e-05
8:27740518 C A 1.877279 1.5612e-05
8:27740661 A G 1.003632 -2.5789e-05
8:27740725 C T 1.612974 3.1136e-06
8:27741722 A G 0.071551 3.4671e-05
8:27744050 G A 0.586703 3.7933e-05
8:27746065 G A 0.258760 1.4450e-05
8:27751555 G A 0.043342 1.3824e-05
8:27753396 T C 0.161788 3.3456e-05
8:27755161 C T 1.844934 -6.1899e-06
8:27756254 T C 1.449008 -2.3394e-05
8:27758730 T G 0.442442 3.1003e-05
8:27759126 C T 1.285311 2.0367e-05
8:27759673 G T 0.076569 3.5238e-07
8:27767231 G C 0.195223 4.1715e-05
8:27772154 G T 1.278979 2.4681e-05
8:27773105 A G 1.171146 1.8891e-05
8:27774938 G C 0.179601 1.9182e-05
8:27775117 T C 1.563459 9.3942e-06
8:27779093 A G 0.069999 -1.3053e-06
8:27779296 A G 0.022435 -1.1122e-05
8:27780088 A G 0.031368 -5.4139e-05
8:27780351 A G 1.254872 5.2270e-05
8:27781495 T C 0.059785 5.3107e-06
8:27784238 A G 0.045367 -1.7439e-05
8:27787641 A G 0.068179 -2.1136e-06
8:27793623 A G 0.749393 -4.5997e-05
8:27795811 A C 0.161577 4.4003e-06
8:27796556 A G 0.136863 -8.7198e-06
8:27801614 A C 0.068130 -9.4631e-06
8:27804381 C T 0.072057 -9.3820e-05
8:27811098 G A 0.544598 -4.1599e-05
8:27814483 T C 0.366412 2.6498e-05
8:27823868 A G 0.430280 -4.3078e-06
8:27824287 A C 1.072369 2.1921e-05
8:27826560 T G 0.081529 2.0818e-05
8:27829260 C T 0.025863 -1.1182e-05
8:27841938 C T 0.314316 1.8325e-05
8:27842907 A G 0.589731 1.6518e-05
8:27843803 A C 1.084710 6.8358e-05
8:27850161 G A 0.712163 8.5036e-06
8:27853359 C T 0.560041 -2.9088e-05
8:27859315 A G 0.033490 -3.1693e-06
8:27861504 A G 0.905115 2.7423e-06
8:27862455 A G 0.090773 -2.0603e-05
8:27869687 A G 0.045659 6.0731e-06
8:27873148 C T 0.175911 7.2225e-06
8:27877962 A G 1.016099 1.1089e-04
8:27878009 C T 1.547438 9.1122e-06
8:27879470 G A 1.969197 2.3776e-05
8:27881241 A G 0.056701 -9.5560e-06
8:27884253 T G 0.088598 4.6824e-05
8:27885843 G A 1.714014 -3.4944e-07
8:27886021 T C 0.865461 6.0664e-05
8:27887469 T C 0.183019 7.2899e-06
8:27891876 C A 0.127318 -8.0948e-06
8:27895386 A G 0.260770 5.6335e-05
8:27898580 C T 0.227591 1.8832e-05
8:27900803 C T 0.912327 -3.4325e-05
8:27903069 T C 0.574076 -2.5360e-05
8:27903951 T C 0.090653 -2.5576e-05
8:27905599 C T 0.338390 -1.1144e-05
8:27911027 A G 0.429072 -7.2568e-06
8:27918470 T C 0.039774 8.7279e-07
8:27923388 T C 0.568227 2.4597e-05
8:27924313 A G 0.109975 -3.9092e-05
8:27925185 A G 0.047882 -3.7884e-06
8:27925204 C T 1.098465 3.3007e-05
8:27926117 T C 0.529638 1.2857e-05
8:27929979 C T 0.463455 -5.6520e-07
8:27931875 G A 0.320684 3.1351e-05
8:27934199 A G 1.474452 -4.2610e-06
8:27937917 G A 0.091419 -6.9084e-05
8:27951025 A G 0.636282 -8.0743e-06
8:27951701 T C 0.203010 7.9265e-06
8:27962507 A G 0.055250 -2.1998e-05
8:27982612 A G 0.047396 8.0258e-06
8:27986390 C A 0.029995 1.6367e-06
8:27991993 G C 0.065754 4.6886e-05
8:27996519 T C 0.294163 3.8449e-05
8:27999981 G A 0.102221 -8.4983e-06
8:28011393 G A 0.083015 4.5541e-05
8:28011792 G A 0.604175 5.6634e-05
8:28022671 T C 0.021325 1.6580e-05
8:28045214 T G 0.108148 -1.0733e-06
8:28048668 C A 1.082343 -9.3392e-06
8:28053252 T C 0.686525 2.1731e-05
8:28056797 G T 1.198167 -8.9253e-06
8:28058812 C T 1.880200 1.3155e-05
8:28059607 G A 1.807247 -1.9211e-05
8:28060572 G T 0.916021 2.5756e-05
8:28063541 T C 0.095590 2.8619e-05
8:28073879 T C 0.028803 5.4050e-06
8:28085808 C T 0.730639 2.6721e-05
8:28087057 G A 0.087981 8.7390e-05
8:28089596 C T 0.612426 -5.8682e-05
8:28090342 T C 0.077566 6.4154e-06
8:28097738 A G 0.135286 -1.0443e-04
8:28104721 C T 0.026288 -2.1988e-05
8:28108064 T C 0.024467 -1.0859e-05
8:28111985 C G 0.134384 2.0894e-05
8:28115377 C T 0.021588 -1.4435e-05
8:28116380 A G 0.054877 -2.4917e-06
8:28127385 A G 0.078299 6.3715e-05
8:28129467 T G 0.835219 2.0869e-05
8:28131467 A G 1.818948 1.7595e-05
8:28135623 A C 0.045052 1.5002e-05
8:28136307 T G 0.040959 -3.3544e-05
8:28143259 A C 0.713488 1.2390e-05
8:28145910 T C 0.270046 -1.0744e-05
8:28147852 C T 0.664878 1.1102e-05
8:28147945 G A 0.886195 -6.8201e-06
8:28150750 T G 0.042712 -7.2724e-05
8:28151095 T C 0.769868 -1.9516e-05
8:28154151 A G 0.039872 -4.8680e-05
8:28156777 G A 0.311129 -5.1771e-05
8:28158490 A G 0.094476 1.9993e-05
8:28161872 C A 0.049372 -8.9294e-06
8:28166098 G T 0.852487 1.1762e-04
8:28167580 A C 0.590562 7.3801e-05
8:28167851 C T 1.788288 -7.9454e-06
8:28169230 G A 1.684019 2.0385e-05
8:28175090 A G 0.047931 -3.5348e-05
8:28179021 T C 0.102610 -3.1043e-05
8:28181512 C G 0.024805 -8.9063e-06
8:28181755 T C 0.089296 1.4431e-05
8:28190036 A G 0.042550 1.0128e-05
8:28191107 C T 0.907504 -5.7609e-05
8:28191706 A G 1.887639 -1.9079e-05
8:28193846 T G 0.656845 6.9368e-05
8:28194097 A G 0.194454 -1.1150e-05
8:28207475 A G 0.113818 5.6804e-05
8:28209837 T C 0.136876 -8.0505e-06
8:28210353 G A 0.021754 5.2065e-06
8:28210613 C G 1.865120 3.9710e-06
8:28233423 A G 0.085333 5.8486e-05
8:28236161 C G 0.101296 1.1735e-05
8:28237827 C T 0.076046 3.3041e-05
8:28244724 G A 0.747170 7.6322e-05
8:28250816 A G 0.073778 1.4887e-05
8:28260491 G A 0.139269 -1.9194e-05
8:28263021 T C 0.106619 1.6196e-06
8:28267160 T G 0.051534 -1.9685e-06
8:28274550 A G 0.039388 5.7455e-06
8:28286174 G T 0.905926 3.6186e-05
8:28286885 T C 0.233284 -1.1018e-05
8:28296171 G A 1.105441 -1.2132e-05
8:28297567 A G 1.107167 -1.9619e-05
8:28298393 A G 1.091610 1.1803e-04
8:28300460 C T 0.384510 1.4489e-05
8:28302713 C G 0.678076 1.2560e-04
8:28303154 T C 0.750623 5.2939e-05
8:28303764 T C 0.956795 -2.5287e-04
8:28308594 A G 0.726231 4.6422e-05
8:28311207 G A 0.075663 2.6103e-05
8:28313280 A G 0.075641 -2.0547e-05
8:28316283 T C 0.073015 -7.3328e-06
8:28319438 G A 0.609660 3.6536e-05
8:28323922 A G 0.048379 -1.9555e-06
8:28324278 C A 0.065040 -2.1202e-05
8:28325271 T C 0.048918 2.5163e-05
8:28330416 C T 0.041524 -1.3211e-05
8:28332362 C T 0.776830 -1.4411e-06
8:28333166 A G 0.617363 2.9054e-05
8:28336594 T C 0.529657 -4.5946e-05
8:28347508 G A 1.791499 1.5849e-05
8:28350671 A T 1.724731 2.5200e-05
8:28352242 C T 0.550018 -2.1075e-05
8:28355213 T G 0.098628 -2.2329e-05
8:28356545 T G 0.075524 -1.2839e-06
8:28362843 A G 0.041936 -4.4015e-06
8:28363378 G A 1.147831 7.1768e-05
8:28368221 A G 0.650522 2.0427e-04
8:28377795 A C 0.020751 -1.2622e-05
8:28379320 G A 0.083697 -5.1511e-05
8:28379584 G A 0.068162 -5.6573e-06
8:28387305 T G 0.055796 2.5201e-06
8:28389211 T G 0.091873 -1.8184e-05
8:28416305 T C 0.050658 2.9059e-05
8:28422488 A G 1.106106 4.1024e-05
8:28422672 G A 0.057409 7.3854e-06
8:28430670 C T 0.035188 -8.5684e-06
8:28435793 T C 0.048288 2.1013e-05
8:28436977 G A 0.021948 -4.0253e-06
8:28441331 A G 1.260857 4.3427e-05
8:28445552 G A 0.125357 1.1094e-05
8:28446734 C T 0.613325 -1.6837e-05
8:28451602 T C 0.081882 -9.0752e-05
8:28454347 C T 0.057915 3.3179e-05
8:28454447 A G 0.174122 2.7220e-05
8:28457546 T C 0.133436 -9.4558e-06
8:28458914 A C 0.144257 1.2538e-06
8:28459588 C T 0.191423 6.2649e-07
8:28464593 C T 0.084064 1.2370e-05
8:28465696 G A 0.029972 -4.0278e-05
8:28468094 T G 0.595284 -5.4646e-06
8:28478892 G A 1.760721 -9.3384e-06
8:28487010 G A 0.057957 -1.2024e-05
8:28487159 T C 0.026509 -1.5896e-05
8:28489068 A G 0.873231 2.0938e-05
8:28495336 A G 0.093525 4.6474e-06
8:28495914 G T 0.587086 -1.2119e-06
8:28504571 A G 0.027992 -2.3043e-05
8:28512622 C A 0.788135 -4.1074e-05
8:28516434 T C 0.827270 -2.7126e-05
8:28520848 T C 0.147026 -1.4101e-05
8:28521471 C T 0.203796 5.9245e-06
8:28523675 G A 0.128697 -1.1055e-05
8:28528915 A G 1.205341 6.4209e-05
8:28533032 G A 0.447132 6.2377e-05
8:28534122 T C 1.960787 2.5616e-05
8:28535638 A G 0.579779 -1.8573e-05
8:28541640 C T 0.537340 -4.4853e-05
8:28546683 A G 1.301106 1.8401e-05
8:28554647 T C 0.129421 1.6946e-05
8:28566677 G A 0.328159 6.8269e-05
8:28574803 A G 0.509822 -9.6617e-05
8:28579457 A G 0.042413 -2.7834e-05
8:28582622 G A 0.033023 4.1578e-05
8:28585154 G A 0.044234 1.8539e-05
8:28587792 C G 0.205341 -3.7458e-05
8:28589571 C T 0.040881 -4.7398e-05
8:28592568 G A 0.630145 -2.1044e-05
8:28597378 G C 0.068344 2.0929e-05
8:28609136 A G 0.629492 5.7029e-05
8:28610693 C A 0.114876 -2.0225e-05
8:28611332 T C 0.073820 3.3695e-06
8:28612960 C T 0.091607 2.1511e-05
8:28613527 C G 0.940183 -2.8588e-05
8:28613775 A G 0.213293 3.1150e-05
8:28614053 C T 0.112026 -2.1777e-05
8:28615106 C G 0.376701 1.2063e-04
8:28618898 C T 0.409724 -4.9990e-05
8:28619354 T C 0.020085 1.7377e-05
8:28621169 C T 0.484024 1.8170e-05
8:28621637 A G 1.212605 3.2256e-05
8:28633163 A G 0.051174 4.1055e-06
8:28633685 G C 1.101740 -8.8684e-06
8:28641035 C T 0.044452 1.6685e-06
8:28642586 C T 0.059522 -1.5975e-05
8:28642657 A G 0.267450 1.8101e-04
8:28657761 A G 1.326167 4.3392e-05
8:28658377 T C 0.097527 -1.6228e-05
8:28672455 C T 1.618781 3.3027e-05
8:28681764 G A 0.135224 -3.6347e-05
8:28682707 C T 0.079841 7.3983e-06
8:28683562 G A 0.327160 -2.1191e-05
8:28691876 G C 0.062920 4.5026e-05
8:28693829 A G 0.986517 2.3219e-06
8:28695708 A G 0.050859 -1.2635e-05
8:28701733 T G 0.028430 -6.6592e-07
8:28703556 T C 0.045380 -1.5587e-05
8:28708832 C A 1.094171 4.3775e-06
8:28715632 G A 0.077072 -4.7513e-07
8:28715920 G A 0.066325 -1.0946e-05
8:28732888 C T 0.251146 -5.4567e-06
8:28734086 C T 0.098358 2.9608e-05
8:28734574 C A 0.149636 -4.1706e-05
8:28754327 T C 0.037528 -5.3634e-05
8:28755988 T C 1.339809 -5.1901e-07
8:28759439 G A 0.020374 -2.2815e-07
8:28767027 A G 0.063161 -1.8098e-05
8:28769247 T G 1.911860 9.8132e-06
8:28783032 G T 0.044552 9.2997e-06
8:28790638 A G 0.084106 4.2624e-05
8:28798784 T C 0.057120 -2.5480e-05
8:28814192 C G 1.951082 1.1507e-06
8:28826203 G A 0.040242 4.6942e-05
8:28833576 T G 0.082324 -2.7037e-06
8:28836980 C T 0.146211 6.2578e-06
8:28861217 A G 0.024091 4.1707e-06
8:28881789 G A 0.037658 4.7169e-05
8:28899997 A G 0.664547 3.0781e-06
8:28901692 A G 0.056701 3.5905e-05
8:28909523 T C 0.504924 9.9214e-06
8:28910397 A G 1.749429 6.5281e-06
8:28912406 T C 0.046412 -6.0750e-06
8:28917082 G A 0.051868 2.3247e-05
8:28918478 C G 0.171357 -1.8397e-05
8:28918941 T C 0.039956 -1.5833e-06
8:28918967 A G 0.095268 -5.0344e-05
8:28926559 A G 0.048597 5.3913e-05
8:28929739 A G 0.032351 4.6642e-05
8:28950309 T C 0.079734 -1.3352e-05
8:28952574 A G 0.245832 4.0788e-06
8:28974994 G A 0.109861 9.6957e-06
8:28975148 T G 1.820042 1.0908e-05
8:28991869 A G 0.291878 -1.7287e-05
8:29004822 C T 0.303176 -8.4329e-05
8:29006677 A G 1.723569 -1.4517e-05
8:29022325 G A 0.039330 -3.1148e-05
8:29024943 A G 0.034597 7.8821e-06
8:29025431 A G 1.528489 1.1609e-05
8:29048845 C T 0.037613 -1.7474e-05
8:29053045 T C 0.135108 -1.5277e-05
8:29058161 G T 0.281215 -3.5273e-05
8:29070988 G A 1.779384 -9.3248e-05
8:29074403 G C 0.155193 -2.4739e-05
8:29074842 A G 0.261951 3.1528e-05
8:29088747 T C 0.052160 -7.2215e-06
8:29093803 C T 0.038181 2.1319e-05
8:29095410 T C 0.378064 -2.2861e-05
8:29096246 T C 0.096018 -1.2982e-05
8:29096616 C G 0.238227 4.9804e-05
8:29096644 C T 0.269741 1.8215e-05
8:29107388 A G 1.863016 1.6485e-06
8:29109441 C G 0.066186 -2.1361e-05
8:29110154 G A 0.312690 1.0513e-05
8:29112073 A G 0.032257 -2.5833e-05
8:29112351 C T 0.059129 2.6609e-05
8:29136860 G A 0.306130 -2.7211e-05
8:29149658 A C 0.333651 8.7887e-05
8:29153379 G C 0.038917 -8.0152e-06
8:29153777 T C 1.528557 5.6711e-06
8:29154076 G A 0.250971 -7.7981e-06
8:29157593 C A 0.211962 1.1871e-05
8:29174418 A C 0.085437 7.6373e-06
8:29175153 T C 0.562119 3.5385e-05
8:29188321 A G 0.027775 -5.4228e-06
8:29188937 A G 0.095216 8.3837e-06
8:29198256 T C 0.347930 -6.6727e-07
8:29203191 T C 0.092840 4.6747e-06
8:29203675 A C 0.105372 -6.0386e-06
8:29207872 A G 0.460044 -2.3433e-05
8:29216438 G A 0.714147 -3.5382e-05
8:29231270 G A 0.331496 -1.0270e-05
8:29232549 T G 0.100604 -2.9648e-05
8:29235351 C T 0.045828 -1.4668e-05
8:29247589 A G 1.364075 2.7553e-05
8:29251912 A G 0.021656 2.7344e-05
8:29254171 T C 0.032260 5.7000e-06
8:29255195 G T 0.041787 7.3550e-06
8:29255584 A G 0.171010 2.4225e-05
8:29255963 G T 1.397756 -1.0309e-05
8:29257223 A C 1.448242 6.5272e-06
8:29260364 A T 0.400918 9.9945e-06
8:29261065 T G 0.218389 -1.7639e-05
8:29263632 G T 0.036382 5.5619e-06
8:29263686 T C 0.021724 -2.3903e-05
8:29263778 T C 0.041488 3.2932e-07
8:29265549 G A 0.044585 2.0455e-05
8:29268059 A G 0.173600 -1.1304e-05
8:29268561 A G 0.145436 -1.4671e-06
8:29269024 C T 0.041326 1.6289e-05
8:29272247 T C 0.995881 8.6524e-06
8:29275779 C T 0.141466 2.0772e-05
8:29276435 G A 1.721800 1.9863e-05
8:29277652 T C 0.659941 -4.1421e-05
8:29281357 A G 1.761458 -9.4125e-06
8:29284141 G C 0.110618 3.4499e-05
8:29286994 C T 0.137808 1.7204e-05
8:29291973 A G 1.236744 1.1882e-05
8:29293773 T C 0.074031 8.2437e-06
8:29294354 G A 0.119586 8.3669e-05
8:29296960 G A 1.872309 2.2983e-05
8:29297981 A G 0.082006 -1.0311e-05
8:29299583 C A 0.053433 3.3199e-05
8:29301426 A G 0.059590 2.4575e-05
8:29302163 C A 0.247634 4.4628e-05
8:29313504 C A 1.731463 8.5267e-06
8:29320181 G T 1.872361 1.7929e-05
8:29323625 C T 1.828669 3.2772e-05
8:29325741 C T 0.103873 -5.8299e-06
8:29327278 T C 0.077053 -1.1299e-06
8:29334781 G T 0.532968 -1.2550e-05
8:29339985 G A 0.237581 -7.3719e-07
8:29340948 T C 0.374812 -2.1190e-05
8:29351566 G C 0.297876 7.9359e-07
8:29352220 T C 0.569279 3.6648e-06
8:29353768 G A 0.299684 -6.7174e-05
8:29354370 C T 0.039099 1.3209e-05
8:29360305 C A 1.132235 2.7341e-06
8:29362644 T C 0.055095 -1.5748e-05
8:29366917 C A 0.701907 2.4284e-06
8:29383660 T C 0.191773 -3.3087e-06
8:29384592 C T 0.038048 -1.3797e-05
8:29388239 C A 0.045967 8.0979e-06
8:29389615 A C 0.604308 -1.9325e-05
8:29392146 C T 0.173171 -5.0876e-05
8:29396698 C T 0.081337 -4.4402e-06
8:29397405 G A 1.606100 -2.5042e-06
8:29401902 C T 0.078413 -1.7251e-05
8:29407662 G A 0.703108 4.6775e-05
8:29408518 C T 0.031069 1.9795e-05
8:29410072 G A 0.324667 -1.4881e-05
8:29411109 T G 0.214345 -7.5717e-06
8:29412849 C T 1.437184 2.2178e-05
8:29413436 A G 0.522688 2.6242e-05
8:29418347 C T 0.085813 -8.5498e-06
8:29419713 A C 0.228198 -5.0879e-06
8:29422987 C T 1.462663 2.1221e-05
8:29428875 T C 0.103892 2.7482e-05
8:29434404 A G 0.046532 -1.5597e-05
8:29435377 A G 0.065845 -1.9383e-07
8:29441006 A G 0.207356 7.9460e-06
8:29441907 A G 0.099287 2.5856e-05
8:29447357 T C 1.671094 1.3030e-05
8:29449945 G A 0.141294 1.8756e-05
8:29452817 T G 0.027680 5.8147e-06
8:29455781 A G 0.143579 -2.0647e-05
8:29459037 C T 0.482755 1.2937e-05
8:29460731 A G 1.060083 1.8504e-05
8:29461001 T C 0.048334 -3.1151e-05
8:29462661 T C 0.041066 5.1965e-05
8:29464487 T A 0.135367 5.3897e-05
8:29470356 A G 0.030176 -8.7782e-08
8:29471733 A C 0.038375 1.5688e-05
8:29474366 C T 0.055793 8.7229e-06
8:29476634 G C 0.027606 3.6509e-06
8:29479313 T C 0.049814 2.7194e-05
8:29486719 C A 0.474920 -4.8510e-05
8:29487568 C T 0.242207 -5.2413e-05
8:29493461 G C 0.054838 -2.1060e-05
8:29495175 T C 0.132693 6.5017e-06
8:29501970 A G 0.060577 4.2861e-06
8:29512106 T C 0.032182 -1.6496e-05
8:29513926 A C 1.883066 -1.0402e-05
8:29513975 C A 0.022526 2.4039e-05
8:29518996 T C 0.048817 -5.4598e-06
8:29519861 T C 1.291417 -1.5226e-05
8:29519862 C T 0.046139 1.2453e-06
8:29532356 A G 0.943984 -1.9850e-06
8:29532787 T C 0.176336 2.6321e-06
8:29534269 T C 1.487702 -6.4491e-06
8:29535429 G A 1.973871 -2.1713e-05
8:29539870 G T 1.788336 5.4756e-06
8:29540768 C A 0.241749 1.7986e-06
8:29545470 T C 0.390804 -3.7168e-05
8:29546294 G T 0.039690 2.9054e-05
8:29548667 G T 0.924268 -3.1546e-05
8:29550244 A T 0.060697 -3.8622e-05
8:29551269 A G 0.031991 1.9306e-05
8:29552892 A G 0.057078 1.6584e-05
8:29554594 G A 0.389165 -1.4942e-05
8:29569473 G A 0.411262 -1.8235e-05
8:29579387 C T 0.812219 6.3718e-06
8:29582090 T C 0.024201 4.9061e-06
8:29587347 A G 0.229817 5.3489e-06
8:29594532 C G 0.091000 1.3233e-05
8:29594988 A G 0.025856 -1.0344e-05
8:29598009 G A 0.532400 9.5469e-06
8:29598297 A G 0.246939 1.3757e-05
8:29598973 C A 0.034052 2.0892e-05
8:29605088 C A 0.071603 1.5320e-05
8:29610045 A G 0.050155 1.8038e-05
8:29616242 C T 0.215844 2.3422e-05
8:29619096 T C 1.626139 9.7165e-07
8:29624560 G A 0.022614 4.7219e-06
8:29625440 G A 0.554653 -9.9542e-06
8:29625662 A G 0.030738 4.7103e-05
8:29627628 A G 0.034211 -1.5802e-05
8:29631546 A G 0.043926 -1.4744e-05
8:29631839 C T 0.345966 1.8081e-06
8:29633846 C A 0.119063 1.2755e-05
8:29635209 T C 0.149659 2.8182e-05
8:29635910 A C 0.544614 1.3404e-05
8:29636195 A G 0.045292 -1.6277e-06
8:29636480 T G 0.960498 -1.7466e-06
8:29637075 A G 0.127113 5.5567e-06
8:29644976 G A 0.023201 -2.3022e-05
8:29647814 T C 0.032543 1.7889e-05
8:29648966 G A 0.996868 -1.5462e-05
8:29651779 A C 0.887957 2.1433e-05
8:29663545 T C 0.094402 9.9169e-06
8:29663675 T G 0.140440 1.6225e-05
8:29664401 T C 1.837199 2.5573e-05
8:29665786 A G 0.920711 2.0732e-06
8:29667704 T C 0.023938 -6.9245e-06
8:29670112 T C 0.027791 -5.5893e-06
8:29670568 A G 0.943344 1.1363e-05
8:29671268 T G 0.266151 -2.6303e-05
8:29671418 A G 0.045266 2.6856e-05
8:29675822 A G 0.715240 1.5461e-05
8:29681007 C T 0.073576 -6.1114e-05
8:29693561 T C 0.030355 -2.4855e-05
8:29697204 A C 0.113643 2.1773e-05
8:29697805 T C 0.349361 2.2679e-05
8:29701233 G C 0.349978 -9.4713e-06
8:29702382 C T 0.035048 5.1531e-06
8:29702442 G A 0.341831 -8.3808e-06
8:29703905 T C 0.024642 4.4912e-06
8:29714137 A G 0.052706 -6.5798e-06
8:29714974 A G 0.285240 2.5453e-05
8:29717375 G C 0.327676 3.5278e-06
8:29722381 T C 0.039304 9.1848e-06
8:29726906 C T 0.785185 1.3564e-05
8:29737732 C T 0.057464 -4.7254e-06
8:29738400 C G 0.093470 8.7450e-06
8:29738956 C G 1.233722 1.7023e-05
8:29740955 G T 1.614905 -6.0918e-06
8:29743224 G A 0.080208 -9.9271e-06
8:29743305 T G 1.756794 1.3510e-06
8:29743361 C T 0.424599 -1.6247e-05
8:29743994 C G 1.684408 1.2707e-04
8:29745363 C T 0.035701 -5.0660e-05
8:29749136 A G 0.029021 1.4339e-07
8:29752101 C T 0.115652 -1.6698e-05
8:29754459 T C 0.138142 -2.7533e-05
8:29754597 A G 1.523042 1.0182e-04
8:29763531 G A 1.953296 2.0151e-05
8:29768952 A G 0.169218 -1.6170e-05
8:29777309 T C 0.051839 -3.7693e-05
8:29778174 A G 0.162493 -2.8324e-05
8:29782071 G A 0.033559 -1.2123e-05
8:29787764 T C 0.043393 9.2976e-06
8:29789609 T C 0.071444 5.2855e-06
8:29790495 G T 0.051936 -1.5903e-05
8:29791935 T C 0.099858 -3.4097e-05
8:29806463 G A 0.324459 -2.8272e-05
8:29832859 G A 0.297522 1.5773e-05
8:29840089 A G 0.159078 -4.2602e-05
8:29850729 G A 1.099666 3.4898e-05
8:29850958 C G 1.955123 2.9133e-06
8:29851571 T C 0.087803 -2.0305e-05
8:29852712 C T 0.706792 -7.0737e-06
8:29858757 G A 0.029206 -1.5181e-05
8:29863396 G A 0.214452 1.5461e-05
8:29863404 C T 0.460849 -1.1538e-05
8:29866059 A G 0.067247 4.4765e-06
8:29866072 A G 0.272906 7.1744e-06
8:29866841 A G 0.128230 -1.4645e-05
8:29869365 A G 0.132521 2.0694e-05
8:29872140 G A 0.793572 -6.6444e-06
8:29873603 G A 0.506534 3.2553e-07
8:29876554 T C 0.286191 -8.7328e-06
8:29883905 C T 0.369174 -2.5887e-05
8:29884798 T C 0.495446 1.7506e-05
8:29887151 C T 0.066004 1.0739e-05
8:29890871 G A 0.416725 3.9437e-05
8:29893900 C T 0.091967 -6.2626e-06
8:29894450 C T 1.910178 4.3454e-05
8:29895765 A G 0.049807 3.6566e-05
8:29896980 C A 0.068760 -8.7162e-07
8:29908354 A C 0.032273 -2.7043e-05
8:29915974 T C 1.649220 3.6266e-05
8:29916937 A G 0.063268 9.2103e-06
8:29920247 C T 0.046905 1.0988e-05
8:29922417 C T 0.054260 3.2162e-06
8:29954631 C T 0.051196 -2.7897e-06
8:29957151 C A 0.053824 8.5490e-06
8:29960434 G A 0.104772 -3.8861e-05
8:29960607 C T 0.073920 2.8222e-06
8:29961951 T C 0.165323 -1.5982e-05
8:29966671 G A 0.070256 -2.0507e-06
8:29972353 A C 1.895783 4.1770e-06
8:29981249 A G 0.163551 -2.4047e-05
8:29985474 C T 0.065199 6.0049e-05
8:29986454 G A 1.744080 2.1671e-05
8:29996256 C T 1.917342 -1.6037e-06
8:30004493 A G 1.846164 -6.0166e-06
8:30011499 A G 0.093415 -5.2383e-06
8:30013111 A G 0.052563 8.1263e-06
8:30018355 T C 0.027168 1.1730e-05
8:30024144 C G 0.084122 4.1239e-06
8:30039023 G A 0.163859 -3.2790e-06
8:30047004 G A 0.534136 3.5755e-05
8:30058471 T C 0.097881 -5.3823e-05
8:30074133 T C 0.061538 4.5749e-06
8:30079138 G A 0.059477 -2.7254e-05
8:30085593 A G 0.050424 2.3983e-05
8:30089070 T C 1.838540 1.0288e-05
8:30110866 T C 1.611780 -8.2925e-05
8:30116504 C T 0.069918 5.0908e-06
8:30120062 A G 0.044293 -1.4220e-05
8:30127555 A C 0.091406 -1.7594e-05
8:30128040 A G 0.125052 -1.1883e-05
8:30130932 T C 0.246728 1.7247e-05
8:30131119 G A 0.062226 4.5511e-06
8:30136827 A G 0.057428 -4.3057e-06
8:30144700 T G 0.039408 -3.0855e-05
8:30149396 C T 0.054157 -1.8156e-05
8:30157733 A G 0.159305 2.3932e-06
8:30161365 A G 0.088342 1.4595e-05
8:30162683 T C 1.522789 2.9058e-05
8:30162834 G A 0.393793 -3.0025e-05
8:30163085 A G 0.431029 -2.9404e-05
8:30164426 G A 0.087384 3.8124e-05
8:30165011 C T 0.042128 4.2399e-05
8:30169122 C T 0.733365 1.1340e-05
8:30171254 A G 0.428735 -4.7744e-06
8:30176519 A G 1.325599 1.1134e-05
8:30177422 A G 0.206756 -4.4117e-05
8:30179242 G C 1.372874 2.5948e-05
8:30182929 G A 0.420143 2.3702e-05
8:30183549 C T 0.264830 -7.5387e-06
8:30183753 G T 0.544770 1.2502e-05
8:30189777 C T 0.102695 -3.1649e-05
8:30208968 G A 0.745518 4.5828e-05
8:30210274 C T 1.321447 -2.2775e-05
8:30213209 T C 0.209654 4.9344e-05
8:30214056 A C 0.098959 8.5341e-05
8:30216603 T C 0.359826 3.0645e-05
8:30217218 G A 0.257959 9.7876e-05
8:30225495 C T 0.026035 -2.6034e-05
8:30231281 T C 0.103010 -7.3597e-05
8:30234067 A G 0.022591 6.4136e-05
8:30241618 T C 0.141933 8.6249e-06
8:30247184 A C 0.090802 2.9585e-05
8:30247993 C T 0.037379 -3.7672e-06
8:30253034 T C 0.076527 4.6615e-05
8:30262786 C T 0.654414 -3.2279e-05
8:30265541 G A 0.060230 2.7735e-06
8:30266161 A G 0.624344 -3.9900e-05
8:30275699 T C 0.092159 2.2532e-05
8:30280833 A G 1.483897 1.5207e-05
8:30294300 A G 0.067494 3.0756e-05
8:30306775 T C 0.040959 -8.7641e-06
8:30311321 T A 0.405800 -3.6231e-05
8:30314534 G A 1.467777 5.2303e-05
8:30322711 T C 0.148325 3.0702e-05
8:30327090 T C 0.049479 -2.7368e-06
8:30342504 A G 0.069383 1.2086e-06
8:30344278 A G 0.036752 2.0652e-05
8:30350230 C A 0.518209 -3.9239e-05
8:30353412 A G 0.471278 -1.3760e-06
8:30366502 G A 0.227364 -1.3977e-05
8:30395392 A G 0.072048 -6.9810e-06
8:30410008 C T 0.030342 -1.2080e-05
8:30411131 T C 0.071220 1.2347e-05
8:30413888 T C 0.146844 1.5564e-05
8:30428355 T C 0.038710 -3.0112e-05
8:30429227 T G 0.135503 -5.0231e-05
8:30433164 C G 0.056227 3.0716e-05
8:30438443 A G 0.259585 -2.2594e-05
8:30462417 C T 0.030845 -1.9560e-05
8:30465256 C A 0.473770 5.9015e-05
8:30483556 G A 0.047353 -1.8979e-05
8:30484054 C T 0.847936 1.8689e-05
8:30487831 T C 0.034516 2.4181e-05
8:30494772 C T 0.064887 1.3378e-06
8:30498859 C T 1.564105 2.4834e-05
8:30509537 T C 0.032043 8.5372e-06
8:30513682 C A 0.034581 -4.5297e-06
8:30530851 A C 0.149425 4.0605e-05
8:30534563 G A 0.866103 1.3024e-05
8:30534633 A G 0.428069 1.6519e-05
8:30539623 G T 1.556938 8.7938e-05
8:30544723 C T 0.023305 -8.4252e-06
8:30556393 T C 0.022675 4.7463e-05
8:30565894 A G 0.077747 1.7055e-05
8:30565945 T C 1.262681 3.0559e-05
8:30575838 C T 0.244739 -1.7138e-05
8:30577196 T C 1.888947 4.7699e-06
8:30594942 G A 0.347144 -1.8522e-05
8:30631471 T C 0.050132 -2.8438e-05
8:30636625 A G 0.292235 -5.9040e-05
8:30640659 T C 0.174671 1.0166e-06
8:30647243 C A 0.157510 -7.8288e-06
8:30665968 T C 0.493018 -2.8094e-05
8:30668725 C T 0.200579 1.5962e-05
8:30686614 G C 0.078114 3.4870e-05
8:30687895 T C 0.102850 -1.7830e-05
8:30689558 T G 0.230298 -2.3269e-05
8:30700565 T C 0.053705 8.2075e-06
8:30700598 C T 0.192075 1.1205e-05
8:30701995 C A 0.183707 8.2898e-07
8:30702602 C T 0.247738 -8.5330e-05
8:30702785 C T 0.102786 -1.8264e-05
8:30713057 C T 0.253856 -7.4736e-05
8:30719303 T C 0.357255 -8.9321e-05
8:30721737 G A 0.144021 -9.3725e-05
8:30726911 T C 1.286658 2.9866e-05
8:30729639 A C 0.070133 2.0055e-05
8:30743561 C A 0.164693 2.9062e-05
8:30764154 A G 0.079919 -9.6084e-06
8:30767835 C T 0.144394 -7.1390e-05
8:30771170 A G 0.023633 2.3495e-06
8:30772163 C T 0.052310 6.6705e-05
8:30775804 G A 0.107450 -1.8696e-05
8:30782297 G A 0.033471 -5.9729e-06
8:30786324 A G 0.083418 -5.6105e-05
8:30787432 C T 0.546519 -6.2145e-05
8:30795118 C G 0.073385 4.2125e-05
8:30797840 G A 0.407737 -1.7965e-05
8:30802695 C A 0.295023 -5.7467e-06
8:30811845 C T 0.459700 -5.2893e-05
8:30818535 A G 0.101153 6.4234e-06
8:30820269 G A 0.035694 3.6016e-05
8:30820798 C G 0.034876 3.8048e-05
8:30822094 A G 1.121329 -5.8429e-05
8:30825652 A C 0.065838 -9.3800e-06
8:30828160 A G 0.024162 1.6321e-05
8:30833659 C T 0.163044 3.5977e-05
8:30833822 T G 0.215929 -3.4878e-05
8:30841469 A C 0.063907 -4.4684e-05
8:30847760 T C 1.211592 -5.1465e-05
8:30861607 C T 0.955302 -1.7578e-05
8:30869315 C T 1.010231 -6.8460e-05
8:30870317 A G 1.928514 -7.8834e-06
8:30887962 A G 0.093457 7.2107e-06
8:30891353 A G 0.074966 -1.0116e-05
8:30898532 C T 0.185106 3.9190e-05
8:30904936 G A 1.615795 -4.1599e-05
8:30907950 T C 0.092091 -3.9919e-05
8:30921935 A G 0.124377 -1.0873e-06
8:30936356 T G 1.412856 -5.1324e-05
8:30938704 A G 0.150408 3.9020e-05
8:30957126 G T 0.102841 -6.0548e-06
8:30958561 T C 0.071308 -2.4014e-05
8:30961683 A G 0.059103 4.0286e-05
8:30962693 C A 0.735429 8.1321e-05
8:30965963 T C 1.645910 -1.5765e-05
8:30971534 G A 0.086884 1.4948e-05
8:30973957 T G 0.934717 -1.4628e-04
8:30981343 G A 0.041637 -3.3150e-06
8:30984461 G A 0.048765 -2.3395e-05
8:30999280 T G 0.912489 -1.2260e-04
8:30999428 C T 0.132576 -1.5318e-06
8:31014835 A G 0.041709 -3.6819e-05
8:31016282 G A 1.221041 5.5203e-05
8:31023686 A G 0.373974 2.2559e-05
8:31024638 T C 0.582071 8.2535e-05
8:31024654 C T 0.508179 -3.0556e-06
8:31026051 A G 1.871384 1.2651e-05
8:31030275 C A 0.269952 -5.3403e-05
8:31034275 T C 0.091643 -2.2352e-05
8:31034654 C T 0.070798 -9.8079e-06
8:31038312 T G 1.065949 2.9970e-06
8:31047997 T C 1.773529 2.7180e-05
8:31054084 G C 0.057964 -3.3806e-05
8:31056172 G C 0.051982 -3.7464e-05
8:31058898 A G 0.028975 1.3038e-05
8:31062127 C T 0.519777 2.4924e-06
8:31064309 A G 0.116872 -3.0617e-05
8:31066640 G T 0.161593 -1.6945e-05
8:31070598 C A 0.405842 1.2518e-05
8:31072165 C A 1.060924 5.2484e-06
8:31079161 C A 0.488520 7.2407e-06
8:31080602 G T 0.060158 9.6057e-06
8:31086662 C G 0.111906 -6.1480e-06
8:31107532 T C 1.336628 4.0456e-05
8:31108804 A G 0.081266 1.3456e-05
8:31115763 G A 0.241246 -1.7232e-05
8:31121769 T C 0.512688 -2.4756e-05
8:31123341 T C 0.371968 3.7805e-06
8:31129444 C T 0.166988 -2.5218e-05
8:31131426 A G 0.077066 9.7035e-06
8:31133658 T C 1.098222 6.3103e-05
8:31133772 T C 0.039683 -5.9103e-05
8:31133902 T C 0.048447 3.4635e-08
8:31134781 T G 1.249565 6.5083e-05
8:31151130 G A 1.297649 1.9515e-05
8:31154435 C T 1.125899 -1.9930e-05
8:31157514 T G 0.078377 -1.1991e-05
8:31159012 A G 1.062180 -2.3890e-05
8:31165272 G A 0.083242 3.7811e-05
8:31166794 T C 0.036074 9.6830e-06
8:31175781 A G 1.932471 -3.4553e-05
8:31176025 G A 0.066890 -4.8445e-05
8:31176113 G A 0.027258 8.7977e-06
8:31177175 C T 1.030796 1.6534e-05
8:31188813 T C 0.057977 -1.2904e-05
8:31196996 A G 0.068812 3.7273e-05
8:31198967 T G 1.952663 -4.7660e-06
8:31204210 A G 0.046113 -3.4853e-05
8:31210708 T C 0.082369 5.7374e-05
8:31216015 T C 0.029388 1.1356e-05
8:31218482 A G 0.612231 3.1842e-05
8:31223226 T C 0.079179 -3.6857e-05
8:31229451 G C 0.043118 -6.6574e-06
8:31234108 T C 0.062554 -2.1173e-05
8:31238992 C T 0.404479 -1.5249e-05
8:31244162 G A 0.078185 3.1665e-05
8:31245118 A G 0.327767 -1.2337e-06
8:31257226 T C 0.680818 1.5467e-05
8:31258061 A G 0.046146 2.6231e-05
8:31259582 T C 1.696450 -6.9826e-05
8:31260005 G A 0.064988 -8.6362e-05
8:31267653 A C 0.191277 -3.6816e-05
8:31272592 A G 1.332528 -3.2670e-05
8:31273853 C T 0.552573 2.5641e-05
8:31275861 A G 0.063031 1.1185e-05
8:31278876 C T 0.789732 -2.5444e-05
8:31279189 G A 1.922347 -1.2986e-05
8:31280580 C T 0.069422 1.4011e-05
8:31288696 T C 0.042829 -1.6647e-05
8:31295275 G A 0.045081 -4.1235e-06
8:31311111 T C 0.037801 -3.1076e-06
8:31314521 T G 0.100948 1.9828e-05
8:31315317 C T 0.388542 7.6036e-06
8:31317198 A G 0.029099 -6.3863e-05
8:31333448 C T 0.040832 1.1176e-05
8:31333916 C T 0.254690 4.4148e-06
8:31334564 T C 0.297129 1.1657e-05
8:31340938 G A 0.076618 3.7114e-05
8:31341152 T C 0.182243 -1.0933e-06
8:31361168 A G 0.021513 -1.6114e-05
8:31362197 C T 0.996641 -3.1568e-05
8:31362526 G T 0.045185 -1.2670e-05
8:31392768 C A 0.099309 6.3527e-06
8:31392947 T C 0.100069 -5.8983e-05
8:31394229 A G 1.076926 -5.3917e-05
8:31396797 T C 0.188180 3.8289e-05
8:31400135 T G 0.053417 -6.2791e-07
8:31400219 A G 0.718636 -5.0789e-05
8:31403217 T C 1.329169 -4.6946e-05
8:31419297 C G 0.033903 -1.3664e-05
8:31439800 T G 0.076339 3.2086e-05
8:31442056 A G 1.007073 -4.7493e-05
8:31442158 C T 0.289015 4.1230e-06
8:31445603 A C 0.029800 -1.5974e-05
8:31446565 A G 0.231369 -3.7703e-05
8:31453914 A C 1.320561 -3.5865e-05
8:31454479 A G 0.063112 -1.0689e-04
8:31455615 C A 0.157452 3.4709e-05
8:31473675 C T 0.095895 7.9215e-06
8:31473740 A G 0.222355 -3.3891e-05
8:31480654 T C 0.035483 -1.0855e-05
8:31491146 T C 1.895118 -7.1421e-06
8:31495374 A G 0.450076 -1.8724e-06
8:31495581 T C 0.807247 2.2282e-05
8:31496014 A G 0.080088 6.1888e-06
8:31502726 T G 0.523928 4.1864e-05
8:31507815 T C 0.032974 3.3604e-06
8:31510623 A G 0.063183 1.7461e-06
8:31516716 A G 0.061135 -1.6933e-06
8:31518692 G T 0.130940 1.1361e-05
8:31528260 C A 0.023325 3.1221e-05
8:31534499 T C 0.065819 1.9001e-05
8:31545078 T C 0.067568 5.9859e-06
8:31557888 G T 0.504349 2.7118e-05
8:31559124 T C 0.038388 -7.1490e-06
8:31559891 C A 0.268527 -3.7677e-06
8:31575139 G T 0.044260 -1.4668e-05
8:31588630 A G 0.095820 5.1912e-05
8:31590912 G C 0.030858 -3.3667e-05
8:31612816 G A 0.508757 2.5233e-05
8:31617362 C T 0.059947 4.0147e-05
8:31633447 T G 0.482628 3.3662e-05
8:31635834 C G 0.498053 2.9665e-05
8:31639292 G A 0.036636 -1.6581e-05
8:31651880 A G 0.105762 -4.0401e-05
8:31655184 A G 0.498455 -1.7452e-05
8:31657854 T C 0.357080 -3.7260e-05
8:31664435 C T 0.110907 -1.3657e-05
8:31668404 G A 0.211414 -1.8457e-05
8:31695843 G C 0.051112 -1.6060e-06
8:31705780 G A 0.023432 -8.2226e-07
8:31716962 T C 1.257650 -2.9041e-05
8:31736024 G A 0.700865 5.2555e-06
8:31747717 A C 0.138243 1.6012e-05
8:31747991 A C 0.030813 -1.2072e-06
8:31749779 C T 0.041183 9.4208e-06
8:31750161 G T 0.904891 -8.1753e-06
8:31755889 A G 1.256738 -3.2331e-05
8:31758757 G A 0.196992 -2.0904e-05
8:31761529 G C 0.149990 -4.9869e-06
8:31788334 C T 1.805010 3.2203e-05
8:31794740 A G 0.058727 -7.7362e-06
8:31814160 A G 0.021770 -6.1332e-06
8:31815427 G A 0.274272 2.6389e-05
8:31824555 C T 0.870832 9.7968e-06
8:31830076 T C 0.032260 -1.1949e-05
8:31834535 C T 1.638753 2.3377e-05
8:31848989 T C 0.115026 -2.4752e-05
8:31849457 C T 0.033107 -5.0079e-06
8:31851770 G A 0.112530 2.0278e-05
8:31859236 C T 0.205256 7.4056e-06
8:31865194 T C 0.022679 2.5450e-05
8:31866712 A G 0.050414 -2.5194e-06
8:31880140 C A 0.039567 3.4154e-06
8:31896831 G T 1.953611 5.9948e-06
8:31898849 G A 1.402979 2.9428e-05
8:31904954 G A 0.049567 -3.6315e-05
8:31908469 C T 0.036181 -1.3504e-05
8:31921896 A G 0.059713 9.5751e-06
8:31928961 C T 0.034286 1.6256e-05
8:31932616 A G 0.065881 -1.5925e-06
8:31947675 C T 1.399350 1.5270e-05
8:31948145 G A 0.090192 1.8930e-05
8:31950827 A G 0.024753 1.9558e-05
8:31959345 T C 1.884958 3.1105e-06
8:31963560 G A 0.095635 -6.3277e-06
8:31966441 T G 0.035730 3.8080e-06
8:31967133 A G 0.047194 5.5069e-05
8:31967649 C T 1.260354 -1.8284e-05
8:31968260 A G 1.400356 -2.0155e-05
8:31982192 T C 0.020488 8.0356e-06
8:31988225 A G 0.100286 1.1677e-07
8:31993804 T G 0.052248 -1.1254e-05
8:31995281 C T 0.054332 -8.2950e-06
8:31996755 G A 0.133559 2.3289e-05
8:32001009 G A 0.251915 1.6797e-05
8:32010940 T G 0.051979 -1.7839e-05
8:32012591 T C 0.044942 -1.2904e-06
8:32020544 A C 0.028320 1.0312e-05
8:32022498 T G 0.035324 -1.8503e-05
8:32026903 A G 0.024908 -7.1433e-06
8:32027816 G A 1.124500 -1.4972e-05
8:32047979 A G 0.027641 1.7649e-05
8:32050469 T C 0.124899 4.1841e-05
8:32052044 G A 0.254002 -4.8315e-06
8:32054018 G A 0.068169 2.4246e-05
8:32058188 C T 0.115759 8.3620e-06
8:32063070 T G 1.539154 1.0565e-05
8:32063860 G A 0.235981 4.2104e-05
8:32066467 G T 0.155456 -5.4246e-06
8:32068016 T C 0.116077 1.6552e-05
8:32068317 T G 0.088056 -1.3351e-05
8:32077394 C T 0.050726 -1.6257e-05
8:32087606 C T 1.774120 3.1031e-05
8:32090315 G A 1.342136 9.1886e-06
8:32092536 A G 0.226208 7.1262e-06
8:32095180 A G 1.342480 7.8874e-06
8:32099102 T C 0.968025 -6.0441e-06
8:32101176 G C 0.063784 -1.0043e-05
8:32103241 G T 1.300034 1.2543e-05
8:32115158 C T 0.144527 4.2093e-05
8:32118296 T G 0.226286 1.9973e-06
8:32119175 T C 1.200056 1.3070e-05
8:32120353 C A 0.588332 -2.3959e-06
8:32122294 C G 0.032017 -2.9444e-05
8:32125314 A G 1.896520 6.1710e-06
8:32125346 A G 0.155559 7.6200e-07
8:32127540 G C 0.408679 -1.5459e-05
8:32131798 T C 0.456740 1.0027e-05
8:32137848 C A 0.032429 -3.6876e-06
8:32142930 C T 0.020475 -1.4775e-05
8:32143462 A G 1.284312 2.7488e-05
8:32148607 A G 0.136214 1.2323e-05
8:32148822 G A 0.029735 -2.8355e-06
8:32149956 A C 0.317007 8.6258e-05
8:32150982 T C 0.290810 -2.3057e-05
8:32152304 T C 0.255125 -1.2326e-05
8:32169540 C T 0.770949 6.5253e-06
8:32170223 C T 1.606593 1.9375e-05
8:32172010 G A 0.661814 5.9201e-06
8:32177531 G A 1.331454 3.5969e-05
8:32187956 C T 0.115035 3.5383e-06
8:32191452 T C 0.268095 9.4610e-06
8:32191896 T C 0.036561 -8.8824e-06
8:32201394 A G 0.196694 1.0201e-05
8:32203949 A G 0.095846 2.1193e-05
8:32205350 A G 0.152930 -6.9301e-06
8:32205624 T C 1.225280 4.8358e-06
8:32211161 A G 0.066734 8.9700e-06
8:32214317 G A 0.225150 1.3724e-05
8:32237748 G A 0.053725 -1.6178e-05
8:32245696 C A 0.750260 1.9378e-06
8:32246222 T G 0.026213 -3.7560e-06
8:32247220 G A 0.897948 -1.6716e-05
8:32253814 A G 0.059106 2.4772e-05
8:32273529 A G 0.592844 1.3078e-05
8:32275265 C T 0.560953 -2.3351e-05
8:32278686 C A 0.173519 5.4180e-05
8:32283349 A G 0.041521 -1.0048e-05
8:32311309 G A 0.037489 1.8738e-05
8:32313905 A G 0.643336 1.4931e-07
8:32317297 T C 0.054939 -1.2971e-05
8:32331237 C T 0.045601 -2.7951e-05
8:32332633 T C 1.255417 9.3242e-06
8:32337796 C T 0.048496 -1.2790e-05
8:32348088 A G 0.404423 -7.7911e-06
8:32360276 T C 1.086855 -1.2377e-05
8:32364970 T C 0.219038 -1.7937e-05
8:32378493 A G 0.038054 -2.0543e-06
8:32383019 C A 0.170877 3.1977e-05
8:32386784 C A 0.043533 -3.2952e-05
8:32394977 T C 0.034094 -2.5472e-05
8:32408820 G A 0.910993 -6.1648e-05
8:32411216 T C 0.043488 1.0483e-05
8:32412359 G A 1.557315 -1.2972e-05
8:32420989 T G 0.501788 -8.0894e-05
8:32425102 G A 0.173580 -4.2150e-05
8:32432369 C G 1.096025 3.9820e-05
8:32437118 C T 0.524610 1.0872e-05
8:32438065 T C 0.325446 4.5391e-05
8:32446232 C A 0.047120 8.7782e-06
8:32451709 G C 0.025840 7.8111e-06
8:32453358 A G 0.816968 -1.1949e-05
8:32456182 A G 0.195012 2.2724e-05
8:32458978 G A 0.955957 -9.2554e-06
8:32466409 T C 1.003872 7.4638e-06
8:32486837 T C 0.041336 -1.3688e-05
8:32486937 T C 0.025814 1.3999e-05
8:32486939 G A 0.030381 6.6335e-05
8:32493492 A G 0.034490 -8.3107e-06
8:32501987 T C 0.738276 9.4024e-06
8:32505633 C G 0.023445 -6.7239e-06
8:32507623 T C 0.039907 -2.7144e-05
8:32509782 T C 0.163700 6.4305e-06
8:32512699 C T 0.028132 -5.5941e-06
8:32512823 A G 1.862296 -3.7792e-06
8:32516647 G A 0.099670 1.7198e-05
8:32525918 C T 0.104649 1.0415e-05
8:32538215 A C 0.260841 4.4630e-05
8:32538793 C A 1.971969 5.8959e-06
8:32540036 C T 0.175365 2.1159e-05
8:32545916 A G 1.193584 1.8061e-05
8:32558636 T C 0.040618 -1.5770e-05
8:32564241 A C 0.072713 5.3915e-05
8:32573039 A C 0.712076 7.9161e-06
8:32579109 G A 0.425891 1.9944e-05
8:32579646 C T 0.172100 -2.0388e-05
8:32582251 C T 0.030222 -1.5860e-06
8:32589555 A C 0.200579 2.0598e-04
8:32591639 A G 0.066416 2.1484e-05
8:32596998 G T 0.305624 7.1409e-05
8:32602392 G T 0.595015 2.0484e-05
8:32603693 G A 0.192779 -2.0340e-05
8:32611970 T G 0.097135 -1.8490e-05
8:32612884 C A 0.030345 -2.3312e-06
8:32613983 C T 0.356126 -2.5431e-05
8:32615098 T C 0.538752 -4.3160e-05
8:32617713 T C 0.079344 -8.5265e-07
8:32620467 G A 0.402706 -1.1093e-08
8:32621630 T C 0.044968 -1.5149e-05
8:32623361 C T 0.021646 -3.7262e-06
8:32631178 G A 1.794082 -1.6484e-04
8:32631253 C G 0.067932 -1.9963e-05
8:32654137 A G 1.793332 -1.4574e-04
8:32655102 T C 0.026009 1.9869e-05
8:32671966 A G 0.089276 -1.2351e-05
8:32695058 A G 0.039531 -2.8536e-06
8:32702903 T G 0.284727 2.4568e-05
8:32713997 C T 0.069133 -6.4481e-05
8:32717709 T C 0.041342 1.6589e-05
8:32732337 G A 0.100536 2.9401e-05
8:32733571 A C 0.066679 1.1611e-05
8:32748779 C T 1.147925 -2.2946e-05
8:32757540 G C 0.022679 -1.4567e-05
8:32772068 A G 0.107164 -1.0758e-06
8:32777267 C T 0.032887 4.0550e-05
8:32783363 A C 0.023649 9.1067e-06
8:32820097 C T 0.097677 5.8034e-05
8:32822039 C T 0.123283 2.1881e-06
8:32826953 A G 0.040378 9.8496e-06
8:32836413 A G 0.053767 1.5054e-05
8:32842853 T G 0.786688 -9.8561e-06
8:32859427 T C 0.065076 -3.9827e-05
8:32859636 T C 0.109550 -2.2047e-05
8:32863768 G T 0.327410 -3.8612e-05
8:32872476 G T 0.036603 -2.6004e-05
8:32879424 T C 0.670610 4.0423e-06
8:32906027 T A 0.115707 -7.5844e-06
8:32908691 C T 0.305588 1.7484e-05
8:32919586 T G 0.054150 8.9977e-06
8:32926654 A G 0.261747 -2.2023e-05
8:32943159 T C 0.389204 7.0667e-06
8:32945504 A G 0.267125 8.6580e-06
8:32952403 A G 0.160983 -6.0599e-06
8:32959945 C T 0.887655 3.5233e-06
8:32964195 G A 0.056513 1.6325e-05
8:32975062 C G 0.253911 2.6418e-05
8:32979314 G A 0.930585 -2.1547e-05
8:32997156 G A 1.019553 -7.8337e-06
8:33007441 G A 0.130171 1.6394e-05
8:33010662 A G 0.404183 -4.8850e-06
8:33020815 T C 0.039365 1.4645e-05
8:33020865 T C 0.048230 1.8546e-05
8:33028475 G A 0.480765 -6.4053e-06
8:33049378 G A 0.769063 -2.3697e-05
8:33058411 G A 0.026609 -4.0693e-06
8:33059757 C T 0.780686 -2.0192e-05
8:33068332 C T 0.522708 -1.3070e-06
8:33070419 A G 0.036749 -4.4215e-06
8:33072190 A G 0.165131 -3.2972e-05
8:33087178 C T 0.113961 -1.2903e-07
8:33092928 A G 0.524318 -3.7733e-06
8:33092965 A G 0.055815 5.9257e-05
8:33097760 G A 0.026963 1.6761e-06
8:33099421 T C 0.035642 -3.6097e-05
8:33131062 A G 0.527810 -2.4179e-05
8:33136039 G A 0.526311 -5.1918e-06
8:33152175 A C 0.062138 1.0718e-05
8:33153586 T C 0.111760 3.7238e-06
8:33156538 C T 0.697853 -1.1428e-05
8:33172592 C T 0.586300 -1.7905e-05
8:33173269 C A 0.131829 -3.7175e-05
8:33178172 T C 0.028859 6.4695e-05
8:33178687 T C 0.075527 -2.2130e-05
8:33184848 C T 0.447616 3.4541e-05
8:33190892 C G 0.045854 -1.4136e-05
8:33200294 T C 0.036191 -3.0978e-05
8:33201118 T C 0.026564 -2.7792e-05
8:33203726 C T 0.256063 6.2607e-07
8:33206723 T C 0.071434 -9.3902e-06
8:33211821 T C 0.426560 1.6248e-05
8:33243976 T C 0.053248 -1.7525e-05
8:33248923 T C 0.401363 2.2191e-05
8:33258365 G A 0.504544 -7.3332e-06
8:33269745 T C 0.610589 -3.6734e-06
8:33270850 A G 0.367862 -1.2652e-05
8:33276607 A G 1.465013 5.0796e-06
8:33282335 A G 0.070334 1.0033e-05
8:33289267 A G 0.091331 -6.0927e-06
8:33290249 C G 0.429984 1.4509e-05
8:33292416 A G 0.084291 -3.2042e-05
8:33294744 T C 1.206805 5.2556e-06
8:33297428 T C 1.890992 2.0057e-05
8:33307340 A G 1.210482 8.8077e-06
8:33313329 A G 1.303462 8.8248e-06
8:33318656 A G 0.053072 9.3776e-06
8:33342107 C T 0.066663 -5.9096e-06
8:33346423 C A 0.040271 -6.9429e-06
8:33356074 G A 1.250269 4.0446e-06
8:33356323 A G 0.038541 -5.6070e-06
8:33369944 C T 1.238562 -2.4876e-06
8:33369994 G A 1.290115 -6.5360e-08
8:33370261 A G 0.840890 1.9068e-05
8:33371082 G A 0.270166 -4.2932e-05
8:33374265 A G 0.077994 4.3107e-05
8:33386408 G A 0.048697 -1.5266e-06
8:33393050 C T 1.226244 -3.1288e-05
8:33397032 G A 1.146198 -3.2357e-05
8:33400441 A G 0.055306 -6.2972e-05
8:33412036 T C 0.070626 2.4321e-05
8:33412681 A G 0.051855 3.6330e-05
8:33416003 C T 0.067250 8.3640e-06
8:33421255 A C 1.145111 -7.4929e-06
8:33425679 C G 0.030800 1.8951e-05
8:33427447 G A 0.047730 1.8281e-06
8:33456819 G A 0.149003 -1.3970e-04
8:33457369 A G 0.736445 1.1362e-05
8:33458027 T C 0.182081 -5.6372e-06
8:33474456 T C 0.034954 2.4322e-05
8:33474531 T C 0.027395 1.5152e-05
8:33482411 C T 0.889074 1.2320e-06
8:33494448 G T 0.053699 -2.9259e-06
8:33495305 T G 0.053209 2.1486e-05
8:33498109 C T 0.051943 7.9634e-06
8:33506832 G A 0.021237 1.0591e-05
8:33514145 G A 0.777304 -7.7198e-06
8:33524200 G T 0.091000 -9.3654e-06
8:33535465 A C 0.073823 8.7376e-06
8:33546113 G A 0.098134 -1.8979e-05
8:33551744 T C 0.195840 -7.5276e-05
8:33562315 G A 0.040592 -6.5976e-06
8:33564861 C A 0.807944 5.4916e-05
8:33564880 G A 1.972768 -2.7672e-05
8:33565378 A G 0.153800 4.3067e-05
8:33570254 T C 0.101354 -2.6577e-05
8:33571642 G A 0.094879 -9.5543e-06
8:33595740 C T 0.199583 -1.4591e-05
8:33620461 C A 0.057815 -2.7442e-05
8:33628652 T G 0.911032 2.1088e-05
8:33643280 T C 0.057448 -4.2703e-05
8:33644118 A G 0.153937 4.2831e-05
8:33657521 A G 0.036162 -4.0774e-06
8:33660006 G A 0.082168 -1.0872e-05
8:33660787 T C 0.026275 1.9796e-05
8:33665680 G A 0.167319 4.3464e-05
8:33672566 G A 0.052858 -2.6962e-05
8:33697255 C A 0.784750 1.1862e-05
8:33702768 C T 0.202124 2.2812e-05
8:33706604 G A 0.028605 -1.1768e-06
8:33719871 T C 0.083982 -2.3088e-05
8:33727631 A G 0.088932 -2.3962e-05
8:33739248 T C 0.036866 -1.3985e-06
8:33746481 T C 0.051764 1.3960e-05
8:33764921 G T 0.170925 3.2324e-05
8:33765126 C A 0.951994 3.1972e-05
8:33770070 T C 1.044747 1.6178e-05
8:33771998 G A 0.043423 2.1656e-05
8:33777718 A G 0.098355 -6.5164e-06
8:33780272 C T 0.162820 -3.0828e-05
8:33787332 A G 0.211725 1.1321e-05
8:33791598 C T 1.205496 -5.9814e-06
8:33797248 C G 0.955571 -9.5397e-06
8:33801537 A C 0.224634 -7.1537e-06
8:33803139 A T 0.023243 1.3706e-06
8:33803654 T C 0.031670 1.4401e-05
8:33829693 A G 0.087163 4.8892e-05
8:33838587 C T 0.089806 -1.8627e-05
8:33844628 A G 1.558006 2.1771e-05
8:33845100 G A 0.042154 -1.0685e-05
8:33845519 A G 0.197142 -2.6430e-05
8:33847321 C T 0.038142 -1.0693e-05
8:33853491 A G 0.149509 2.1711e-05
8:33856675 T C 0.051157 4.7782e-05
8:33880075 T G 1.904790 2.4106e-05
8:33881713 T C 0.053319 -7.1229e-06
8:33885221 T C 0.061609 -6.2739e-05
8:33898651 G A 0.058230 -1.5749e-05
8:33902234 A G 0.048071 1.7339e-05
8:33903662 A C 0.093246 -2.7823e-05
8:33919222 A T 0.022617 5.4103e-06
8:33922665 A G 0.149418 2.0765e-05
8:33933212 C T 0.074404 -2.7339e-06
8:33933868 A G 0.041952 3.6248e-07
8:33957732 C T 0.197395 -3.9860e-05
8:33958803 C T 0.052858 1.2757e-05
8:33959906 C T 0.436424 -2.4840e-05
8:33964790 A G 0.091088 -2.2722e-05
8:33982252 G T 0.144592 5.0755e-05
8:33988130 C T 0.322109 2.4484e-05
8:33990918 C T 0.025048 2.4370e-06
8:34002718 A G 0.127924 6.3814e-06
8:34004341 T C 0.031683 -1.9413e-05
8:34009518 T C 0.159620 -2.9614e-05
8:34012027 C A 0.326728 1.5452e-04
8:34016359 A G 0.070905 -1.8318e-05
8:34020649 G A 0.097781 -4.5777e-05
8:34043510 T C 0.058451 1.0819e-05
8:34051229 A G 0.277927 -3.4006e-05
8:34080470 C T 0.027362 2.2154e-06
8:34089490 G T 0.886769 -1.6230e-05
8:34094685 G T 1.147227 4.2612e-06
8:34102353 A C 1.206662 1.2092e-06
8:34102619 C T 0.379161 1.8670e-05
8:34119062 A C 1.825190 8.2577e-06
8:34119148 A G 0.063355 2.3675e-05
8:34120699 A G 0.168316 6.9739e-05
8:34123534 T C 0.059798 -1.6513e-05
8:34126948 T C 0.098099 -4.2983e-05
8:34130446 T G 0.052491 2.2198e-05
8:34135098 A G 0.283241 -3.0074e-05
8:34137983 C G 0.053021 2.9379e-06
8:34143860 G T 0.106927 -5.4159e-06
8:34147715 T C 0.026184 4.4198e-05
8:34176474 A G 0.180783 -1.9521e-05
8:34177042 A G 0.297077 -2.7056e-05
8:34178686 A G 0.056747 1.4714e-05
8:34179752 C T 0.316082 -4.6091e-05
8:34196614 G A 0.022292 -1.2251e-05
8:34208203 G A 0.038489 1.4348e-05
8:34228384 C A 0.044679 5.4045e-05
8:34230938 G A 0.067646 1.6677e-05
8:34233291 G A 0.058379 9.6711e-06
8:34236992 T C 1.877801 2.4219e-05
8:34256139 T C 0.281355 -2.3924e-05
8:34263415 C G 0.094970 -1.9255e-05
8:34271518 T C 0.025863 3.6705e-05
8:34281297 C T 1.623432 2.5555e-05
8:34289135 T C 0.712040 -2.5400e-05
8:34314501 G A 0.034354 -3.4233e-06
8:34325604 G T 0.527096 -1.7184e-05
8:34326694 C T 0.053907 3.5621e-05
8:34330951 T C 0.073658 -2.6524e-05
8:34344293 T C 0.123614 1.4390e-04
8:34344519 T C 0.045263 -1.3686e-05
8:34346952 A G 0.048843 1.1138e-05
8:34363539 G A 0.034971 -4.0541e-05
8:34363764 A G 0.066487 1.8186e-05
8:34375281 A G 0.024311 -5.6495e-06
8:34377422 T C 0.154556 -1.7589e-05
8:34390532 A G 0.128551 2.1366e-06
8:34392326 T C 0.027388 -8.1080e-06
8:34404076 A G 0.036305 -2.0568e-05
8:34405897 T C 0.530556 -8.6569e-07
8:34415528 G A 0.283510 -1.8223e-05
8:34415598 G C 0.045659 -1.5359e-05
8:34419575 A C 0.450349 -2.9967e-05
8:34420916 T C 0.379418 -2.5812e-05
8:34437295 C T 0.533117 9.3253e-06
8:34441387 G T 0.057026 1.3154e-05
8:34460101 C A 0.021004 3.9347e-05
8:34460828 A C 0.152453 -2.2961e-05
8:34468683 A G 0.830863 -5.7153e-06
8:34470686 T G 0.022990 -9.2756e-06
8:34488103 C T 0.068240 3.6738e-05
8:34490599 T C 0.301985 1.0746e-05
8:34496458 C A 0.054007 1.1869e-06
8:34499676 G A 0.054806 4.0032e-05
8:34509409 T G 0.075696 -2.6784e-05
8:34512513 C G 0.296516 -2.5959e-05
8:34522084 T C 0.022630 -3.0522e-06
8:34524003 G A 0.256527 -1.7481e-05
8:34524109 A G 0.409094 -1.4451e-05
8:34524479 C T 0.710888 -1.7702e-05
8:34533476 T G 0.035837 -4.4555e-05
8:34544891 C T 0.032614 -1.2044e-06
8:34550799 T C 0.898159 -6.5499e-06
8:34561431 C T 0.025311 4.5300e-05
8:34561704 A G 0.158526 -2.8501e-06
8:34567487 A G 0.113597 8.4032e-05
8:34569799 A G 0.080957 9.7939e-06
8:34571911 A G 0.080860 2.1898e-05
8:34594021 C T 0.029995 2.4755e-05
8:34607800 T C 0.062638 2.4595e-05
8:34619811 A G 0.032728 -9.8512e-06
8:34647852 G A 0.051083 6.0563e-06
8:34649319 G A 0.096784 1.1233e-04
8:34654218 G T 0.288937 1.0660e-05
8:34678632 C G 0.103363 -4.0767e-05
8:34684669 T C 0.026233 1.9489e-06
8:34692607 G A 0.020429 4.5885e-06
8:34693108 G T 0.069587 -1.4762e-05
8:34699411 A G 0.070753 -3.5416e-05
8:34706724 C T 0.033364 -2.3602e-05
8:34710118 C T 0.203461 1.4913e-05
8:34715767 A G 0.021056 2.3491e-05
8:34715857 G T 0.029927 3.6095e-07
8:34723346 C T 0.051709 1.7197e-05
8:34726827 C T 0.032624 1.6258e-06
8:34730035 G A 0.662960 7.3307e-07
8:34730624 T C 0.193250 -1.2129e-05
8:34737190 T C 0.098056 1.0773e-05
8:34764670 T C 0.162921 -3.5920e-05
8:34776368 G A 0.117593 2.5753e-05
8:34778489 T C 0.041693 -3.8827e-06
8:34794654 A G 0.960738 -4.4965e-05
8:34796727 C A 0.055059 1.6487e-05
8:34797403 T G 0.606226 -1.5530e-05
8:34800411 T C 0.174035 -4.2253e-05
8:34803940 T C 0.164596 -1.9312e-05
8:34812182 C T 0.078831 2.3687e-05
8:34813876 T C 0.113750 4.7844e-06
8:34814847 A G 0.091743 -4.6353e-05
8:34816334 T C 0.034344 5.5803e-06
8:34825930 G A 0.034341 1.3657e-05
8:34838361 A G 0.069899 5.9077e-05
8:34842329 G T 0.425557 4.1623e-05
8:34842416 C T 0.597440 -1.6657e-05
8:34842445 C T 0.161642 -2.2632e-05
8:34867436 C T 0.089867 -1.0195e-05
8:34872228 A G 0.171451 -4.5776e-05
8:34874887 A G 0.946707 -4.7326e-05
8:34889986 T C 0.541972 5.7350e-06
8:34892197 G A 0.922168 1.4354e-05
8:34892232 G A 1.442792 3.4655e-05
8:34901580 A G 0.145744 3.2498e-05
8:34904348 A G 0.195077 1.3794e-05
8:34906448 G A 0.552858 1.6535e-05
8:34920957 T C 0.114185 -3.6326e-06
8:34924902 A G 0.097219 -3.8552e-05
8:34925210 G A 1.471631 7.0962e-05
8:34931167 T C 1.418137 -2.9789e-05
8:34949185 G A 0.028252 -8.8689e-06
8:34954929 G A 0.061083 5.0508e-06
8:34960117 C T 0.514327 -6.2571e-05
8:34966862 T C 0.090026 -2.6835e-05
8:34975110 T C 0.851163 1.2270e-04
8:34993245 G A 1.370670 3.0460e-05
8:34995313 C T 0.043075 2.0844e-05
8:34995481 T C 0.093259 -1.2903e-05
8:35000596 G C 0.079354 4.0711e-05
8:35001382 A G 0.048924 1.0114e-05
8:35004513 A G 0.391914 5.1447e-06
8:35008298 T C 0.160801 -1.9612e-05
8:35008838 A G 1.326842 2.2741e-05
8:35011694 A G 0.080759 3.7012e-05
8:35013232 A G 0.359371 -5.2515e-05
8:35013543 C T 0.026755 9.3428e-06
8:35020325 G C 0.171052 -1.6057e-05
8:35023420 C T 0.021166 -1.2244e-05
8:35024364 C T 1.921139 -1.9845e-05
8:35024521 A G 0.075082 -1.8735e-07
8:35026375 G A 0.241460 -3.6757e-06
8:35042190 T G 0.063774 8.7858e-06
8:35054610 T C 0.495813 7.3856e-06
8:35075019 C T 0.943656 1.8061e-05
8:35075953 A G 1.230295 1.0889e-05
8:35088784 T C 0.230129 -2.8145e-05
8:35098551 C A 0.946872 3.4231e-05
8:35102627 A G 0.832317 -4.5538e-06
8:35122576 T C 0.079523 2.0460e-05
8:35131468 G A 0.026262 -2.7459e-05
8:35136810 T C 0.139454 -2.4645e-05
8:35140016 A G 0.030777 -3.0266e-05
8:35152803 G A 0.041547 -1.8701e-05
8:35159064 T C 1.689060 1.8395e-05
8:35161035 T G 0.070389 -1.3286e-05
8:35164845 G A 0.128041 -3.4527e-05
8:35174099 T C 0.838592 -1.4910e-06
8:35182128 C A 0.138649 -2.4826e-05
8:35197093 T C 0.081298 2.0324e-05
8:35199368 G A 0.041667 -1.3661e-05
8:35209123 C G 0.030822 1.4370e-05
8:35223719 A G 0.024220 7.7415e-07
8:35225249 T C 0.873257 2.3685e-05
8:35225501 C G 0.454029 1.7124e-05
8:35230731 C T 0.044435 5.3527e-06
8:35231518 G A 0.082415 9.3815e-07
8:35232889 A G 0.079292 3.5587e-05
8:35255736 T C 0.131018 -1.2966e-05
8:35259940 G A 0.112273 -2.8422e-05
8:35260770 A G 0.419812 1.3298e-05
8:35261125 G C 0.304575 -3.3510e-06
8:35263169 T C 0.026447 -6.5119e-06
8:35268929 G A 0.043085 -2.1554e-05
8:35273389 G A 0.080867 1.2149e-05
8:35280730 G A 0.949346 3.5940e-05
8:35300157 T C 0.098683 -4.2144e-05
8:35309223 T G 0.195827 -2.3455e-05
8:35312167 G T 0.029991 -1.1620e-06
8:35312380 T G 1.094278 2.1177e-05
8:35326122 G T 1.833577 -1.3833e-05
8:35343089 C G 0.174479 1.1451e-05
8:35343268 A G 0.039693 -1.0330e-05
8:35343481 G T 0.079695 -4.6488e-06
8:35348141 G C 0.047577 6.8082e-06
8:35358622 A G 0.081139 -3.1259e-05
8:35358869 A G 0.023146 1.4450e-05
8:35363043 G A 0.066617 1.7566e-06
8:35371060 C A 0.190790 1.1905e-05
8:35375076 C T 0.094814 5.9134e-05
8:35380121 G T 0.608206 2.7083e-05
8:35397152 A G 0.404518 1.4920e-05
8:35402657 A G 0.154816 -1.7824e-05
8:35408949 A G 0.256946 -4.6271e-05
8:35415702 G T 0.202134 1.3789e-05
8:35423882 A G 0.173350 1.1366e-05
8:35431511 T G 0.034786 4.8591e-06
8:35432266 A G 0.672973 -1.6089e-06
8:35441796 T G 0.065364 -2.0256e-05
8:35452296 A G 0.082113 3.4181e-05
8:35463395 T C 0.045549 -2.1979e-06
8:35467955 C G 0.089611 -2.6997e-07
8:35472189 A G 0.040511 -2.4079e-05
8:35474609 T C 0.048811 -3.9129e-05
8:35484808 T C 0.221664 -1.7312e-05
8:35493675 T G 0.191202 -5.2658e-06
8:35506256 C A 0.119368 -3.9160e-05
8:35508400 G A 0.295432 -1.3687e-05
8:35508582 C T 0.056383 4.2302e-05
8:35514357 G T 0.103386 2.9684e-05
8:35516702 A G 0.034321 9.0668e-06
8:35529041 G C 1.640911 9.4001e-06
8:35532437 G A 0.071898 5.7848e-06
8:35532764 T C 0.031209 -3.4080e-06
8:35534138 T C 0.078552 -5.3231e-05
8:35534899 A G 0.150619 2.0056e-05
8:35535126 A G 0.931964 9.7454e-06
8:35535378 G A 0.060489 -1.3452e-06
8:35538457 C A 0.048749 -3.9735e-06
8:35539070 C T 0.033331 -1.7356e-05
8:35540497 C T 0.215747 -1.3570e-05
8:35546676 G A 0.026255 9.3998e-06
8:35554113 A G 0.086368 -6.6012e-07
8:35555270 T G 1.935824 -1.8355e-05
8:35561861 A G 0.170308 3.4266e-05
8:35561981 T C 0.216153 7.0209e-06
8:35567714 G A 0.117447 1.9886e-05
8:35572305 A C 0.021965 2.4459e-05
8:35580299 T C 0.073933 -3.8766e-05
8:35587151 C T 0.104736 -3.4320e-05
8:35601718 C G 0.053267 -2.6699e-05
8:35604169 G A 0.074028 1.3472e-05
8:35607946 G A 0.066075 -5.6938e-05
8:35612633 C T 1.973748 -9.7776e-06
8:35641942 G A 0.235657 1.4279e-05
8:35645991 C T 0.219645 3.0975e-06
8:35656529 C T 0.058860 -7.8570e-07
8:35657163 G A 0.066948 -1.9003e-05
8:35664547 T C 0.070847 3.9524e-05
8:35681983 T C 0.042238 -7.1829e-06
8:35717611 T C 0.089929 2.0405e-06
8:35719394 C T 0.032436 -4.3628e-05
8:35720239 A C 0.058769 -5.2312e-05
8:35721290 C T 0.050463 1.4105e-05
8:35724055 T C 0.108612 5.5445e-06
8:35732038 T C 0.029180 1.7206e-05
8:35754100 G A 0.490577 2.2884e-05
8:35762655 T G 0.049450 3.3166e-07
8:35784889 A G 0.103925 -5.1725e-05
8:35787270 A G 0.092405 -1.9019e-05
8:35798548 T C 0.451735 2.0348e-05
8:35801166 A G 0.075151 5.9773e-06
8:35804854 C T 0.113510 -8.1904e-07
8:35822535 A G 0.021809 -1.9964e-05
8:35831522 C T 0.026619 7.5625e-06
8:35837165 T C 0.037519 -3.8897e-05
8:35862137 C T 0.025944 -1.6193e-05
8:35870889 A G 0.027450 1.0068e-05
8:35879617 G T 0.238033 2.2386e-05
8:35905284 G T 0.287791 -1.7477e-05
8:35907190 G T 0.034055 -2.1109e-05
8:35918388 C T 0.058159 -4.2003e-06
8:35918504 C T 0.047162 -2.1367e-05
8:35928309 G A 1.018657 -2.6197e-05
8:35930473 A G 0.038745 1.9512e-05
8:35934191 A C 0.270040 5.3920e-06
8:35935271 A G 0.047584 6.7602e-05
8:35957520 C T 0.135182 3.5280e-05
8:35971841 A G 1.020627 -3.5292e-05
8:35992711 T C 1.016054 -2.9608e-05
8:35996161 A G 0.255748 1.1418e-05
8:35999591 T C 1.176054 -6.2838e-05
8:36013322 C T 0.049246 1.0777e-05
8:36014123 G A 0.075829 -1.5044e-05
8:36025847 G A 1.161694 -7.9334e-05
8:36041195 G A 0.047762 2.0183e-05
8:36042123 T C 0.039070 -1.9134e-05
8:36043679 T C 0.025574 -1.5514e-05
8:36048060 A G 0.038911 3.7116e-06
8:36051749 G A 0.021198 7.0464e-06
8:36062233 A G 0.192575 -2.0123e-06
8:36094968 A G 0.043429 4.0058e-07
8:36104180 A G 0.028638 2.9580e-05
8:36123663 C T 0.082382 2.7325e-06
8:36124334 G A 0.267216 6.8084e-06
8:36125398 C T 1.617752 -4.1654e-05
8:36149724 T G 0.054410 -5.1410e-05
8:36174247 C T 0.034604 -1.1925e-05
8:36184305 T C 0.059106 1.4770e-05
8:36201248 C T 0.030348 7.8218e-06
8:36215898 T C 0.362497 2.2026e-05
8:36232829 A G 0.106031 -4.0303e-05
8:36233125 A G 0.073313 -3.4596e-06
8:36242982 A G 0.073102 -1.4063e-06
8:36256428 A G 0.591691 -4.0233e-05
8:36304744 C T 0.024814 -2.7978e-06
8:36305166 T C 0.093249 -3.9386e-05
8:36318814 T C 0.066832 1.4535e-05
8:36333231 T C 0.048739 2.3726e-06
8:36353723 A G 0.033276 -3.0780e-06
8:36358851 A G 0.046948 3.2337e-06
8:36359224 T C 0.056565 2.6230e-06
8:36380395 T C 0.179348 1.1616e-04
8:36386099 A G 0.052972 -4.1608e-05
8:36391230 T C 0.104129 1.0246e-04
8:36405160 C T 0.021241 -1.3429e-05
8:36411205 C A 0.186080 1.1499e-04
8:36416369 C T 0.070288 -5.0177e-05
8:36420485 C T 0.056559 2.3625e-05
8:36437573 T C 0.041401 4.1371e-05
8:36442446 G T 0.560496 -1.1801e-05
8:36445852 T C 0.077591 7.1124e-05
8:36455790 A G 0.147484 6.0555e-06
8:36479105 C T 0.719129 4.3463e-05
8:36485918 T C 0.075414 1.5154e-05
8:36496987 G A 0.104486 3.4064e-05
8:36505001 T G 0.050155 2.0862e-05
8:36513197 C T 0.196551 1.4636e-05
8:36531654 C T 0.051596 -1.8636e-05
8:36533283 A C 0.120329 -3.2170e-05
8:36536695 C T 0.140252 7.8119e-05
8:36549018 G A 0.590607 1.6509e-05
8:36556180 A C 0.024779 1.0903e-05
8:36556553 T C 0.210440 3.7934e-06
8:36556762 A G 0.029170 2.1643e-05
8:36560542 G A 0.050609 2.6192e-06
8:36560990 T C 0.023548 -9.4296e-06
8:36602202 T C 1.972112 2.2150e-06
8:36603585 G A 0.331298 5.6413e-06
8:36606815 C T 0.062966 9.6604e-06
8:36610231 T C 0.023850 8.9957e-06
8:36615013 C T 0.037876 -5.5649e-06
8:36615223 A G 0.079432 -1.8275e-05
8:36618088 C T 0.478321 -6.4223e-06
8:36633318 T C 0.421432 -2.6939e-05
8:36633428 C T 0.100971 2.1036e-05
8:36637554 G A 0.029862 -8.8747e-06
8:36657002 T C 0.346648 -3.3024e-05
8:36661448 A G 0.032890 1.5026e-06
8:36664830 T C 0.067179 -2.4771e-05
8:36666329 G A 0.041550 6.7445e-07
8:36668846 G T 0.121939 -1.1869e-05
8:36677470 T C 0.049720 2.6134e-05
8:36678840 A G 0.141891 -4.3060e-06
8:36679813 C T 0.460145 -6.7109e-05
8:36693149 T C 0.071866 3.2904e-06
8:36696318 A G 0.065845 -3.0084e-06
8:36697279 T G 0.300106 3.0976e-05
8:36704042 C T 1.905900 5.1849e-05
8:36718619 A C 0.845667 -9.7973e-07
8:36718753 A G 0.510108 -2.6629e-05
8:36724825 C T 0.383228 2.4455e-05
8:36725814 A C 0.023854 -1.5824e-05
8:36730955 G A 0.021208 -2.4748e-05
8:36731742 A G 0.085446 -4.1867e-05
8:36746163 A G 0.059873 -3.8913e-06
8:36757793 A G 0.070568 -2.2896e-05
8:36758705 C T 0.040105 2.4749e-05
8:36765627 C T 0.025707 1.4041e-05
8:36767024 C T 0.838134 -1.5153e-07
8:36776236 C A 0.034760 -9.1547e-06
8:36778298 G A 0.025402 -9.0324e-06
8:36780926 G A 0.055926 7.9581e-07
8:36782414 C T 0.111208 -3.8062e-06
8:36786278 G C 1.968314 1.9260e-05
8:36787153 C T 0.306828 1.9993e-05
8:36788391 T A 0.043007 8.6140e-07
8:36790339 A G 0.264067 3.4712e-05
8:36792421 A G 1.102889 2.2346e-05
8:36808060 C T 1.773386 3.5179e-05
8:36825999 A G 0.025954 1.2724e-05
8:36828995 G A 0.027882 1.1381e-05
8:36830191 A G 0.812635 -1.0256e-05
8:36847709 C T 0.328468 3.7608e-05
8:36854429 C A 0.030352 -1.0105e-05
8:36855332 A G 0.025603 -1.0331e-05
8:36865173 T G 1.234345 -2.0399e-05
8:36879339 T C 0.211053 5.8408e-06
8:36879512 A G 0.037236 -1.2931e-04
8:36892280 T C 0.078254 3.6760e-07
8:36893253 G T 1.178644 -3.5565e-05
8:36895752 G A 0.038645 -2.5456e-05
8:36896680 T C 0.095405 8.0615e-06
8:36911680 A G 0.036976 8.1191e-06
8:36911940 C T 0.148743 2.2651e-05
8:36918227 C A 0.104162 -5.2783e-07
8:36920641 T C 0.020906 1.9162e-05
8:36922230 T C 0.053608 1.3151e-05
8:36924976 A G 0.032257 -1.4986e-05
8:36935447 G A 0.023510 -1.4341e-06
8:36938201 A G 1.813112 -3.0577e-05
8:36940779 A G 0.050012 1.0939e-05
8:36941542 T G 0.169043 2.9169e-05
8:36944182 A C 0.080746 -5.1265e-05
8:36947548 C T 0.028826 2.8152e-05
8:36952153 A G 0.163229 1.8594e-05
8:36957369 G A 0.075514 1.1346e-05
8:36964301 G A 0.071853 -2.0594e-05
8:36972909 T C 0.156309 4.3050e-05
8:36975946 A G 1.665884 -5.9189e-05
8:36978690 G A 0.030099 -2.3804e-05
8:36985891 T C 0.125669 4.5093e-06
8:36989794 T C 0.113026 -1.1816e-05
8:36995874 C T 1.853500 3.1112e-05
8:37003868 T C 1.527486 2.4882e-05
8:37005014 G A 1.887548 1.3584e-05
8:37005359 T C 0.030413 3.2709e-05
8:37005416 C T 0.420506 2.5437e-05
8:37012838 A G 1.895741 5.6448e-06
8:37016756 T C 0.051287 -3.5261e-05
8:37018665 C T 0.290709 4.7823e-06
8:37034824 C T 0.535548 -8.9125e-06
8:37037736 A G 1.978409 2.1961e-06
8:37042926 A G 0.821665 -3.2800e-05
8:37043932 C T 0.031488 -1.7784e-05
8:37044187 T C 0.143530 3.0046e-06
8:37046589 A G 1.005998 2.6550e-05
8:37048730 G A 0.112082 -2.2544e-07
8:37050480 A G 0.080519 1.6619e-05
8:37054785 C T 1.823778 -1.9895e-05
8:37058556 T C 0.060798 7.8726e-05
8:37065784 A G 0.902236 1.5361e-05
8:37067007 T C 0.070623 2.5105e-05
8:37068702 T C 0.060421 5.6541e-05
8:37073316 A G 0.175021 7.1412e-06
8:37079215 T C 1.821158 -1.6593e-05
8:37079831 A G 0.033572 2.0630e-05
8:37080350 A G 0.089023 5.3345e-05
8:37086391 T G 0.034075 1.0053e-05
8:37100040 T C 0.236614 -6.3331e-06
8:37101929 C T 1.178436 5.6211e-05
8:37103043 A G 0.111848 -1.7417e-05
8:37112014 C A 0.619229 2.6420e-06
8:37112351 T C 0.058136 -7.2164e-06
8:37128540 T G 0.869826 -6.7038e-06
8:37128632 G T 0.045627 7.6414e-06
8:37132546 A G 1.336894 3.2681e-05
8:37133656 T C 0.296146 6.0732e-05
8:37136653 T C 0.045792 3.5279e-05
8:37144660 A G 0.088871 -3.8308e-05
8:37147182 C G 0.512438 -3.7744e-05
8:37148624 C A 0.205315 1.6128e-05
8:37151564 C T 0.601831 -3.2541e-05
8:37156507 A C 0.078903 -1.5679e-06
8:37159346 C T 0.557568 5.9716e-05
8:37162190 G A 0.129151 -1.7874e-05
8:37163464 C T 0.502389 -3.4180e-05
8:37164749 A G 0.686044 1.4047e-04
8:37171998 A G 0.070194 1.8561e-05
8:37176321 T C 0.064030 2.1702e-06
8:37181851 C T 1.711764 -3.0621e-05
8:37183686 T C 0.667488 1.0274e-05
8:37184275 T C 0.101903 -1.7283e-05
8:37185868 G C 1.895543 -4.6555e-05
8:37192342 T C 1.185720 -7.6603e-06
8:37198865 T C 0.077569 -6.7961e-06
8:37200263 T C 0.569483 9.3404e-06
8:37205186 G A 0.035727 -1.9677e-07
8:37207035 T C 0.042141 3.4185e-05
8:37210432 A G 1.823174 7.4560e-06
8:37211458 T C 0.657533 -1.7195e-05
8:37217380 T C 1.262010 -5.4876e-06
8:37219077 T C 0.835829 -5.5364e-05
8:37225307 T C 0.579438 7.7771e-06
8:37237302 C A 0.368112 7.4727e-06
8:37251135 A G 0.072002 7.2123e-05
8:37261465 G A 0.083817 2.3974e-05
8:37264114 A G 0.039141 5.3552e-06
8:37267911 G A 0.095768 -1.3950e-05
8:37269625 G A 0.082175 -2.4073e-05
8:37270382 C T 0.051131 9.0246e-06
8:37287970 G A 0.098173 -2.6414e-05
8:37305509 A C 0.827871 -3.5489e-05
8:37308772 G A 0.390317 -7.3019e-07
8:37309542 T G 0.141576 1.8343e-05
8:37310044 G A 0.040988 -9.5731e-06
8:37310134 G A 0.025541 -2.0281e-05
8:37316103 A G 0.032195 -2.2188e-06
8:37317475 C T 0.076757 -7.7296e-06
8:37317538 T C 0.088984 -3.3761e-05
8:37333346 T C 0.034123 2.5779e-06
8:37336397 A G 1.556464 -1.1987e-04
8:37337950 A G 0.257936 -4.1432e-05
8:37341519 A G 0.043491 5.3888e-05
8:37343775 C T 0.036451 -2.7548e-06
8:37354196 T C 1.557954 -1.3640e-04
8:37362371 T C 0.086414 -2.2337e-05
8:37363323 C T 0.111338 -7.5170e-06
8:37365115 T C 0.034857 -1.2729e-06
8:37372363 G A 0.307938 5.8081e-05
8:37377511 T C 0.097456 1.9477e-05
8:37377818 C G 0.122504 2.2476e-05
8:37378051 T C 0.047620 2.5871e-06
8:37380139 C T 0.047259 -4.0437e-05
8:37380229 T G 0.025950 2.1466e-05
8:37381930 C T 0.026191 2.7887e-05
8:37383823 T C 0.035457 1.4010e-05
8:37384199 G C 1.813784 1.6267e-05
8:37385495 C A 0.079237 -2.0891e-05
8:37391464 A C 0.039742 3.9543e-05
8:37391850 G A 0.025042 2.4992e-05
8:37399844 C G 0.254976 8.8889e-05
8:37404478 G A 0.224913 -5.4691e-06
8:37405377 G A 0.059814 -4.6711e-05
8:37407556 G A 0.049866 3.7030e-05
8:37407584 T C 0.040258 1.3037e-05
8:37408971 T C 0.226886 -1.2634e-06
8:37411388 A G 0.202406 -1.4652e-06
8:37413937 T C 0.170026 -2.3728e-05
8:37421302 C T 0.082528 -2.4969e-06
8:37424529 C G 0.082337 1.8710e-05
8:37428991 A G 0.124565 3.5025e-06
8:37430952 C A 0.114234 1.2712e-05
8:37431193 C T 0.096680 -5.1020e-06
8:37444583 G T 0.101961 3.9232e-05
8:37446122 G T 0.377847 3.0589e-05
8:37453399 A G 0.054822 2.8180e-06
8:37456438 G A 0.962322 -1.1921e-05
```
