## Supplemental_Data_Files for "Common genetic variation associated with Mendelian disease severity revealed through cryptic phenotype analysis": SupplementalDataFile_9.txt (part 11 of 21)

```
8:37461158 A G 0.065212 -3.6050e-05
8:37461922 A G 0.094249 -1.2211e-06
8:37468018 T G 0.936414 -9.0769e-06
8:37469921 G A 0.175774 2.2078e-05
8:37471189 A G 0.029135 -1.2826e-05
8:37471387 C G 0.889295 -3.0326e-05
8:37471919 G C 0.082457 1.8860e-05
8:37472540 T C 0.571132 -2.0425e-05
8:37472803 A G 1.669624 3.5055e-08
8:37477883 T C 0.077260 -2.6615e-06
8:37484229 G A 0.151314 7.6396e-06
8:37485544 T C 0.343197 -1.5626e-05
8:37485751 A C 0.092928 -2.0607e-06
8:37485993 T C 0.023360 -1.6116e-05
8:37491231 C T 1.549106 -1.6151e-05
8:37499708 A G 0.030462 -5.2883e-06
8:37511623 A G 0.038570 7.2803e-06
8:37527109 C A 0.443315 -4.2081e-05
8:37532347 C T 0.149782 -2.5722e-05
8:37532984 G A 0.178741 -4.7085e-06
8:37538022 T C 0.164969 3.9128e-05
8:37555338 T C 0.045727 -2.0200e-05
8:37562320 A G 0.138142 2.0533e-05
8:37562336 C T 0.114461 -9.8927e-06
8:37567787 C T 0.035740 -1.3868e-05
8:37582993 A G 0.509585 1.2044e-06
8:37588959 C T 0.026953 -4.9816e-06
8:37589192 A G 0.373043 -1.9212e-05
8:37589772 T C 0.294935 3.6445e-06
8:37590446 T C 1.595281 3.1728e-05
8:37593106 T C 0.028200 -1.8090e-05
8:37619817 T G 0.068373 -3.7887e-06
8:37621345 A G 0.084921 4.5578e-05
8:37621477 G A 0.094389 6.3463e-05
8:37632625 A G 0.064212 6.8288e-06
8:37635649 G A 0.338157 1.1366e-05
8:37646650 T G 1.233073 -3.2226e-05
8:37647419 T C 0.035438 2.6606e-05
8:37652759 C T 0.389989 8.8248e-05
8:37656572 A G 0.035227 -2.9449e-05
8:37658001 A G 0.061622 2.3572e-07
8:37660948 A G 0.883595 7.0551e-06
8:37661071 A G 0.272312 4.8823e-05
8:37665230 A G 0.532919 -6.3066e-05
8:37665906 A G 0.071411 2.2104e-05
8:37670950 A G 0.020975 -4.8451e-05
8:37671610 A G 0.076053 2.9169e-05
8:37672471 G A 0.073885 3.2047e-05
8:37681426 C T 0.392131 -2.6646e-05
8:37686749 G A 1.578757 -3.9190e-05
8:37688966 A G 0.025905 -2.5752e-08
8:37691711 A G 0.620186 -2.9053e-05
8:37692704 A G 0.047399 5.1225e-06
8:37693302 C T 1.853068 9.2960e-06
8:37694237 A G 1.393300 -2.0245e-05
8:37696874 T C 0.791517 -3.9214e-06
8:37702806 T C 0.085193 9.8690e-06
8:37706267 A C 0.829123 1.0119e-05
8:37710625 A G 0.040193 1.7383e-05
8:37712037 A G 0.546558 -5.3153e-06
8:37714365 C A 0.067085 -3.5993e-06
8:37718468 T C 1.428816 -1.6836e-05
8:37728017 G A 1.441880 -2.2598e-05
8:37730368 A G 1.377999 -4.8290e-05
8:37730456 T G 0.704127 -2.5925e-05
8:37733834 G A 0.107713 -5.4707e-06
8:37734755 A G 0.023308 1.6697e-05
8:37748496 C T 0.085547 -3.5021e-05
8:37755638 C G 0.066896 4.1112e-05
8:37758538 T C 0.283640 -4.4661e-05
8:37758650 G T 0.956376 3.2432e-05
8:37767527 T C 0.499010 -8.6029e-06
8:37771696 A G 0.265106 1.1907e-04
8:37781586 A G 0.043387 2.3102e-05
8:37782883 T C 0.042868 -9.9585e-06
8:37791109 A G 0.515129 2.1223e-05
8:37797075 G A 0.766998 -1.6672e-05
8:37811922 A G 0.584787 -1.3636e-05
8:37815049 A G 0.044575 -3.3738e-05
8:37823798 G A 0.158935 4.2490e-06
8:37841232 G A 0.059399 1.9115e-05
8:37843830 G A 0.130956 -1.3404e-05
8:37851389 G C 0.047464 4.3667e-05
8:37858028 A G 0.027398 -5.2278e-06
8:37865603 T C 0.145303 -7.3269e-06
8:37868972 C G 0.145582 -9.5506e-06
8:37883213 A G 0.034000 -3.3836e-05
8:37884310 C T 1.550297 4.8561e-05
8:37886728 T C 0.057208 1.6931e-05
8:37887774 A C 0.048019 -4.5486e-06
8:37892061 G A 0.203319 1.0651e-05
8:37914738 A G 0.030702 -2.8065e-05
8:37940947 G T 0.020712 -8.0520e-06
8:37941880 T C 0.055218 2.6813e-05
8:37945542 A G 0.202527 1.5001e-06
8:37954086 T C 0.070999 -7.9838e-06
8:37963239 T C 0.020355 -9.5000e-06
8:37977732 G T 0.347560 -6.5378e-05
8:37986868 G A 0.064563 -2.5717e-05
8:38001335 A G 0.074300 2.2316e-05
8:38006991 T C 0.057438 3.5544e-05
8:38013848 C T 0.481827 1.1864e-06
8:38028726 C T 1.949855 1.6568e-05
8:38029391 C T 0.033526 5.3523e-07
8:38031345 G A 0.504947 -2.2329e-05
8:38053165 A G 0.102065 2.2244e-05
8:38070128 G A 0.309227 3.5716e-05
8:38095662 T C 0.488656 -2.6816e-05
8:38108546 C T 0.034568 -2.3425e-05
8:38112025 C A 0.035785 8.1518e-06
8:38122161 C G 0.043559 -1.4939e-05
8:38127094 T A 0.094343 3.2982e-05
8:38139729 A C 0.171438 2.0359e-05
8:38143845 G A 0.049599 1.7990e-05
8:38148760 A G 0.052355 4.0629e-05
8:38158266 C T 0.030472 2.1912e-06
8:38194208 C T 0.062414 3.7902e-05
8:38202468 C T 0.053141 1.4949e-05
8:38205881 A C 0.233673 -9.1087e-06
8:38207119 T C 0.073005 -5.0380e-05
8:38213552 T C 0.046438 2.4008e-05
8:38221468 G T 0.471047 -2.2194e-05
8:38225429 C G 0.036327 -1.2113e-05
8:38233670 T C 0.024918 2.4625e-05
8:38249201 A G 0.262808 -2.4709e-05
8:38258621 T C 0.042527 -7.5982e-06
8:38263163 G A 0.054264 -2.5608e-05
8:38271547 A G 0.043527 -3.7613e-06
8:38272582 A C 0.461070 -2.9442e-05
8:38286225 A G 0.452419 1.5844e-05
8:38292147 C A 0.478568 -3.2886e-05
8:38295253 T G 0.048967 1.1733e-05
8:38295542 A G 0.191666 -1.1089e-05
8:38299419 A G 0.869492 -2.2397e-05
8:38302965 T C 0.401275 3.9515e-06
8:38305486 A C 0.023299 -2.6260e-06
8:38316200 G A 0.124023 1.7710e-05
8:38317398 C T 1.398289 -3.6133e-05
8:38322346 G A 1.220460 1.6361e-05
8:38322620 A G 0.173181 1.5823e-05
8:38326291 T C 0.076332 -3.1979e-05
8:38326602 A G 0.237939 7.4105e-06
8:38328236 C T 0.087761 -4.0210e-05
8:38329982 T C 0.029271 2.5702e-05
8:38332318 C T 0.826670 5.0270e-05
8:38334038 T C 0.271448 -6.4280e-05
8:38355852 T C 0.201339 -1.1621e-05
8:38359658 T C 1.379216 1.9686e-05
8:38363023 T G 0.028333 -6.5242e-06
8:38367484 C T 0.041241 1.0527e-06
8:38368729 C T 1.507147 4.2234e-06
8:38369493 G A 0.141482 -3.9354e-05
8:38369831 C A 1.673356 8.8071e-05
8:38369982 G C 0.045295 2.2015e-06
8:38374141 T C 0.024337 -2.0696e-06
8:38377104 T C 0.100767 -1.4362e-05
8:38381103 A G 0.063209 3.0315e-06
8:38385486 A G 1.668871 7.5082e-05
8:38385763 A G 0.142612 -4.2541e-05
8:38385914 T C 0.061005 -4.5315e-05
8:38409003 T C 0.052388 1.9716e-05
8:38409322 A G 1.748773 3.1982e-05
8:38410557 A G 0.390875 1.0773e-06
8:38411245 T G 0.041910 -1.8160e-05
8:38412639 T G 0.022234 -1.3673e-05
8:38413268 T C 0.032455 -2.0799e-05
8:38415212 T C 0.201209 -2.7841e-05
8:38418834 G A 0.112614 5.8482e-07
8:38421747 T C 0.047207 1.1502e-05
8:38423941 T C 0.188793 5.6550e-06
8:38424845 C T 0.689063 4.1028e-05
8:38430415 T C 0.168861 2.1078e-05
8:38432709 T C 0.068948 -1.8378e-07
8:38436973 T C 0.062141 -1.0754e-05
8:38439919 T G 0.124302 -8.6809e-06
8:38441641 G A 0.138431 -4.3751e-05
8:38444546 G T 0.328990 -6.4923e-06
8:38445999 G A 1.564209 1.2363e-05
8:38446937 G A 1.891077 1.4312e-05
8:38453482 C T 0.020650 -2.2176e-05
8:38454017 C T 1.222300 -5.7517e-06
8:38460284 T C 1.577329 -7.5412e-06
8:38464140 C T 0.745170 1.1011e-05
8:38469303 G A 1.007654 5.7471e-05
8:38469443 C T 0.070431 7.3729e-06
8:38470006 G A 0.115308 1.8728e-05
8:38471372 T C 0.688417 1.3012e-04
8:38472680 C T 1.723917 -4.8394e-05
8:38473361 A G 0.141469 -3.3091e-05
8:38479693 A G 0.900301 -2.9894e-05
8:38484726 G A 0.193704 -1.2055e-06
8:38488601 A G 0.658929 8.4406e-06
8:38489538 T C 0.127486 -8.7920e-06
8:38503423 C T 0.031611 -2.8227e-05
8:38517026 G A 0.026171 2.1305e-05
8:38523882 G A 0.855898 -2.8891e-06
8:38525401 T C 0.042202 3.2093e-06
8:38527909 C T 0.054264 -1.0263e-05
8:38532918 C T 1.348861 1.6798e-05
8:38537589 C G 0.040316 -9.1130e-06
8:38540944 T C 0.389366 -5.1212e-05
8:38541679 G T 0.113756 -3.2483e-05
8:38562668 G A 0.240032 -6.0145e-06
8:38567850 C T 1.578422 1.3547e-05
8:38569981 A G 0.695938 3.7251e-05
8:38572213 T G 0.216451 1.2108e-05
8:38575002 T C 0.039885 -3.1379e-05
8:38575483 T C 0.719191 -1.0161e-05
8:38583277 T C 0.108703 -2.6350e-05
8:38586133 A G 0.021046 9.6129e-06
8:38588043 C A 1.265599 1.1633e-05
8:38590448 G C 0.198382 -5.7105e-06
8:38590994 C A 0.418484 7.7182e-05
8:38593645 T C 0.224141 -3.0629e-05
8:38594767 T C 0.202708 -9.8293e-06
8:38597056 A G 0.040849 -1.7864e-05
8:38598228 G A 0.028151 -3.6390e-07
8:38598490 G C 0.310931 -5.3807e-07
8:38599893 A G 0.283942 -1.1227e-05
8:38602323 G A 1.268014 4.3815e-05
8:38610523 A G 0.055617 1.6934e-05
8:38618468 C T 0.267453 3.5529e-05
8:38618768 G T 0.820701 -6.4036e-06
8:38637695 A G 0.540076 -4.4659e-05
8:38643093 G A 0.041177 2.9299e-05
8:38671894 A C 0.039249 -4.1404e-05
8:38677322 T C 0.115204 5.0723e-07
8:38677932 G A 0.843778 -1.3300e-06
8:38685601 G A 0.215533 2.9471e-05
8:38691320 A G 0.054988 -1.3164e-05
8:38695722 A C 0.160698 9.1756e-06
8:38701329 G A 1.151677 2.7831e-05
8:38703278 C T 0.156481 -3.4152e-05
8:38704374 T C 0.027547 -1.8420e-05
8:38707784 C A 0.183915 1.9572e-05
8:38720310 A G 0.038554 1.3699e-05
8:38733509 G A 0.379840 3.1045e-06
8:38742062 C T 0.572197 -4.3380e-05
8:38748612 A G 0.268001 7.8211e-06
8:38755899 A G 0.099261 7.3573e-06
8:38757733 C T 0.388314 -2.5722e-06
8:38759905 A G 0.188044 6.4903e-05
8:38761012 A G 0.345061 -1.6928e-05
8:38766074 G A 0.454085 4.2291e-06
8:38771581 A G 1.636321 2.2446e-05
8:38777146 A G 0.690127 5.8725e-06
8:38780524 G C 0.032640 -5.4536e-06
8:38790950 C G 1.751438 1.1306e-05
8:38791892 T C 0.040638 7.1051e-06
8:38792366 T C 0.699138 2.5818e-05
8:38792871 A G 0.093675 4.5601e-06
8:38799312 T A 0.142875 -3.6627e-05
8:38799642 A G 0.894069 -2.8482e-06
8:38802685 A G 0.051531 1.7557e-05
8:38803551 C T 0.483781 1.0037e-05
8:38807214 T C 0.232190 -2.3395e-05
8:38808217 C G 0.140113 1.5219e-05
8:38808945 A G 0.817740 -1.0864e-05
8:38810707 G A 0.324712 -3.6725e-05
8:38811497 T C 0.465211 5.1698e-05
8:38813845 A G 0.573265 1.7206e-05
8:38821665 A G 0.889577 1.0867e-04
8:38826286 T C 0.112504 4.9588e-07
8:38828850 A G 0.022328 -7.4279e-06
8:38835269 C T 0.817273 -1.2511e-05
8:38835666 C T 1.563767 -6.9112e-05
8:38844657 T C 0.081298 1.7145e-05
8:38847559 T G 0.058934 -3.3203e-05
8:38853620 A G 0.796879 4.5543e-07
8:38854041 T C 0.766229 -5.1526e-05
8:38872718 T C 0.049668 4.3070e-06
8:38884050 G A 0.026165 1.2608e-06
8:38884270 T C 0.036210 -8.2367e-06
8:38894067 T C 0.867450 -6.9527e-07
8:38909649 T C 0.072466 -1.2012e-05
8:38921313 G C 0.590783 -2.5440e-05
8:38935287 G A 0.048006 3.6929e-06
8:38937766 T G 1.531368 -5.7859e-05
8:38938106 T C 0.077854 -7.2054e-06
8:38942247 T C 0.168501 -6.9804e-06
8:38960217 G A 0.095447 4.8573e-05
8:38980946 A G 0.038463 -1.5839e-05
8:38992083 G A 0.651791 -5.0609e-05
8:38992194 G A 0.770322 4.0662e-05
8:39007200 T C 0.291475 -3.8721e-06
8:39010497 A G 0.030397 1.5876e-05
8:39015520 A G 0.502882 5.8817e-05
8:39015793 G T 1.420510 -3.8464e-06
8:39017722 C A 0.054439 -7.8550e-05
8:39022884 A T 0.578682 5.6326e-06
8:39040526 A C 0.110589 -4.9035e-06
8:39042042 C T 1.047808 1.4397e-05
8:39075780 C T 0.138662 1.3364e-05
8:39087426 C T 0.039164 -1.7462e-06
8:39092334 A C 0.082944 3.5717e-05
8:39109723 T C 0.086307 -5.4696e-06
8:39117745 G T 0.102344 -7.0241e-06
8:39126541 A G 0.043517 -3.3519e-05
8:39127203 C T 0.396237 -2.4784e-05
8:39132608 G A 0.490688 -8.1594e-06
8:39142550 A G 0.726624 -2.1802e-05
8:39173096 A G 1.402401 -2.0782e-05
8:39177813 C T 0.654436 -1.9142e-06
8:39180499 T A 1.200680 -1.7050e-06
8:39190667 T C 1.203351 -2.0299e-06
8:39197783 G A 0.854353 -3.5727e-06
8:39202937 A G 0.031426 1.5829e-06
8:39204508 G A 1.019864 -1.0426e-05
8:39208592 A G 0.088543 -1.3784e-05
8:39214227 A G 0.065157 -1.6862e-06
8:39215324 T A 0.039064 -1.0592e-05
8:39221844 A G 0.050349 -7.4397e-06
8:39224178 T C 0.890522 1.0089e-05
8:39225322 C G 0.032101 7.7761e-06
8:39387868 C A 0.048989 -4.4360e-06
8:39388919 T C 0.272438 -5.5602e-06
8:39412457 C T 0.355934 5.4183e-06
8:39431138 A G 0.537372 1.6345e-05
8:39432395 C T 0.280965 4.0015e-05
8:39432576 A G 0.435012 -2.1825e-05
8:39433899 T C 0.051463 -6.8466e-06
8:39437084 T G 1.846683 2.4680e-06
8:39437729 G A 0.079997 3.0312e-05
8:39448966 T C 0.832317 -8.2078e-06
8:39462985 G A 0.181984 -7.1744e-06
8:39463134 T G 0.107482 3.6290e-05
8:39505702 C G 0.269796 4.5918e-05
8:39520744 C T 0.131024 1.0053e-05
8:39522372 G A 0.095635 5.5955e-06
8:39528811 C T 0.030137 -1.5092e-05
8:39537431 T C 1.556425 -6.1385e-06
8:39537626 G A 0.028852 -1.1414e-05
8:39541738 C T 0.045481 3.4084e-05
8:39542016 C A 0.048827 -8.4034e-06
8:39544300 A G 0.054312 1.7727e-06
8:39545165 A G 1.523325 -6.5460e-06
8:39558893 A G 0.092389 -2.0380e-05
8:39563297 A G 0.471881 9.8941e-06
8:39576106 G A 0.082983 -2.0691e-05
8:39577303 G A 1.823064 -1.6696e-05
8:39588503 T C 0.414654 1.5311e-05
8:39589418 C T 0.318779 2.6374e-05
8:39590786 G A 0.247832 -3.0994e-05
8:39604374 T C 1.074170 -1.9936e-05
8:39615120 A G 0.035814 -7.6083e-06
8:39626591 A G 0.121034 -2.7908e-05
8:39631965 C T 0.069097 7.6331e-06
8:39632768 T C 0.083973 2.9221e-05
8:39633865 T A 0.038262 4.4135e-06
8:39637414 A C 0.039820 -4.6893e-05
8:39639411 G A 0.959375 3.3374e-05
8:39639705 A G 0.151298 -1.9767e-05
8:39649807 A G 0.271620 -1.5522e-05
8:39651487 T C 0.055815 -1.2038e-05
8:39661189 A G 0.212176 -2.0716e-06
8:39709744 T G 0.202134 9.8175e-06
8:39715698 C T 1.166566 -5.4387e-05
8:39749580 G A 0.721680 -2.2163e-05
8:39750464 T C 0.049463 -9.4914e-06
8:39751570 A G 0.501876 -2.7167e-05
8:39756166 G A 0.054715 -8.8851e-07
8:39757965 C T 0.212585 2.0205e-06
8:39758749 A G 1.146426 -8.6577e-05
8:39769128 C T 1.969924 -9.1162e-07
8:39777529 T C 0.686268 -2.5119e-05
8:39779157 G A 0.030657 3.4056e-05
8:39780231 A G 0.105493 -3.7828e-06
8:39780432 G A 0.053154 -2.8656e-05
8:39792914 A G 0.356139 8.1641e-06
8:39793318 T C 1.733193 -3.1595e-05
8:39798234 A C 0.046672 -1.8029e-07
8:39798956 G A 0.988461 -2.6088e-05
8:39801668 G A 0.044302 2.6122e-06
8:39813290 G A 0.039424 1.9621e-05
8:39817001 G A 0.394624 -7.1019e-06
8:39821504 A C 0.091587 1.1842e-05
8:39821715 A C 1.855538 -1.5493e-05
8:39825666 G A 0.176037 -1.9619e-05
8:39826891 C A 0.030017 1.8016e-05
8:39831200 T G 1.372504 6.4533e-06
8:39833333 T C 0.168783 -5.2824e-06
8:39836128 G A 1.229068 1.0451e-05
8:39840234 G A 0.160454 -6.7867e-06
8:39840846 T C 1.961047 2.9410e-06
8:39845128 A G 0.065572 2.1945e-06
8:39845691 A C 0.135471 -1.9525e-05
8:39852174 A G 0.134585 -3.3004e-05
8:39852493 T C 0.029050 3.2617e-05
8:39855954 T G 1.385529 -5.8035e-06
8:39862881 T C 1.037775 2.9509e-05
8:39862893 A T 0.081665 -1.4407e-05
8:39865119 T G 0.124299 -3.9455e-05
8:39868078 T G 1.804377 -5.2838e-05
8:39869083 C T 0.383231 -1.1896e-05
8:39869288 T C 0.240379 2.6388e-05
8:39872129 C T 1.697414 -1.2264e-05
8:39873641 C T 0.397786 7.7666e-06
8:39880618 T C 1.307607 -1.9751e-05
8:39884165 T G 0.099783 -4.0092e-05
8:39884574 A G 0.384536 -9.4850e-06
8:39891715 A C 1.576092 -3.7446e-07
8:39892424 C T 0.255278 6.9524e-06
8:39901797 G A 1.806250 -7.1997e-05
8:39902138 T C 1.088205 5.2308e-06
8:39909192 A G 0.555754 -3.5929e-05
8:39909752 C G 0.031173 3.7586e-06
8:39910389 G A 0.330957 8.4259e-06
8:39919114 T C 0.029735 8.3713e-06
8:39934444 C T 0.177459 2.7599e-06
8:39940215 T C 0.152901 8.7735e-05
8:39947071 G A 0.900759 9.5512e-06
8:39948824 A G 1.067033 6.7797e-05
8:39952054 C T 0.036996 -1.3933e-05
8:39952209 G A 0.087277 -2.5690e-06
8:39957655 C G 0.567617 1.0699e-05
8:39963520 A G 0.070606 1.4330e-05
8:39967058 T C 1.142618 5.5011e-05
8:39970982 A G 1.102724 2.1154e-05
8:39974034 A C 0.130989 -1.7100e-06
8:39978060 T C 0.684145 -5.7086e-05
8:39985120 G A 0.046100 -3.5684e-05
8:39985222 A C 0.679874 4.1339e-05
8:39985440 G A 0.030530 -1.2458e-05
8:39986711 A C 0.020075 -3.4004e-06
8:39987248 C T 0.670604 -4.3134e-05
8:39988171 A G 0.023454 1.1013e-05
8:39992861 C T 0.123367 1.6621e-07
8:40004591 T C 0.818727 -3.9759e-05
8:40005318 A G 0.091422 -8.2545e-07
8:40007469 G A 0.314024 -3.6679e-05
8:40009820 T C 0.025288 2.1668e-05
8:40010483 T C 0.104688 -3.7472e-05
8:40010820 C T 0.411980 -1.8901e-05
8:40020701 G A 0.075579 -4.2174e-05
8:40020831 T C 0.272464 1.0238e-05
8:40021859 T C 0.021448 -3.7814e-05
8:40021909 A G 0.104035 -1.3363e-05
8:40023334 G A 0.467766 1.8423e-05
8:40023571 C A 0.273798 5.5176e-05
8:40024927 A G 0.078419 -3.2209e-05
8:40026791 A G 0.022007 -3.2978e-05
8:40028108 T C 0.068536 7.8128e-05
8:40036626 G A 0.847907 2.9623e-05
8:40045522 T C 0.023824 2.8333e-06
8:40046170 G A 0.035052 2.3234e-05
8:40053605 A C 0.878298 1.7128e-05
8:40055056 G A 1.726581 -8.2901e-05
8:40055898 C T 0.061314 1.0763e-06
8:40057233 T C 0.868862 3.2010e-05
8:40068356 T A 0.048139 3.1530e-05
8:40068556 G A 1.237724 6.4048e-05
8:40074185 G A 0.271309 1.0154e-04
8:40074827 T C 0.057574 3.3458e-05
8:40084918 G A 0.052865 1.4053e-05
8:40087268 A C 0.029881 -3.2161e-06
8:40089064 G A 1.161009 1.0129e-04
8:40098672 C T 0.020066 2.4471e-06
8:40098739 T C 0.091578 -1.1720e-04
8:40102320 C G 0.030189 -6.7710e-06
8:40111915 A G 0.270601 1.0333e-04
8:40123870 A G 0.458440 1.2919e-06
8:40124863 A C 0.085761 7.5139e-06
8:40144047 A G 0.056494 3.7695e-05
8:40147813 A G 0.020712 -1.6122e-05
8:40154240 T C 0.071707 9.9898e-07
8:40155909 A G 0.038333 4.2085e-06
8:40168028 T C 0.022646 2.6347e-05
8:40168066 C T 0.061807 -3.7252e-05
8:40172507 A G 1.438492 -6.8357e-06
8:40176067 C G 0.450313 -1.4256e-05
8:40176853 G T 0.053134 8.3610e-06
8:40179470 G A 0.416121 3.0795e-05
8:40179640 G A 0.041251 5.6669e-05
8:40179940 C G 1.468593 -1.4994e-05
8:40180111 T C 0.038333 -4.0120e-05
8:40180232 A G 0.437106 -4.4573e-05
8:40192349 T C 0.112328 2.0588e-05
8:40192827 G A 0.078883 -4.2888e-05
8:40192910 A G 0.105077 9.8746e-06
8:40193414 C T 1.250893 1.9443e-05
8:40194479 T C 0.035529 -1.7342e-05
8:40202291 C T 0.030900 1.3113e-06
8:40203791 A G 0.078604 -1.1182e-05
8:40205176 G A 0.053092 -1.7203e-05
8:40212182 C T 0.241496 -2.5167e-05
8:40216980 T C 0.078854 1.8291e-05
8:40219040 G A 0.201426 7.0881e-06
8:40221754 C A 1.117999 -1.9297e-05
8:40223519 G A 1.964562 1.9106e-05
8:40229762 C T 0.452186 1.1160e-05
8:40233701 T G 0.638629 -1.4283e-05
8:40240272 G A 0.116408 -5.8049e-07
8:40242513 A G 0.099562 1.7803e-05
8:40246254 G A 0.037885 -2.2138e-05
8:40251290 T C 0.061258 2.6234e-05
8:40251680 C T 0.057935 3.0967e-05
8:40252701 T G 0.692270 1.4117e-05
8:40254530 C T 1.244534 4.8388e-06
8:40272188 T G 0.181036 2.4911e-05
8:40278197 T C 0.543926 1.2604e-06
8:40281397 T C 1.961582 1.6386e-06
8:40300612 C T 0.294740 1.4754e-05
8:40311228 T C 0.941770 -1.1422e-05
8:40314780 G T 0.033348 -2.0092e-06
8:40316677 A G 0.046740 1.4439e-05
8:40320461 T C 0.115224 -1.4379e-05
8:40338998 T C 0.055487 5.1699e-05
8:40350524 A G 0.915638 8.2890e-06
8:40354997 G A 0.045250 4.3873e-05
8:40355911 G C 0.048937 -1.0377e-05
8:40356700 G A 0.266434 5.7153e-05
8:40362444 A T 0.021013 5.4731e-06
8:40371536 A C 0.408153 -1.4521e-05
8:40375092 T C 0.038444 8.5661e-06
8:40375906 T C 0.092909 1.0922e-06
8:40382006 T C 1.332765 -5.3379e-06
8:40386789 C T 0.496339 -2.7685e-05
8:40388267 T C 0.031257 -4.6488e-06
8:40389842 C T 1.473936 1.8259e-05
8:40401035 G A 0.302466 -1.8878e-05
8:40401536 T C 0.040355 3.8087e-05
8:40403780 T C 0.079020 9.3163e-06
8:40408991 T C 1.728600 -2.8327e-05
8:40414030 A C 0.071087 1.8637e-05
8:40415640 A G 0.113234 2.9777e-05
8:40417088 G A 0.034610 -1.9099e-05
8:40417433 T C 1.540755 -1.5138e-06
8:40419417 T C 0.103675 -5.6132e-06
8:40419916 A G 0.023292 -1.5631e-05
8:40421761 A G 1.891963 3.3942e-06
8:40422111 G C 1.898626 3.7456e-06
8:40422690 A T 0.034646 -1.6680e-05
8:40427842 A G 0.031423 5.6985e-06
8:40427929 G C 0.495206 -3.0523e-05
8:40428671 G A 0.136727 1.9382e-05
8:40430457 T G 0.553826 2.8534e-06
8:40432509 A G 0.123572 1.4498e-05
8:40438874 A G 0.036827 -1.0707e-05
8:40439037 T G 0.089104 1.5184e-05
8:40440306 A G 0.038719 7.0596e-06
8:40440413 G T 0.127496 -2.4407e-05
8:40440815 G A 1.289067 1.4515e-05
8:40446942 C T 0.621910 -2.5848e-05
8:40457434 T C 0.161184 5.1339e-05
8:40465121 T C 0.148480 -1.4841e-05
8:40467812 G A 0.483141 1.8216e-05
8:40469243 A G 0.052209 1.0770e-05
8:40477093 A G 0.038989 2.4846e-05
8:40477463 T C 0.072515 4.7532e-06
8:40478096 A C 0.524045 -5.5441e-06
8:40484239 C T 1.764168 -6.1465e-06
8:40489597 G A 1.282406 -2.1759e-05
8:40490793 C T 0.642450 -3.6893e-05
8:40495368 G A 0.208804 2.5264e-05
8:40496978 A G 1.225001 -3.3847e-05
8:40502400 A C 0.058006 4.9187e-05
8:40517440 C G 0.069737 1.1743e-05
8:40517737 G C 0.956843 5.8492e-05
8:40518310 C T 0.034260 -6.5973e-06
8:40519461 C A 1.703344 -9.0409e-05
8:40522139 A G 1.121829 -5.0235e-06
8:40522205 T C 0.879690 8.7064e-06
8:40525033 T C 1.601224 2.3894e-05
8:40533909 A G 0.370884 2.2333e-05
8:40538422 A G 0.059791 -8.5684e-06
8:40540222 C T 0.032364 -3.3862e-06
8:40543011 T C 1.214296 -1.4098e-05
8:40546766 G T 0.186226 -4.5132e-06
8:40553684 G A 0.025097 -3.7365e-05
8:40557416 C T 0.055358 8.9606e-07
8:40564095 C T 0.835430 1.0968e-05
8:40573688 T G 1.080558 -6.8578e-06
8:40577635 G A 0.029573 -1.2736e-05
8:40582502 T C 0.326900 -7.8182e-06
8:40589184 G A 0.265132 -2.6056e-05
8:40595078 T G 0.023860 -8.5486e-06
8:40601023 T C 1.669426 6.1043e-06
8:40605346 G A 0.063053 1.8225e-05
8:40607023 G A 0.146877 3.8173e-05
8:40615894 T G 0.055653 -1.9603e-05
8:40619778 A G 0.058951 6.9100e-07
8:40621303 C T 0.103831 -3.2927e-05
8:40627476 A T 0.046188 2.8241e-05
8:40630623 T G 0.024553 1.1457e-06
8:40630635 T C 0.053462 -3.6774e-05
8:40640413 T C 1.477860 1.1116e-05
8:40651470 G A 0.398646 1.5274e-05
8:40652956 T G 1.078069 -4.6514e-06
8:40653955 A G 0.113815 -3.7612e-05
8:40660710 A G 0.274652 3.0743e-05
8:40661985 C T 0.081006 -2.0543e-05
8:40668737 T G 0.077153 3.2448e-05
8:40671747 A G 1.408857 9.6977e-06
8:40683723 C T 0.381602 9.3180e-06
8:40686213 G A 0.073778 1.3498e-05
8:40696404 T C 1.044861 1.8818e-05
8:40698904 T C 0.519972 -4.3296e-05
8:40701174 G A 0.501678 1.8246e-05
8:40701839 C T 0.385325 2.5570e-05
8:40702508 T C 0.072398 -2.9349e-05
8:40702590 T C 0.048285 1.6201e-05
8:40703367 G A 0.249721 5.3887e-06
8:40715633 C A 0.645004 2.4388e-05
8:40715796 A G 0.168439 3.0797e-06
8:40715812 C T 0.041725 -5.2259e-05
8:40717349 T C 1.595168 4.6163e-05
8:40723038 C A 0.378161 2.0436e-05
8:40739278 C T 0.282591 -2.0219e-05
8:40745552 G A 0.120472 4.0814e-05
8:40748340 A G 0.243697 -6.1917e-06
8:40752216 T C 0.299778 -1.8315e-05
8:40752351 A G 0.220009 7.3940e-06
8:40756183 A T 0.094979 1.9088e-05
8:40763143 C T 0.059262 6.0333e-05
8:40764340 A G 0.081074 -3.1238e-05
8:40764430 G A 1.087163 4.9310e-05
8:40773605 C T 0.023743 1.4451e-05
8:40780424 C G 0.050203 3.6570e-05
8:40781422 G C 0.021189 -1.0111e-05
8:40784118 A G 0.166657 -5.3382e-05
8:40787336 C T 0.071918 1.0044e-05
8:40787440 G A 0.648039 -1.3473e-05
8:40796448 A G 0.026002 3.9107e-06
8:40796797 T C 0.074404 3.0385e-05
8:40796881 C G 0.434782 -1.4305e-05
8:40800707 T C 0.463679 2.8641e-05
8:40809189 T C 0.286554 4.3261e-06
8:40815846 T C 0.167446 -1.6422e-05
8:40821132 T C 0.248111 3.7190e-05
8:40831294 C A 0.484105 -1.3920e-05
8:40831713 A G 0.042614 -3.8477e-05
8:40836404 G A 0.298846 -1.0982e-06
8:40838089 C T 0.532760 -4.2735e-06
8:40838168 A G 0.100455 -3.4976e-05
8:40846452 A G 0.934691 1.6797e-05
8:40850312 T C 0.094463 3.0379e-05
8:40863676 G A 1.471086 5.6072e-06
8:40867231 G T 0.032663 2.5962e-05
8:40874461 A C 0.077267 -3.9954e-05
8:40888789 G A 0.356681 6.2408e-06
8:40901313 C T 0.037866 -3.6360e-05
8:40906744 A G 0.062476 7.8089e-06
8:40921518 C A 0.698473 7.2311e-06
8:40935334 A G 0.145290 1.1956e-05
8:40937332 G A 0.305257 3.2031e-05
8:40949403 C T 1.497838 2.3109e-05
8:40959992 A G 0.058019 -1.6937e-05
8:40960575 A C 0.315546 -1.7940e-08
8:40971829 A G 0.044208 -2.6753e-05
8:40974064 C T 0.380245 6.6105e-06
8:40974277 C G 0.020595 2.6378e-05
8:40977969 G A 0.357846 -8.1519e-06
8:40978925 T C 0.633072 1.1929e-05
8:40979288 T C 0.064053 2.1696e-05
8:40980434 A G 0.687784 -2.5833e-05
8:40980847 G A 0.073375 -7.5658e-06
8:40984683 T C 1.810574 3.9768e-06
8:40985497 G A 1.792653 -3.8098e-05
8:40995139 T C 0.473170 1.4590e-05
8:40995545 T C 0.333638 -4.2003e-05
8:40997875 T C 0.027181 1.9662e-05
8:41001382 T C 0.372864 9.0935e-06
8:41002095 A G 0.043523 3.1361e-06
8:41002351 A G 0.028145 -3.5038e-06
8:41003645 G T 0.121241 4.6569e-05
8:41004362 T G 1.300125 5.4501e-06
8:41004528 G A 0.109151 -6.2094e-07
8:41005733 G A 0.145196 1.0031e-05
8:41006048 A G 0.790131 3.3221e-05
8:41007120 G A 0.420682 -3.9943e-05
8:41007866 A G 0.635867 -5.4589e-05
8:41009368 A G 0.474770 1.9691e-05
8:41011021 T C 0.332996 7.3280e-05
8:41014943 G A 1.112728 -2.3942e-05
8:41016767 G A 0.038395 -2.6087e-05
8:41034647 G T 0.141755 -4.4059e-06
8:41034962 A G 0.021160 -7.0709e-06
8:41036476 A C 0.046758 -1.7590e-05
8:41036557 G T 0.255223 -3.3447e-05
8:41055182 A G 0.256222 2.0544e-05
8:41061145 C T 0.259851 -2.6643e-05
8:41061995 A G 0.134718 2.2192e-05
8:41073255 T C 0.023870 -2.8437e-05
8:41077773 G A 0.047876 -8.8591e-06
8:41079920 C T 0.137886 -7.9179e-06
8:41082500 A G 0.082908 8.9284e-06
8:41088693 A G 0.424784 8.4543e-06
8:41090303 G A 0.064566 -1.6339e-05
8:41091953 C T 0.082687 5.3406e-06
8:41093773 C T 0.055530 8.6507e-06
8:41101647 C T 0.736861 -1.7061e-05
8:41117856 C T 0.045367 -1.2164e-05
8:41119213 T C 0.201157 1.5788e-06
8:41120775 G A 0.076796 -8.9237e-06
8:41127352 T G 0.721352 4.4023e-06
8:41127511 C A 0.051407 4.2054e-05
8:41127760 G A 0.024159 5.6559e-06
8:41131311 A G 0.147247 5.5360e-06
8:41136615 C T 0.070467 2.5921e-06
8:41139708 C T 0.085200 -1.3691e-05
8:41139724 A G 0.769183 2.9608e-06
8:41144413 A G 0.722459 1.4896e-06
8:41144566 T C 0.102315 -1.9042e-05
8:41147753 A C 0.214763 -4.8591e-06
8:41149507 T C 0.074154 1.4552e-05
8:41151763 A G 0.053686 -1.7414e-05
8:41151960 G A 0.294306 1.1824e-05
8:41155258 T C 0.388486 -7.8186e-06
8:41156780 G A 1.151885 -3.4470e-05
8:41160180 C G 0.052732 -9.9810e-05
8:41161365 T C 0.075391 1.3382e-05
8:41162800 T C 0.058801 2.3396e-06
8:41162902 A G 0.642641 -8.7312e-06
8:41164925 G A 0.987130 1.5265e-05
8:41174462 G A 0.796967 -1.3781e-05
8:41176676 C T 0.101685 3.4294e-05
8:41179645 A G 0.044344 -4.7361e-06
8:41181119 T C 0.160873 -3.7148e-05
8:41183422 C A 0.856833 -5.7273e-07
8:41184459 C T 0.663444 -1.1574e-05
8:41190199 A G 0.112598 1.5370e-05
8:41192234 A G 0.129930 -1.5738e-05
8:41193966 G T 0.868771 2.1382e-08
8:41201081 C A 0.235326 1.1400e-05
8:41203483 G C 0.106577 -1.9003e-05
8:41203570 T C 0.860089 1.2735e-05
8:41204995 G A 1.679488 -2.5513e-05
8:41215311 A G 0.104379 -2.5711e-05
8:41217478 G A 0.034588 3.0825e-05
8:41220351 C T 0.039550 -3.3673e-05
8:41225456 T G 1.749987 -9.7266e-06
8:41228841 G T 0.049726 6.9958e-05
8:41231950 T C 0.648402 5.9917e-06
8:41234322 T C 0.025246 -1.7255e-05
8:41234450 T C 1.754051 5.0207e-05
8:41258661 C T 0.057759 -1.7512e-05
8:41261544 G A 0.673941 9.0751e-06
8:41262874 C G 0.225348 -3.5060e-05
8:41264113 T G 0.041982 -3.2106e-05
8:41265447 C T 0.102383 -2.6310e-05
8:41270904 A G 0.257287 -2.9035e-05
8:41285371 G A 0.154884 -4.1888e-06
8:41303459 C T 0.584959 -5.0936e-06
8:41311222 G A 1.609638 -2.3645e-05
8:41322336 A G 0.167533 -2.4199e-05
8:41325939 C T 0.038982 -2.5072e-05
8:41326673 C T 1.328422 -2.0835e-06
8:41328338 A G 0.048476 -3.2357e-05
8:41331191 A G 0.285746 -2.1732e-05
8:41354843 C A 0.075375 -5.7412e-06
8:41360192 A G 0.023477 -1.1456e-05
8:41363149 G A 0.260701 6.6560e-06
8:41376447 T C 0.508887 5.0777e-05
8:41376476 A G 0.174080 3.1838e-05
8:41376674 T C 0.032101 5.4805e-06
8:41378297 C T 0.215766 -2.1001e-05
8:41387809 C T 0.058117 -2.1206e-05
8:41388900 G T 0.301910 4.1657e-05
8:41390029 A G 0.145017 -1.8447e-05
8:41390652 A G 0.023286 -2.4775e-05
8:41390754 C A 1.256290 -1.1072e-07
8:41391588 G A 1.357486 1.6668e-05
8:41400996 C A 0.426170 -1.6693e-05
8:41402037 C T 0.329542 1.9583e-05
8:41413133 T G 0.047652 1.1137e-05
8:41426473 G A 0.906144 5.3250e-06
8:41443436 A G 1.054971 -9.4502e-06
8:41444410 C G 0.890242 1.1604e-05
8:41445056 T C 0.149538 7.1814e-05
8:41456272 A G 0.102110 2.6000e-05
8:41458953 T G 0.053602 1.1093e-06
8:41478975 A G 0.039690 2.1426e-05
8:41486442 T C 0.074206 -1.6211e-05
8:41487794 C T 0.057415 4.7204e-06
8:41491899 A C 0.228165 -9.6931e-06
8:41499281 A G 0.373685 1.1978e-06
8:41503727 A C 0.585450 1.8785e-05
8:41509083 T C 0.072236 1.1741e-05
8:41509915 T C 1.091169 2.2823e-05
8:41510024 A G 0.176112 7.8809e-06
8:41519462 G A 1.524840 7.8657e-05
8:41527420 T C 0.021835 -1.2300e-05
8:41530834 A G 0.031803 1.3331e-05
8:41532580 A G 0.054634 -1.5558e-06
8:41533201 C T 1.568347 -2.1879e-05
8:41540387 T C 0.520991 -5.6734e-06
8:41543675 A G 0.069074 2.7351e-05
8:41548312 T C 0.117726 3.7499e-06
8:41549194 C T 0.075595 1.2761e-05
8:41551720 A G 0.029767 2.4020e-05
8:41554910 G A 1.960011 7.1641e-06
8:41555077 T C 0.728636 8.4950e-06
8:41556842 T C 0.064235 8.5216e-06
8:41563685 A G 0.522685 9.7260e-06
8:41566438 T C 0.115165 1.3652e-05
8:41568625 C A 0.023617 -5.7010e-06
8:41582031 T G 0.043332 2.5170e-05
8:41585438 A G 0.560479 -1.4271e-05
8:41588864 C T 0.066345 -1.4287e-05
8:41589468 T C 0.094989 7.5372e-06
8:41590991 A G 0.067442 -5.5073e-05
8:41592620 C T 0.632118 -2.0995e-05
8:41595528 T C 0.049139 -1.3201e-05
8:41600648 A G 1.230739 2.8021e-05
8:41609623 T C 1.156303 8.7157e-06
8:41611745 G A 1.766408 2.2468e-05
8:41613060 G T 0.781569 2.0537e-06
8:41615138 A G 0.612358 -1.1183e-05
8:41617535 T C 0.367080 -6.2772e-06
8:41621628 A G 0.605171 -1.7826e-05
8:41623849 A G 0.023354 -5.0226e-05
8:41626867 A G 0.090507 1.5125e-05
8:41630016 A G 0.096330 -5.6881e-05
8:41630405 A G 0.470116 1.2840e-05
8:41630577 A C 0.087780 -4.4253e-05
8:41630702 A G 0.028495 4.9921e-06
8:41631304 G A 0.125136 4.7282e-05
8:41640657 A G 0.769137 -7.0550e-06
8:41644127 T C 0.065212 -2.3800e-05
8:41651468 C T 0.875860 6.6740e-06
8:41653266 A G 0.069571 -9.0495e-06
8:41658923 G T 1.577186 -1.8891e-05
8:41664298 C T 0.111952 -4.8140e-05
8:41666299 A G 0.079935 -2.2982e-05
8:41685090 T C 0.793994 4.4094e-05
8:41687700 A G 0.322395 3.8867e-05
8:41687828 G A 0.080802 9.5865e-06
8:41688047 C T 0.998254 4.1591e-06
8:41688190 A G 0.028180 -3.9856e-06
8:41691585 C T 0.754470 5.2826e-07
8:41692231 T C 0.041780 -6.4989e-06
8:41693486 A G 0.185999 4.6417e-05
8:41693559 G T 0.502564 1.7340e-05
8:41695594 G C 0.046740 -8.6089e-06
8:41696644 A C 0.744739 -1.1742e-05
8:41703378 T G 1.677092 1.8217e-05
8:41707737 A G 0.216490 -5.5162e-05
8:41708872 T C 0.065452 -4.9854e-06
8:41712679 A G 0.049801 1.8950e-06
8:41713614 A G 0.625266 1.1322e-04
8:41716108 C A 0.291657 -4.4420e-05
8:41716521 G A 0.919179 2.4453e-05
8:41723550 T C 0.521033 1.3782e-05
8:41726369 A G 0.064478 -5.2699e-06
8:41728227 C T 0.210683 2.5391e-05
8:41729793 C A 1.365879 -2.2515e-06
8:41737305 T C 0.042712 -2.4843e-05
8:41738775 G A 0.049661 2.6632e-06
8:41738814 T C 0.294319 1.5122e-06
8:41742526 T G 1.011341 2.1646e-05
8:41743504 G A 0.046964 -1.0787e-05
8:41743589 C T 0.037022 1.8096e-05
8:41764793 T C 0.373445 9.5021e-06
8:41788801 C T 0.047892 -8.7677e-06
8:41797896 T C 0.130028 6.2400e-07
8:41801952 T C 0.080016 4.3986e-05
8:41810848 T C 0.502532 2.7380e-05
8:41831321 C T 0.037454 1.1066e-05
8:41838563 A C 0.054024 3.0646e-06
8:41846687 A G 0.605249 -2.1911e-05
8:41849906 T C 0.114727 1.3179e-05
8:41858507 C A 0.042004 1.6678e-05
8:41858513 A C 0.022013 7.3058e-06
8:41873421 T G 0.100134 -4.5456e-06
8:41877385 T C 0.073180 7.7749e-06
8:41892488 T C 0.051180 -2.6094e-06
8:41914066 G A 1.275304 -2.6211e-06
8:41919370 G T 0.138970 -1.6901e-05
8:41923788 A G 0.108287 1.5317e-05
8:41925986 G A 0.058139 -2.7681e-05
8:41951881 C T 0.382845 4.5903e-05
8:41954993 G A 0.512516 -5.5285e-06
8:41969770 A G 0.402684 3.6485e-05
8:41969930 T C 0.573706 3.6166e-05
8:41975019 C T 0.113763 -2.1355e-05
8:41984864 A C 0.390080 8.4405e-06
8:42006574 C T 0.566880 -4.6564e-07
8:42011339 G A 0.816393 1.0255e-05
8:42020527 T C 0.174528 -1.6043e-05
8:42027861 A G 0.048850 5.1914e-06
8:42035354 T C 0.116902 -4.5844e-06
8:42036577 G A 0.244070 1.6346e-05
8:42057249 C T 0.079721 -1.1495e-05
8:42057370 T G 1.249740 -7.7167e-06
8:42064717 A G 0.050073 2.3653e-05
8:42074876 T C 0.037045 -8.3926e-06
8:42076749 G A 0.129642 2.0193e-05
8:42079923 A C 0.175112 -1.9352e-05
8:42086472 C T 1.424333 5.3678e-06
8:42092637 T C 0.028411 -1.2815e-05
8:42095608 T C 0.401713 4.0999e-05
8:42100656 A G 0.071454 1.2210e-05
8:42110927 C T 0.108414 -1.6568e-05
8:42115404 T C 0.074096 3.2455e-05
8:42123810 A G 0.150937 -2.8202e-05
8:42140549 T G 0.532296 -1.0593e-04
8:42160452 C A 0.174398 8.2566e-06
8:42164260 C T 1.865775 -3.3171e-05
8:42174380 A G 0.032770 4.7446e-06
8:42178814 A G 0.042131 1.4744e-05
8:42182241 C A 1.762902 -7.8394e-06
8:42184642 C A 0.041235 6.1728e-06
8:42195466 C T 0.196359 -3.0400e-05
8:42196441 T C 1.772546 -3.9687e-06
8:42197923 T C 0.101883 -1.4204e-05
8:42198344 C T 0.029540 7.0340e-06
8:42204389 G A 0.030718 -1.0862e-05
8:42226805 G C 0.043040 1.8743e-05
8:42228128 T G 0.022714 6.2128e-06
8:42233103 T C 0.043617 2.9699e-05
8:42236108 C T 0.135328 4.3526e-05
8:42243978 T G 0.114497 1.9558e-05
8:42279513 A G 0.039943 -6.1283e-06
8:42281205 T C 0.175972 -2.1746e-05
8:42281634 C T 0.110439 1.6569e-05
8:42283044 T C 0.073888 -7.0525e-06
8:42294592 T C 0.043157 6.4544e-06
8:42306813 C T 0.081240 -9.3214e-07
8:42311083 T C 0.134958 -7.7113e-06
8:42317097 C T 0.155706 2.4461e-06
8:42323947 T C 0.037295 -1.1902e-05
8:42324765 C T 0.901963 7.3795e-05
8:42331303 G A 0.059700 -1.2310e-05
8:42332355 C T 0.162879 -1.2284e-05
8:42339634 A G 0.710820 7.0107e-05
8:42344284 T G 0.057143 2.3621e-06
8:42347028 C T 0.026272 9.7960e-06
8:42351176 G C 0.856930 5.3982e-05
8:42351828 A G 0.132699 -1.7321e-05
8:42354102 T C 0.797905 3.4271e-05
8:42354159 C T 0.026616 2.7967e-05
8:42354681 A G 0.056786 -2.2052e-05
8:42360100 A G 0.070658 -1.2453e-05
8:42360893 T C 0.070188 -1.2817e-05
8:42364121 C T 1.000409 3.9548e-05
8:42374154 G A 0.034626 -1.7528e-05
8:42374202 A T 0.022864 9.7309e-07
8:42375957 G A 0.223930 -3.2438e-06
8:42397427 A G 0.041868 -9.9804e-06
8:42399906 T C 0.818364 6.3536e-06
8:42413943 G A 1.182299 -2.9339e-05
8:42422899 A G 0.209940 2.2459e-05
8:42426646 C T 0.111397 5.1200e-06
8:42433381 G A 0.027265 1.6830e-05
8:42434194 C T 1.222761 -2.4153e-05
8:42450441 T C 0.174986 -1.4837e-07
8:42451526 G A 0.995728 -3.0428e-05
8:42453792 C A 0.404229 -2.1631e-05
8:42455741 A G 0.039323 1.5959e-05
8:42464140 A G 0.117866 1.8569e-05
8:42468218 T C 0.818860 2.0189e-05
8:42485540 A G 0.037996 1.4609e-05
8:42490078 G C 0.107336 -1.1771e-06
8:42496799 C T 0.107294 2.2257e-07
8:42497280 T C 0.022085 -4.1413e-06
8:42498656 T C 1.847914 1.9647e-05
8:42503793 G A 1.495391 6.8739e-05
8:42504953 C G 1.633728 9.4393e-05
8:42514260 A G 0.092363 2.6731e-05
8:42518768 G A 1.892008 1.8107e-05
8:42520334 C T 0.322083 -6.1606e-05
8:42528934 A G 0.041745 1.8457e-05
8:42530423 C T 0.047805 3.7692e-05
8:42531565 A G 0.071983 7.2818e-06
8:42532295 A G 0.083703 8.9956e-06
8:42535909 T G 1.549648 4.1496e-05
8:42546817 T C 0.041089 -2.2156e-05
8:42549676 T C 0.028959 4.2882e-06
8:42552863 T A 0.029800 -1.0107e-06
8:42555090 T G 0.042209 -1.2850e-05
8:42556857 C T 0.049388 -2.1290e-05
8:42559586 A G 1.551294 4.4234e-05
8:42562962 G A 0.071207 7.1549e-06
8:42568393 A G 0.029333 -1.1135e-06
8:42569982 A G 0.041118 -2.3321e-05
8:42572201 A G 0.029485 -1.7831e-06
8:42573292 C G 0.073995 3.4375e-06
8:42575700 G T 0.072100 2.0387e-06
8:42583171 G A 0.075975 1.2378e-05
8:42585300 C T 0.071402 4.4007e-06
8:42585694 C T 0.072635 5.1289e-06
8:42587065 T C 0.071314 3.2640e-06
8:42587659 C G 0.071460 3.1483e-06
8:42589908 A C 0.061288 4.5377e-07
8:42592303 C T 1.926469 1.3147e-05
8:42593596 A G 0.044805 -2.0841e-05
8:42594761 T C 0.029962 -1.9585e-06
8:42601769 C G 0.156734 -2.6075e-05
8:42601862 G C 0.077004 7.8814e-06
8:42605081 C T 0.029677 1.0098e-05
8:42608982 A T 0.039534 -2.9857e-05
8:42616700 C T 0.072762 4.1140e-06
8:42617910 T C 0.282932 -3.6165e-05
8:42618319 C A 0.043854 5.1888e-07
8:42618902 A C 0.028657 8.4157e-06
8:42621895 G A 0.028722 -3.2705e-05
8:42622684 T C 0.028638 -1.9983e-05
8:42627893 G A 0.030212 9.5790e-06
8:42629385 A C 0.042339 1.1071e-05
8:42629520 C A 1.855467 3.2378e-05
8:42639293 C T 0.432107 -7.2948e-06
8:42650173 G A 0.045458 1.9249e-05
8:42662064 G C 0.034081 3.3188e-05
8:42666208 A G 0.051011 1.7558e-05
8:42666682 T C 0.048967 -5.8337e-06
8:42673057 A G 0.108959 1.0926e-05
8:42674498 C A 0.166310 -3.7241e-06
8:42701334 T C 0.026476 2.9572e-05
8:42705702 C T 1.362964 1.3120e-05
8:42713431 G A 0.065248 7.7056e-06
8:42718048 T C 0.117567 7.2898e-06
8:42721765 G A 0.250951 3.9912e-06
8:42728657 A G 0.024655 -1.6747e-05
8:42746297 A G 0.028930 1.3121e-05
8:42753664 A C 0.060944 -6.0688e-06
8:42770470 A G 0.034938 6.3186e-06
8:42777352 T C 0.040612 -1.1618e-05
8:42785889 C A 0.137711 9.8846e-06
8:42786268 T C 0.026713 -2.9913e-05
8:42800400 G A 0.114707 3.5259e-05
8:42801655 T C 0.652362 -1.3165e-05
8:42822736 G A 0.035506 3.1665e-05
8:42829176 A G 0.029475 -2.1308e-06
8:42851076 A C 0.251298 1.3706e-05
8:42859914 A G 0.060557 -5.8955e-05
8:42872731 T C 0.051755 -8.5445e-06
8:42877903 G A 0.049921 -2.3567e-05
8:42910467 A G 0.052397 -1.6690e-06
8:42912526 C T 0.039722 -2.8966e-05
8:42916320 C A 0.200427 -1.1778e-06
8:42918523 T C 0.033471 7.1114e-06
8:42930173 C A 0.081311 2.0494e-05
8:42932643 C G 0.176511 -1.1954e-05
8:42937273 G A 0.061284 1.2880e-05
8:42942128 A G 0.051855 -4.7219e-05
8:42944887 C T 0.110725 -4.9591e-05
8:42956084 A G 0.026431 2.8368e-05
8:42970939 C A 0.677316 -9.1815e-06
8:42973362 C T 0.064293 3.8347e-05
8:42981736 T C 0.071979 -1.8535e-05
8:42982776 T G 0.050275 2.1241e-05
8:42997744 T C 0.143800 2.3525e-05
8:43016946 T C 0.052345 -4.2316e-05
8:43018358 A C 0.060613 -3.4599e-05
8:43021924 T C 0.042988 1.6464e-06
8:43045288 T C 0.073060 1.9514e-05
8:43047593 A G 0.655829 -1.0154e-05
8:43053062 C G 0.030034 -1.2746e-05
8:43060744 A G 0.033432 9.4571e-06
8:43078391 G A 1.924395 -3.0572e-05
8:43079530 G T 0.133361 -6.2818e-06
8:43087838 A G 0.025717 -3.2259e-06
8:43092138 A C 0.056150 2.9377e-05
8:43102951 C T 1.797175 -1.0648e-05
8:43112485 T C 0.029268 -1.1397e-05
8:43121859 A G 0.162379 -1.9494e-05
8:43136601 C T 1.763460 2.1299e-06
8:43145487 G A 0.030079 -2.4909e-05
8:43172532 G C 0.030215 -2.5381e-05
8:43188001 T C 0.088001 1.1504e-05
8:43208499 C G 0.057977 6.8558e-06
8:43217541 C T 1.927258 -1.3833e-05
8:43220560 T C 0.029907 -2.6932e-05
8:43225823 T C 0.157682 -3.2044e-05
8:43242758 G A 0.152862 1.2822e-05
8:43252716 G A 1.964747 -3.2580e-05
8:43285229 C G 0.100942 2.8610e-05
8:43286377 T G 0.104363 1.5301e-06
8:43291259 T C 0.037385 1.8821e-05
8:43296488 T C 0.066072 5.9042e-06
8:43296796 T C 0.140690 1.4711e-05
8:43297913 G A 0.100413 3.4203e-05
8:43303492 A G 0.057198 6.6184e-06
8:43317594 C G 0.091912 -1.3685e-05
8:43330198 T C 1.922000 2.4959e-05
8:43361623 A G 0.061099 7.6540e-06
8:43365103 G A 0.035048 -1.7547e-06
8:43369269 T C 0.062992 1.0506e-05
8:43372511 T C 0.055591 5.7185e-06
8:43373359 T C 0.059304 1.2022e-06
8:43377582 T C 0.031608 1.7599e-05
8:43381955 G T 0.023769 -2.6768e-05
8:43383554 T C 0.052362 -4.3641e-05
8:43388654 A G 0.080393 -9.5600e-06
8:43389423 C T 0.197431 -8.0401e-06
8:43393939 A G 0.053634 -1.8621e-05
8:43397719 C T 0.364701 -2.4537e-05
8:43402234 T C 1.250321 3.3803e-05
8:43402940 T C 0.368684 2.8058e-06
8:43404187 T C 0.055056 3.0821e-06
8:43404273 A G 0.036925 -3.4977e-05
8:43411468 T C 0.031741 3.8459e-05
8:43413666 T C 0.296652 9.7861e-06
8:43420832 G A 1.927579 3.0223e-05
8:43422884 C T 0.061103 -1.0385e-06
8:43425133 G A 0.089390 -2.1660e-05
8:43427061 T C 0.032474 -5.1427e-05
8:43429201 A G 0.099128 2.6182e-05
8:43429760 C T 0.094824 2.0809e-05
8:43439773 C G 0.050736 -7.2439e-06
8:43471636 T C 0.044296 2.4968e-06
8:43483753 T C 0.032267 -5.4858e-06
8:43490357 A G 0.381066 -3.7870e-05
8:43491314 T C 0.077176 2.3564e-05
8:43499297 G A 0.248439 5.2692e-06
8:43504595 A G 0.047386 4.8681e-07
8:43515434 T C 1.914070 1.5531e-06
8:43518958 T C 0.024428 -4.8766e-06
8:43528072 T C 0.062833 2.3596e-05
8:43552124 C A 0.039700 2.1643e-05
8:43552252 C T 1.935492 -3.0156e-06
8:43572130 A G 0.028985 -2.8997e-05
8:43574353 G A 0.168741 -1.4647e-05
8:43581635 T C 0.361387 6.1572e-06
8:43582392 T C 1.869524 2.7077e-05
8:43589383 A G 0.039541 1.6484e-05
8:43595702 T C 0.068860 -3.1011e-05
8:43597051 G A 1.906501 1.7369e-05
8:43598189 T C 0.040505 -4.8893e-06
8:43604183 A C 0.090714 1.1562e-05
8:43636369 C T 1.950254 -7.0218e-06
8:43654190 T C 0.103071 -2.9461e-05
8:43655230 A G 1.940780 -1.4383e-05
8:43656991 C A 0.163528 1.2193e-05
8:43657313 G A 1.915021 1.1657e-05
8:43662994 T C 0.084817 4.8645e-05
8:43663334 A C 0.028579 -2.6887e-05
8:43676667 T C 0.024899 2.9912e-06
8:43678703 A G 0.062274 2.9517e-05
8:43680645 A G 0.091549 -5.5590e-06
8:43689226 G T 1.942841 -2.1192e-05
8:43690438 A G 0.038291 2.8969e-05
8:43691017 A G 0.049152 3.6634e-05
8:43698786 G A 0.399613 -3.3624e-05
8:43700429 A G 0.039184 -1.1533e-06
8:43732564 C T 0.056490 2.1479e-05
8:43740501 G C 1.154044 5.7901e-06
8:43749639 T C 0.046107 2.7957e-05
8:43750154 A C 0.037674 -4.3662e-06
8:46936447 G A 1.430575 1.7018e-05
8:46940592 A G 0.024246 -1.3130e-06
8:46941376 T C 1.356333 1.7677e-06
8:46950898 T C 0.032624 -2.9741e-05
8:46970354 A G 0.029634 2.8160e-06
8:47009418 A G 0.279092 -5.7038e-05
8:47010455 A G 0.053245 1.3702e-05
8:47016529 A G 0.097774 2.6137e-05
8:47021723 A G 0.031507 2.2231e-05
8:47030877 T C 0.491454 -1.2736e-05
8:47037441 C G 0.115788 2.4772e-05
8:47042399 G A 1.951290 -1.0925e-05
8:47042606 C G 0.029780 1.9197e-05
8:47050293 T C 0.114850 -6.7288e-06
8:47050750 T C 1.259861 -1.2024e-06
8:47052504 G C 0.100770 6.8664e-05
8:47052818 T C 0.085716 9.4224e-06
8:47068553 T C 0.032786 -8.0650e-06
8:47071977 T C 0.193828 2.4459e-05
8:47086726 A G 0.050417 1.5583e-05
8:47087445 C T 1.961300 -8.8886e-06
8:47093241 A G 0.084749 -1.1591e-05
8:47105862 T C 0.070603 6.3636e-06
8:47120629 A G 0.025597 -9.5533e-06
8:47133526 G C 0.053725 3.5611e-05
8:47138816 G A 1.930104 3.4443e-05
8:47140766 A G 0.126341 2.4124e-05
8:47144127 C T 1.509290 2.0884e-05
8:47148771 T C 0.042942 -6.8708e-06
8:47151369 T C 0.059006 5.0190e-06
8:47164904 A C 0.020442 3.1315e-06
8:47168473 T C 0.029394 -3.2046e-05
8:47173119 A G 0.035026 3.5694e-05
8:47187775 A G 0.067698 1.1804e-05
8:47229450 C T 0.083888 7.6858e-06
8:47251806 A G 0.027930 1.6765e-05
8:47255449 A G 0.050736 3.6044e-05
8:47277058 C T 0.029050 -4.5569e-06
8:47285003 T C 0.115224 2.4078e-05
8:47291452 T C 0.030125 -4.3726e-06
8:47293267 T C 0.286275 2.8928e-06
8:47297510 T C 1.904047 4.3689e-06
8:47302520 T C 0.026544 -1.0600e-05
8:47315840 A G 0.059236 -8.1838e-06
8:47333441 A G 0.171409 -1.9660e-05
8:47336387 A G 0.042679 -5.8597e-06
8:47341603 T C 0.095109 6.5514e-05
8:47357900 T C 0.036597 -6.2607e-06
8:47358722 T C 0.523308 -3.1348e-05
8:47379340 A G 0.163755 2.4758e-05
8:47402405 G A 0.099971 1.0577e-05
8:47428718 T C 0.048980 6.0086e-06
8:47433315 G A 0.034497 4.1942e-05
8:47434054 A C 1.427504 2.3949e-05
8:47436773 A G 0.035769 -1.6302e-05
8:47442222 T G 0.063011 1.4752e-05
8:47464340 T C 0.041005 3.0377e-05
8:47474634 T C 0.589952 -2.3469e-05
8:47484631 G C 0.095781 6.8986e-05
8:47485070 C T 0.116012 2.1075e-05
8:47489530 C T 0.029391 -2.7199e-05
8:47491399 C T 0.021997 8.2191e-06
8:47502162 T C 0.050865 4.0029e-05
8:47532591 A G 0.176008 -1.5931e-05
8:47533724 C T 0.025379 1.1892e-05
8:47540855 T C 0.068867 -3.5134e-05
8:47558092 A C 0.083272 3.0865e-06
8:47564718 T C 0.506612 -3.1991e-05
8:47573687 A C 0.029157 -2.9374e-05
8:47579949 T C 0.021572 -1.8337e-05
8:47617553 T C 0.063180 -1.9886e-06
8:47628665 A G 0.154346 2.7115e-05
8:47647733 C T 0.071966 1.0608e-05
8:47671072 C T 0.038022 -1.7510e-05
8:47673821 G A 0.070580 1.7388e-05
8:47674036 G T 0.043776 -6.6330e-06
8:47674377 C A 0.065459 9.3806e-06
8:47675922 C T 0.021160 -1.6985e-05
8:47679327 C T 1.418387 2.5352e-05
8:47700890 A G 0.094716 5.8161e-05
8:47753446 A C 0.050700 3.2880e-05
8:47757290 T C 1.879807 6.1729e-05
8:47760856 C T 0.094473 6.5391e-05
8:47775730 T C 0.083080 5.7643e-06
8:47805286 T C 0.024217 -2.1359e-05
8:47814557 T C 0.152051 7.5743e-06
8:47826713 G T 1.785013 3.4446e-05
8:47827974 C G 0.086440 3.7497e-05
8:47829991 A G 1.367655 3.9322e-05
8:47840732 T G 0.027064 -3.0275e-05
8:47842089 G A 0.119398 -2.1487e-05
8:47846592 A G 1.910899 2.3303e-05
8:47847274 G A 0.457772 1.4548e-06
8:47864627 T G 0.088241 -3.7343e-05
8:47872632 G A 0.035022 4.0236e-05
8:47898535 G A 0.031351 2.8571e-05
8:47912586 T C 0.191526 -8.7077e-06
8:47923945 A C 0.189521 1.4952e-05
8:47925768 A G 0.057974 4.9582e-05
8:47940693 A G 0.052517 1.1952e-05
8:47940968 C G 0.161769 -6.5707e-06
8:47947701 G T 0.229097 -4.9785e-05
8:47951340 G A 1.503226 9.9786e-06
8:47971347 C A 1.502516 1.1244e-05
8:48017316 A G 1.359647 3.2091e-05
8:48017899 C T 0.023435 9.4971e-06
8:48052121 T G 0.076718 1.1165e-05
8:48060560 C T 0.061116 -6.9744e-06
8:48062222 A G 0.022529 -2.7796e-06
8:48063515 T C 1.499640 1.1761e-05
8:48090019 G C 0.117937 -3.2109e-05
8:48174091 A G 0.077569 5.8840e-05
8:48235830 T C 0.088153 2.4838e-05
8:48274655 A G 0.125782 -2.2057e-05
8:48281478 G A 0.297762 -2.9672e-05
8:48293081 A G 0.079266 2.6621e-06
8:48313295 G A 0.028992 -3.1898e-05
8:48326785 G A 0.022503 8.7269e-06
8:48338105 G A 0.078990 5.5224e-05
8:48343526 C T 0.043728 2.2377e-07
8:48352405 G A 1.379953 1.6652e-05
8:48353258 T C 0.688505 -1.6125e-05
8:48357061 T G 0.050758 -3.8914e-05
8:48374794 T C 0.081090 4.3676e-06
8:48382121 A G 0.021396 6.3083e-07
8:48394476 A G 0.114299 7.2214e-06
8:48394720 A G 0.032315 2.7417e-05
8:48395931 A G 0.096362 3.0163e-05
8:48397375 C G 0.168945 -1.9665e-05
8:48405745 A G 0.089828 -1.2647e-05
8:48411147 G A 0.032958 3.9723e-05
8:48411885 A G 0.191569 1.6687e-05
8:48448607 T C 0.081191 -2.1069e-05
8:48448689 G A 0.043283 -7.7681e-06
8:48456731 T G 0.054692 -2.2987e-05
8:48499226 G A 0.105908 -2.4886e-05
8:48515523 G T 1.264655 3.7489e-06
8:48561890 G A 0.112568 2.5525e-05
8:48572906 G A 0.056419 -4.0436e-07
8:48578019 C T 0.101994 -1.4446e-05
8:48586506 C G 0.081103 1.2938e-05
8:48591544 A C 0.125344 2.1442e-05
8:48628222 A G 0.055780 7.4305e-06
8:48647273 G C 0.075644 1.6222e-05
8:48659008 G A 0.041147 -2.3992e-05
8:48674122 T C 0.087962 1.8072e-05
8:48685194 A C 0.021848 1.9268e-07
8:48710684 A G 0.036490 3.9704e-06
8:48719844 A G 0.024762 1.8085e-06
8:48724723 G C 0.107301 -1.0858e-05
8:48795426 C T 0.033727 -3.7771e-05
8:48799664 T C 0.021822 -3.1167e-06
8:48802573 A G 0.074089 1.8000e-05
8:48810537 G A 0.040816 1.1928e-05
8:48815878 T C 0.195129 -2.4409e-05
8:48816204 A G 0.113964 -5.9996e-06
8:48816499 C T 0.113773 -1.8697e-05
8:48816716 A G 0.513003 2.3627e-05
8:48820010 T C 0.096359 -2.5611e-06
8:48850013 A G 0.088264 4.7964e-06
8:48866788 G T 1.968145 -4.2774e-06
8:48867273 C G 1.900947 1.9010e-05
8:48885436 A T 1.707080 2.0678e-06
8:48901125 A G 1.898114 1.6581e-05
8:48936111 G T 0.106139 -7.0220e-06
8:48975726 G A 0.151165 -3.1262e-05
8:48985203 A G 1.882803 1.6967e-05
8:48999554 T C 0.092814 2.3399e-05
8:49002944 T C 0.030667 1.6093e-05
8:49015537 T C 0.134189 2.1478e-05
8:49018790 A G 0.032624 -3.0894e-05
8:49024559 T C 0.055578 2.2090e-06
8:49028667 T A 0.111403 1.2524e-06
8:49029661 C G 0.088494 -2.1957e-05
8:49037652 T C 0.067559 3.3241e-05
8:49038844 T C 0.034860 6.4748e-05
8:49040853 T C 0.055906 1.0401e-05
8:49041963 A C 0.574742 2.1452e-06
8:49050403 A G 0.079588 3.8370e-07
8:49053165 T C 0.164492 1.0265e-04
8:49055488 C T 0.063401 -5.7274e-06
8:49062562 T G 0.203533 5.3191e-06
8:49064181 C T 0.118729 2.5003e-05
8:49066992 G A 0.061908 -7.8187e-06
8:49072666 A C 0.211417 -3.6308e-06
8:49085433 A G 0.020030 3.4001e-06
8:49091612 C T 0.097969 -3.7611e-05
8:49099883 A G 0.217360 2.3277e-05
8:49101363 T C 1.499549 -3.7485e-06
8:49117232 G A 0.242823 -3.8727e-05
8:49139933 G A 0.076176 -8.3856e-06
8:49165314 A G 0.044912 5.9026e-06
8:49176272 G A 1.644102 2.5024e-05
8:49177299 G A 0.060437 -7.5474e-06
8:49183719 T G 0.245248 1.5224e-05
8:49193586 A G 1.395770 2.4479e-08
8:49194601 T G 1.875805 -5.8382e-07
8:49195245 T C 0.088981 -2.6969e-05
8:49196429 T C 0.112789 4.1757e-06
8:49208895 T G 0.048132 -1.2628e-05
8:49210582 G A 0.029462 -1.1110e-05
8:49211589 C A 0.183350 9.3371e-05
8:49229302 T C 0.033036 -4.5645e-07
8:49242537 T C 0.090597 -2.3661e-05
8:49252776 T G 0.144702 4.3293e-05
8:49253638 C A 1.755894 5.9075e-05
8:49257731 G T 0.108975 -4.9860e-06
8:49265125 G A 0.067101 -1.4766e-06
8:49278088 T C 0.064183 -2.6327e-06
8:49308048 A C 0.032971 -1.8248e-05
8:49311740 T C 0.068607 -3.7801e-06
8:49319260 G A 0.048963 1.4766e-05
8:49337755 C T 0.083389 1.5242e-05
8:49347321 A G 0.044098 -4.9534e-06
8:49361164 A G 0.508715 2.7436e-05
8:49366513 A G 0.353597 8.0335e-05
8:49381411 T C 0.052855 -2.5536e-05
8:49381856 T G 0.050265 4.5550e-05
8:49391221 G A 0.061775 5.2389e-05
8:49412101 A G 0.155537 -4.1187e-05
8:49412646 G A 0.102867 -2.7212e-05
8:49429599 A G 0.295636 -1.5077e-05
8:49432154 A G 0.039206 -2.5764e-07
8:49457532 T C 0.306529 5.3682e-05
8:49457858 T C 0.082830 3.0415e-05
8:49469523 T G 0.474504 2.4448e-05
8:49508984 G T 0.173168 -1.1327e-06
8:49525128 T A 1.791709 5.0680e-05
8:49529985 A C 0.492892 4.9585e-05
8:49532256 G T 0.058792 -1.6426e-05
8:49537542 C T 0.193834 1.7763e-05
8:49553733 T C 0.259140 4.8814e-05
8:49553866 C T 0.107635 1.7411e-05
8:49554329 A G 0.037606 7.3065e-05
8:49558495 T G 0.054488 1.8847e-06
8:49572341 T C 1.820863 8.9213e-06
8:49581021 G A 0.114578 -7.5625e-06
8:49581767 T G 0.113156 -6.8706e-06
8:49586541 T G 0.062177 -2.4149e-06
8:49589181 T C 1.485433 -7.4179e-06
8:49589585 G A 0.097888 2.7861e-05
8:49593467 G A 0.084619 -4.4188e-05
8:49621176 T C 0.065481 -1.0162e-05
8:49623168 G A 0.022562 1.2016e-05
8:49625588 G T 0.083866 -1.5658e-05
8:49626240 A C 0.053553 1.5013e-05
8:49627257 A G 0.147458 9.7457e-06
8:49629061 A G 0.050963 5.8707e-06
8:49632503 T C 0.207113 2.8703e-05
8:49633617 G A 0.035493 -6.7250e-06
8:49643243 G A 1.653570 -4.4249e-05
8:49646945 G A 0.034133 -3.1863e-06
8:49647910 A C 1.210284 -6.3198e-05
8:49674223 T C 0.117278 6.7064e-06
8:49678923 C T 0.121959 -4.0807e-05
8:49683824 T G 0.067851 -7.2143e-06
8:49691705 A G 0.228412 2.5040e-05
8:49696665 A G 0.027726 3.4980e-06
8:49715377 G A 0.054260 7.9930e-06
8:49723442 G T 0.447343 6.9753e-05
8:49729020 C T 0.254567 8.5694e-05
8:49730840 C T 0.020838 -3.5061e-06
8:49732135 C T 0.027310 2.3169e-05
8:49740122 A G 0.165102 5.5308e-05
8:49741537 T C 0.054780 -9.7783e-06
8:49749707 T C 0.095041 1.5054e-05
8:49756544 G T 0.022373 1.3372e-05
8:49765328 G A 0.023428 -1.5065e-05
8:49788888 A G 0.146435 -1.3849e-05
8:49792425 A G 0.092308 -2.2922e-05
8:49793010 A G 0.025629 -1.7051e-05
8:49805365 C T 0.023889 1.4900e-05
8:49807428 C G 0.174070 6.5530e-05
8:49812201 T A 1.130002 5.6427e-05
8:49819452 C A 0.027359 1.8725e-06
8:49833277 A G 0.107680 3.4561e-05
8:49838485 G A 0.034532 8.4291e-06
8:49838908 G T 1.130719 -6.9746e-05
8:49840475 T C 0.076949 4.4724e-05
8:49842246 A G 0.130739 -7.8122e-06
8:49843023 C G 0.212621 6.5982e-06
8:49844989 C T 0.181636 -3.3877e-05
8:49846634 A G 0.143917 2.4645e-05
8:49859565 T C 0.021734 9.4825e-06
8:49882086 T C 0.047512 3.2103e-06
8:49882398 G A 0.077718 -5.7548e-05
8:49883256 C G 1.107732 -4.4981e-05
8:49901366 T C 0.023957 2.6078e-05
8:49903851 G A 0.379924 -4.6103e-05
8:49926250 A C 0.184097 2.4756e-05
8:49939689 A G 0.116795 -1.5693e-05
8:49940212 A G 0.062258 5.0926e-05
8:49946351 G A 0.023500 -4.1512e-06
8:49946568 A G 0.111773 -2.9897e-05
8:49956520 A G 0.043815 3.1533e-05
8:49964665 G A 0.116412 2.1409e-05
8:49966533 A C 0.132722 3.8442e-05
8:49980697 T C 0.484696 -4.7020e-06
8:49987801 G A 0.055241 -2.5076e-05
8:49991118 G A 0.069295 -2.9532e-05
8:49991888 T C 0.020893 -2.5176e-05
8:49994947 A G 0.030316 -1.4231e-05
8:49996107 T C 1.049288 -1.5869e-04
8:49997879 A C 0.045795 -4.9224e-05
8:50010771 A G 0.138808 3.5381e-05
8:50011678 T C 0.024990 2.8870e-05
8:50019679 C T 0.792326 -3.5653e-05
8:50035782 A T 0.032286 2.0566e-05
8:50044418 T C 0.040540 7.5109e-06
8:50054005 T C 0.088403 -5.9700e-06
8:50058775 A G 0.715821 1.0529e-04
8:50058986 T C 1.844113 -1.5468e-05
8:50062379 C T 0.304712 -6.3622e-05
8:50063607 G A 0.673454 7.4238e-05
8:50072247 T C 0.119719 1.9199e-05
8:50073345 C T 0.044607 4.5153e-07
8:50093447 T C 0.025590 3.6171e-05
8:50106551 A C 0.388142 -3.0166e-05
8:50111144 G A 0.965640 -4.8133e-05
8:50129604 C T 0.043056 8.2602e-06
8:50133185 C G 0.036798 1.9698e-05
8:50146327 T C 0.962920 -4.8647e-05
8:50149956 A G 0.050216 4.8181e-05
8:50167958 T G 1.489217 1.4548e-05
8:50168889 C T 0.108599 -4.0582e-05
8:50169846 T C 0.063560 -1.3994e-05
8:50195185 T C 0.525775 1.0050e-04
8:50200345 A C 0.023720 3.0881e-05
8:50205976 G A 0.106677 -1.2627e-05
8:50225068 G A 0.060233 -5.4142e-05
8:50225832 T G 0.143459 3.8837e-07
8:50227298 T C 0.412496 -5.6150e-06
8:50235530 C T 0.209502 1.0406e-04
8:50244450 A G 1.901424 1.1771e-05
8:50247584 T A 0.042124 1.8888e-05
8:50250537 A G 1.246848 -5.3457e-06
8:50282063 T C 0.364610 -6.6673e-06
8:50289157 C T 0.116084 5.0473e-06
8:50293544 A G 1.727630 -5.5111e-05
8:50296979 A G 0.057114 5.5622e-07
8:50309961 C A 0.271569 -1.9719e-05
8:50325178 C T 1.271396 -3.1969e-05
8:50326100 C A 0.147588 1.9448e-05
8:50327607 A G 0.069240 2.7715e-06
8:50352286 T G 0.021325 7.6679e-06
8:50373627 A G 0.022659 2.5341e-05
8:50374624 T C 0.024493 -2.9981e-05
8:50380986 G T 1.666881 -1.0210e-05
8:50388919 C T 0.066338 1.1854e-05
8:50394146 T C 0.104600 7.6203e-05
8:50402730 A G 0.045072 -1.3460e-05
8:50403237 G A 1.589335 -2.9122e-05
8:50424619 G A 0.040505 1.6853e-05
8:50427312 A G 0.058220 1.1332e-05
8:50430387 C T 0.071415 2.1689e-05
8:50434928 A C 0.063612 -7.2188e-06
8:50460116 T C 0.183405 5.3515e-05
8:50468442 A G 0.104408 9.4736e-05
8:50489782 A G 0.164300 4.4147e-05
8:50505976 C T 0.084171 -1.5021e-05
8:50513299 T C 1.815991 -5.1448e-05
8:50542080 T C 1.740301 -1.4783e-05
8:50542081 G A 1.811732 -3.7826e-05
8:50542474 C T 1.809356 -4.5401e-05
8:50542665 G T 1.745771 -1.3025e-05
8:50545426 G A 0.022808 -1.0466e-05
8:50546113 G A 0.386201 2.3698e-05
8:50577748 T C 0.027437 -3.5745e-05
8:50595769 C T 0.077244 -7.4194e-06
8:50606521 A G 1.935905 3.1458e-05
8:50608329 A T 0.242155 -2.8927e-05
8:50610410 A G 0.022270 1.9654e-05
8:50611585 G A 0.136825 -9.2786e-06
8:50622863 C A 0.105976 7.3402e-05
8:50625622 C G 0.082214 -6.1344e-06
8:50628068 A C 0.061674 -3.6852e-05
8:50654200 A G 0.092707 -1.9781e-05
8:50662572 T G 0.106720 8.4809e-06
8:50663659 A G 0.060833 -7.4934e-06
8:50670303 C T 0.092597 -1.3846e-05
8:50694350 A G 0.048239 -4.0835e-05
8:50697565 T C 1.673535 -2.2123e-05
8:50707839 G A 0.031017 -3.2899e-05
8:50711285 C T 0.067698 2.8076e-06
8:50729405 C T 1.234482 1.3817e-05
8:50730371 G A 0.035555 3.5666e-05
8:50740815 G A 0.127084 1.9705e-06
8:50744883 C A 0.079721 -2.7196e-05
8:50745588 A G 0.688368 6.4795e-05
8:50760823 T C 1.638275 -1.3116e-05
8:50766599 T G 0.030774 3.0442e-05
8:50776092 A G 0.039460 3.0525e-05
8:50777159 C A 0.049872 -8.7614e-06
8:50778390 T C 0.045857 1.7956e-06
8:50799697 A G 1.894241 -1.2381e-04
8:50802278 G A 1.219320 -2.0187e-05
8:50815368 T C 0.034328 -1.2775e-05
8:50815390 T G 1.894933 -1.2773e-04
8:50826149 C G 0.056909 -4.8999e-06
8:50842049 C T 0.104616 -3.3384e-07
8:50843328 T C 0.034169 2.4006e-05
8:50843927 G T 1.649561 -1.4862e-05
8:50847168 C T 0.086797 4.0104e-05
8:50850931 A C 0.038960 1.9844e-06
8:50859299 A G 0.036009 -2.6229e-05
8:50878647 G T 0.074901 -4.2886e-05
8:50891811 C A 0.065647 1.6360e-06
8:50900089 A C 0.036324 -4.5086e-06
8:50912615 A C 1.281910 -2.3230e-05
8:50912974 T C 0.072177 2.2947e-05
8:50919029 A G 0.030725 2.0790e-05
8:50920213 A G 1.569292 -9.4578e-05
8:50921657 G A 0.034276 -1.9464e-05
8:50933977 C T 0.093240 -3.1551e-05
8:50940763 G A 0.021390 -2.8469e-06
8:50946702 T C 1.260604 -3.7346e-05
8:50949131 T C 0.164064 5.3807e-05
8:50951742 A G 0.037058 -2.7680e-05
8:50958890 T C 0.451988 2.2880e-05
8:50965643 A T 0.098761 1.0092e-05
8:50978997 G A 0.049895 -2.8551e-06
8:50993420 A G 0.323236 1.5664e-05
8:51004266 C T 1.715163 -2.1408e-05
8:51007687 A G 0.079743 -8.5410e-06
8:51008315 A G 0.083934 4.6463e-06
8:51020668 T G 0.044033 -1.2407e-06
8:51040545 T G 0.099829 1.2563e-04
8:51056341 A G 0.600108 2.2591e-05
8:51059267 C T 0.076381 4.4366e-05
8:51074734 C A 0.047951 -1.5100e-05
8:51077898 C T 0.031832 4.0749e-05
8:51081987 T C 0.088988 1.9000e-05
8:51082990 C T 0.051099 -8.8600e-07
8:51104109 T G 0.038479 -9.0927e-06
8:51108776 T C 0.027177 2.7228e-05
8:51110797 G A 0.044964 1.5162e-05
8:51127054 T C 0.582003 3.3278e-05
8:51133468 T C 0.066312 2.6423e-07
8:51133536 T C 0.024707 -3.4912e-05
8:51144599 T C 0.023967 -3.1660e-05
8:51149813 A C 0.560191 2.4302e-05
8:51161011 A G 0.042368 -1.5882e-06
8:51189048 C A 0.154079 -2.1643e-05
8:51195738 G A 1.852013 -6.9000e-06
8:51202094 T C 0.133754 -8.1749e-07
8:51205111 T C 0.062080 -3.7096e-06
8:51207180 T C 0.091617 -9.9139e-06
8:51210957 C T 0.080659 -4.6711e-05
8:51215873 G A 0.072577 -2.3240e-05
8:51227442 A G 0.090925 -1.9330e-05
8:51230877 C A 1.109371 -4.1906e-05
8:51254930 C T 0.058379 3.7963e-05
8:51255110 A T 0.029569 3.2404e-05
8:51268093 T G 0.133764 -9.0250e-07
8:51269946 A G 0.028297 -3.5729e-05
8:51270707 A G 0.076085 -6.7857e-05
8:51288814 T C 0.462034 4.6401e-05
8:51299218 C T 0.088575 1.2563e-05
8:51301772 T C 0.137240 1.4233e-05
8:51311051 C T 0.065705 5.4598e-05
8:51312683 A G 0.047256 7.2820e-06
8:51313873 T C 0.029216 2.8384e-05
8:51325834 G A 0.079679 -3.3556e-06
8:51326156 A G 0.142846 7.0042e-06
8:51328497 A G 1.391187 -5.1843e-05
8:51334289 A G 0.030384 2.4869e-05
8:51335717 A G 0.058905 6.2067e-05
8:51336584 G A 0.108476 2.5602e-05
8:51337580 C A 1.582785 -1.4587e-05
8:51343435 T C 0.037207 2.2040e-05
8:51357021 C T 0.146371 -1.9195e-05
8:51358188 A G 0.046607 2.1454e-05
8:51360604 A G 1.799973 -6.7060e-06
8:51365953 G A 0.419870 9.5418e-05
8:51366514 A G 0.036029 -7.8614e-06
8:51377950 T C 1.686476 -2.6840e-05
8:51381333 C T 0.052969 -2.2024e-05
8:51386208 G A 0.346963 -2.6887e-05
8:51386305 A G 0.038771 2.3672e-05
8:51392023 A C 0.069162 1.1361e-05
8:51400686 T C 1.794974 -9.7321e-06
8:51400895 G A 1.589046 -6.5550e-06
8:51409290 A C 0.291667 -1.4116e-05
8:51435532 A G 0.192195 -5.3240e-05
8:51439474 A G 0.176070 -8.6362e-06
8:51455529 A G 0.201342 1.0284e-05
8:51462689 T C 0.040985 2.4663e-05
8:51465762 T C 0.056724 -3.3499e-05
8:51466904 G C 1.676424 3.6769e-05
8:51475319 G A 0.049642 -1.7143e-05
8:51477675 G A 0.037590 5.1392e-05
8:51500032 C T 0.147487 -1.6815e-05
8:51531333 G C 0.114701 -1.4674e-05
8:51533743 T A 0.050525 1.0861e-05
8:51533890 T C 0.169445 -1.0182e-05
8:51533891 A G 0.122689 5.2599e-05
8:51539966 A G 0.408669 4.6492e-05
8:51544593 C T 0.082025 -2.5219e-05
8:51545401 T G 1.468503 2.7277e-05
8:51550063 T C 0.067354 -5.3346e-05
8:51554667 C A 0.046162 1.8328e-06
8:51557811 C T 0.301414 4.9316e-05
8:51576668 T G 0.419082 3.5174e-05
8:51595171 C T 0.386915 3.5701e-05
8:51598620 A G 1.845593 4.5724e-06
8:51617003 T G 1.415414 -2.2580e-05
8:51631048 T C 0.047620 -2.0160e-05
8:51642006 G A 0.045412 9.5643e-06
8:51666615 G A 0.051576 5.7288e-06
8:51677135 A G 0.386315 3.8134e-05
8:51679040 G C 0.098332 4.7687e-06
8:51685358 A C 0.047457 3.1274e-05
8:51697117 A G 0.088566 1.4700e-05
8:51701084 A G 0.068370 3.3810e-06
8:51725868 T C 0.612572 3.3903e-05
8:51743861 G A 0.193854 -2.4553e-06
8:51759993 A G 0.223981 3.5338e-06
8:51761805 C A 0.589250 3.2676e-05
8:51763709 A G 0.042303 1.2412e-05
8:51779657 G T 0.038969 7.2286e-07
8:51783813 A G 0.055056 6.0127e-06
8:51787118 A G 0.057893 -2.9104e-05
8:51800598 G A 0.067562 -1.3286e-05
8:51810842 G A 0.345077 5.9656e-05
8:51815195 A G 0.040605 3.3323e-05
8:51842641 T C 0.073781 -4.0074e-05
8:51847471 A G 0.069123 4.4680e-06
8:51859594 T C 0.058327 1.9677e-05
8:51882844 C T 0.028674 -1.2832e-05
8:51884130 A G 0.494979 2.0296e-05
8:51887069 G C 0.200874 -1.2949e-06
8:51887399 A G 0.070405 4.7076e-07
8:51892176 G A 0.057899 -1.5619e-05
8:51897268 C T 0.353279 4.1625e-05
8:51912197 A G 0.083187 1.4215e-05
8:51912435 C A 0.025671 -1.8962e-05
8:51927790 C T 0.077497 -1.0771e-05
8:51928267 T C 0.157877 -2.5190e-05
8:51932961 G A 0.041592 1.1403e-05
8:51955260 A G 0.388714 3.2689e-06
8:51962047 G T 0.107275 4.0318e-06
8:51966071 G A 0.533611 -5.7918e-06
8:51969747 C T 0.068250 8.1370e-06
8:51971349 A G 0.744362 1.9908e-05
8:51971928 A G 0.042657 1.0272e-05
8:51972193 G A 0.072619 -6.1343e-06
8:51972302 T C 0.103506 5.8156e-05
8:51980821 C T 0.491584 2.9257e-05
8:51982267 T C 0.217620 -1.0298e-05
8:51991265 A G 0.020488 5.2471e-06
8:51993373 A G 0.116756 -6.9649e-06
8:51994118 T C 0.068717 -6.5047e-06
8:52000874 C T 0.034023 -2.9119e-05
8:52019522 C T 0.697846 7.3664e-06
8:52022731 A G 0.541310 7.9336e-06
8:52039462 A G 0.042209 -1.0551e-05
8:52042308 G A 0.091110 2.5664e-06
8:52049855 C G 0.038216 -2.5980e-05
8:52053063 G T 0.106307 1.2236e-05
8:52053646 G A 1.978055 9.6318e-06
8:52054326 T C 0.643793 -1.1361e-05
8:52059990 A C 0.070516 4.0331e-05
8:52060365 G A 0.163820 -4.7381e-05
8:52067626 A G 1.921873 2.4519e-05
8:52077192 G A 0.499338 -1.3190e-05
8:52082046 C T 0.435191 -2.4417e-05
8:52091118 T C 0.090198 2.5872e-05
8:52098628 A G 0.055140 -1.6024e-05
8:52100473 A C 0.048820 2.1453e-05
8:52106337 C A 0.274938 -1.1101e-05
8:52110166 T G 0.021403 -1.6492e-05
8:52114018 T C 0.046490 9.9919e-06
8:52116323 C T 0.036425 5.0243e-06
8:52117079 T C 0.063868 6.0101e-05
8:52123904 A G 0.052569 -1.7910e-05
8:52133220 C A 0.024853 -6.6221e-06
8:52136017 G A 0.046545 3.1799e-05
8:52140796 A G 0.462478 -2.0278e-05
8:52145648 G T 0.128259 -2.4880e-05
8:52145753 C G 0.035003 -1.1551e-05
8:52151429 G A 0.198284 2.3666e-05
8:52152883 A G 0.040884 -2.3757e-05
8:52163427 G A 0.110491 5.2791e-05
8:52165081 C T 0.025840 8.3745e-07
8:52167002 T C 0.081405 -1.3977e-05
8:52188944 A G 0.081714 3.5382e-06
8:52209355 A C 0.027654 -2.9100e-05
8:52215756 T G 0.061674 -3.0127e-05
8:52218340 T C 0.037934 5.4347e-06
8:52228072 T C 0.517755 7.0508e-06
8:52233408 T C 0.527648 1.8269e-05
8:52239859 T C 0.022692 -6.5406e-06
8:52243370 G A 0.026155 -5.5159e-06
8:52249955 C T 0.477919 1.3841e-05
8:52258429 T A 0.026155 -9.1583e-06
8:52263738 G A 1.526210 -2.2799e-05
8:52272254 G A 1.502983 -2.1465e-05
8:52277190 C T 0.048824 1.3114e-05
8:52281207 A G 0.048431 -1.0320e-06
8:52284560 T A 0.027966 1.2426e-05
8:52288603 G A 0.031089 4.2064e-06
8:52295901 C T 1.682737 -7.8329e-06
8:52308016 G A 0.165417 2.0767e-05
8:52310188 A C 0.105811 -4.5159e-06
8:52323908 G A 0.045234 1.4576e-05
8:52324475 T C 1.438099 -1.2655e-05
8:52325767 G T 0.163969 2.0981e-05
8:52332209 T C 0.054069 -5.2190e-05
8:52332549 T C 0.078711 -1.9924e-05
8:52337956 A G 0.043770 5.4521e-06
8:52338934 C T 1.690452 -2.0297e-05
8:52342512 C A 0.082214 1.7580e-06
8:52364808 C T 1.958171 -3.2956e-06
8:52366156 T C 0.024019 -2.5287e-07
8:52366300 G A 0.247290 1.1325e-05
8:52382915 C T 0.029277 2.0551e-05
8:52383066 A C 0.046785 -1.0140e-05
8:52384727 C T 0.030533 4.8193e-06
8:52387293 A G 0.097923 -3.0689e-05
8:52401643 T C 0.053722 4.8962e-06
8:52402983 G A 0.092412 3.6236e-05
8:52404537 G A 0.496303 9.4201e-06
8:52412226 T G 1.272325 1.5717e-06
8:52413408 A G 0.066780 -2.0700e-05
8:52414600 T C 0.042235 -1.7602e-05
8:52416201 C T 0.175560 -1.0345e-05
8:52420536 C T 0.203578 -3.4199e-06
8:52426739 C T 1.295412 5.0757e-06
8:52430661 C T 0.083697 -2.8325e-05
8:52432392 C G 0.265187 1.8161e-05
8:52432835 A C 0.032880 -1.1550e-05
8:52441919 A G 0.045484 -9.1540e-06
8:52442180 A C 0.028171 3.6164e-05
8:52445492 G A 0.054114 -4.7710e-06
8:52457147 A C 0.237332 -1.5597e-05
8:52457927 C T 0.071717 1.8558e-05
8:52471239 C T 0.112705 1.9262e-05
8:52494143 C T 0.086719 3.9303e-05
8:52497762 C T 0.332733 -3.4012e-07
8:52500802 C T 0.183525 -4.3556e-05
8:52501103 A G 0.061872 -4.6789e-06
8:52502617 C T 0.053280 4.1602e-05
8:52511506 C T 0.089948 -2.2154e-05
8:52513874 C T 0.061077 -8.4165e-06
8:52522097 C T 0.550658 1.6651e-05
8:52528272 G A 0.387866 6.7457e-06
8:52529058 G A 1.808175 3.1864e-05
8:52531650 A C 0.062222 -1.7959e-05
8:52534104 T C 1.322379 2.0406e-06
8:52534990 A C 0.093561 2.1857e-05
8:52538985 C T 1.844561 2.5220e-05
8:52540001 G T 0.244326 2.2129e-05
8:52558395 A C 1.477558 -1.1075e-05
8:52558675 T C 0.065118 -2.1264e-05
8:52567146 T C 0.055780 9.0971e-06
8:52567781 T C 0.064472 -3.0235e-05
8:52573356 G A 1.430435 1.0919e-06
8:52580024 G A 0.035185 7.4076e-07
8:52610495 A G 0.030926 8.4599e-06
8:52612366 T G 0.153122 1.4997e-05
8:52616018 T C 0.077403 -1.7309e-05
8:52619219 A G 1.570493 -1.2519e-06
8:52623814 T C 0.030394 9.8982e-06
8:52624028 A G 1.489763 8.3734e-06
8:52626868 A C 0.024941 -2.3051e-05
8:52628820 A G 0.201640 -2.5123e-05
8:52631229 T C 1.399951 6.8792e-06
8:52650462 G A 0.218752 3.1714e-05
8:52659004 A G 0.058201 8.9087e-06
8:52659963 A G 1.592733 -1.7338e-06
8:52682886 T C 0.448609 -4.3133e-06
8:52687736 C T 1.966529 -4.9377e-06
8:52691913 T C 0.157049 7.7090e-06
8:52697798 C T 0.103182 6.2751e-06
8:52718273 G T 0.151499 -1.6296e-05
8:52741542 G A 0.032478 -2.8180e-05
8:52747547 C T 0.194948 -3.5078e-05
8:52747862 A G 0.069474 -1.0743e-05
8:52759073 A C 0.061937 -9.2815e-06
8:52765363 T G 0.258722 2.2585e-05
8:52779844 C A 1.817513 1.5121e-05
8:52784653 C T 0.063602 -1.0405e-05
8:52790260 C T 0.120657 -2.9747e-05
8:52801391 T C 1.364178 2.2017e-05
8:52806682 T C 1.622644 4.5950e-05
8:52808038 C T 0.023983 2.6569e-05
8:52811542 T G 0.032806 2.3486e-06
8:52815242 A C 0.062778 -8.3865e-06
8:52816356 A G 0.044325 5.6680e-05
8:52817287 T C 0.521773 -1.5027e-05
8:52818777 A C 0.027573 2.6000e-07
8:52845166 T C 0.056513 3.7661e-05
8:52848257 A G 0.230350 3.0624e-05
8:52853882 G A 0.146929 -4.8808e-05
8:52860154 C T 0.157556 5.2018e-06
8:52865336 G A 0.036318 6.4768e-06
8:52869751 C T 0.039868 -5.0555e-07
8:52887541 T C 0.180656 -4.0334e-05
8:52889277 A G 0.079627 -2.8568e-05
8:52892354 G A 0.020140 1.7375e-05
8:52893014 C T 0.121913 -1.1600e-05
8:52894246 T C 0.145325 4.0804e-05
8:52902202 C T 0.063573 3.4827e-06
8:52903063 G A 0.329825 1.0688e-05
8:52911405 G C 0.020254 1.1192e-05
8:52913147 C A 0.179381 3.1052e-05
8:52913908 G A 0.402852 1.9788e-06
8:52914736 T C 0.312508 1.6957e-05
8:52917469 T C 0.390940 -8.2099e-07
8:52918748 G A 0.445103 7.7280e-06
8:52919398 A T 0.090844 -1.6134e-05
8:52919458 T C 0.045367 9.3712e-06
8:52920379 T C 0.089520 -2.8103e-05
8:52923676 T C 0.047811 -2.5811e-05
8:52923809 G A 0.139022 1.3910e-05
8:52929877 T C 0.244956 4.1289e-05
8:52930270 A G 0.279952 4.1716e-08
8:52934579 A G 0.872475 1.8525e-05
8:52944835 G A 0.204422 1.3782e-05
8:52944942 A G 0.105437 -2.1542e-05
8:52951523 C T 0.777430 9.1120e-06
8:52951693 T C 0.149928 -2.2175e-05
8:52953283 G A 0.867074 1.0288e-05
8:52968730 A G 0.078017 -2.7120e-06
8:52969933 C T 0.060596 1.4837e-05
8:52972925 G A 0.033799 6.5572e-06
8:52983048 A G 0.200102 3.8806e-06
8:52991701 T C 0.038671 -7.6424e-06
8:52991827 T C 0.167429 -3.3153e-05
8:52992325 A G 0.075988 -3.3571e-06
8:52996130 G T 0.028927 2.0918e-06
8:53001262 T C 1.181374 -9.6120e-06
8:53004768 G T 0.358871 -9.2421e-06
8:53005445 C T 0.063115 -1.7237e-06
8:53011018 G A 1.421068 2.1262e-05
8:53011930 C G 0.250834 4.1337e-05
8:53017258 T C 0.543471 1.2397e-05
8:53018399 C A 0.049762 8.1011e-06
8:53019424 A G 0.031488 -2.0929e-06
8:53028767 A G 0.023633 -1.2927e-05
8:53032373 T C 0.289034 8.4447e-06
8:53039395 A G 0.324161 1.7994e-05
8:53045093 A G 0.084830 -2.5746e-05
8:53052419 C T 0.025262 3.0404e-05
8:53054418 C G 0.180254 4.3044e-06
8:53055056 T C 0.134215 8.0713e-06
8:53059486 A G 0.302774 6.0554e-06
8:53059791 T C 0.055400 8.2374e-06
8:53062214 C T 0.041686 2.1844e-06
8:53062412 C T 0.039135 -3.4054e-05
8:53064614 A G 0.058415 3.9508e-05
8:53068920 T C 0.369372 2.0234e-05
8:53078165 T C 0.306782 -1.1396e-05
8:53079096 T C 0.050440 3.0170e-05
8:53081817 A G 0.445548 -6.5803e-06
8:53099635 T C 0.089513 1.3986e-05
8:53101303 G A 0.171461 -6.1922e-06
8:53110206 C A 0.438294 2.4488e-06
8:53110400 A G 0.097138 -1.3773e-05
8:53111074 A G 0.433652 -4.7554e-06
8:53111809 T C 0.324982 -1.4814e-05
8:53113810 C A 0.330766 -2.1117e-06
8:53114569 T C 0.939605 2.2445e-05
8:53116537 C T 0.096755 -2.4783e-06
8:53123740 T C 0.026405 -2.2786e-05
8:53126985 T C 0.327702 -3.5193e-05
8:53136564 T G 0.340701 -3.9351e-05
8:53136781 T C 0.026194 -1.9459e-05
8:53138151 T C 0.082181 3.1063e-05
8:53138912 G A 0.075842 -1.0813e-05
8:53144670 C T 0.041206 6.2591e-06
8:53149418 T G 0.024243 -5.8338e-06
8:53150019 G A 0.087728 9.8877e-08
8:53150309 C T 0.066530 8.3648e-06
8:53151977 T C 0.047162 4.1562e-05
8:53164390 A G 0.035610 -1.7451e-05
8:53164766 C A 0.038431 -1.8709e-05
8:53177827 G A 0.034484 -1.6703e-06
8:53178973 A G 0.085407 -1.1647e-05
8:53183823 A G 0.055432 1.1612e-05
8:53189622 C T 0.194074 1.1843e-05
8:53198225 G A 0.051164 9.9041e-06
8:53213658 C T 0.030926 -2.2930e-05
8:53222697 C T 0.046084 2.3027e-06
8:53226405 T C 0.095963 2.3396e-06
8:53227638 G A 0.285146 5.0070e-05
8:53233682 A G 0.058444 -1.0171e-04
8:53235908 G T 0.076553 -1.2665e-05
8:53243237 A G 0.028807 9.4110e-06
8:53247194 G A 0.379583 -2.9983e-05
8:53248400 G A 0.298597 -1.9143e-05
8:53248420 G A 0.341834 2.7109e-07
8:53252131 G A 0.027706 -1.8366e-05
8:53254790 A C 0.042890 -2.8126e-06
8:53259979 A C 0.117820 -3.2050e-05
8:53263100 A C 0.053199 -3.0364e-05
8:53263178 C T 0.116808 -4.1759e-05
8:53264939 C T 0.055056 -4.2418e-05
8:53267756 G C 0.044971 -1.7057e-05
8:53267851 T C 0.036542 -6.2164e-07
8:53269473 C T 0.084184 2.3580e-05
8:53275358 A G 0.059279 -2.6498e-06
8:53275469 A G 0.094119 -4.0849e-05
8:53283287 A G 0.051271 1.0905e-05
8:53287521 A G 0.127032 -2.5833e-05
8:53289280 A G 0.084245 -1.5383e-05
8:53294176 C T 1.873309 2.2494e-05
8:53297533 G T 0.072457 -5.6378e-06
8:53298482 G T 0.062330 -1.2175e-05
8:53301331 T C 0.830247 -4.9021e-05
8:53315116 A G 0.534818 -1.8854e-05
8:53318258 G A 0.086443 3.7243e-05
8:53318526 T C 0.036954 2.2819e-05
8:53318624 A C 1.270202 1.8666e-05
8:53318644 C A 1.456370 2.0913e-05
8:53321524 G C 0.038538 -1.3917e-06
8:53322749 C T 0.732473 -4.1097e-05
8:53323786 T G 0.517826 -7.4246e-06
8:53324122 C T 0.249572 -2.1140e-05
8:53331023 A G 0.284542 -4.4625e-06
8:53335433 C T 0.062184 -9.2086e-06
8:53342821 A C 0.033448 3.7946e-06
8:53348475 A G 1.396299 -6.9493e-06
8:53353660 A T 1.410107 -7.9348e-06
8:53355351 A G 0.275097 -1.3984e-05
8:53359166 T C 0.164460 4.6259e-05
8:53369249 C T 0.263740 -8.8299e-06
8:53373935 T C 0.121407 -8.8136e-06
8:53379514 C A 0.738649 -1.3757e-05
8:53389302 G A 0.091240 1.2484e-05
8:53389991 A G 0.055377 -1.5642e-05
8:53394929 C T 0.051891 4.0053e-07
8:53404963 C T 0.541654 -1.2358e-05
8:53407023 A C 1.904066 1.5696e-05
8:53408111 G T 1.967753 2.8101e-05
8:53416454 A G 0.110180 -1.7966e-06
8:53417040 A C 0.123225 -3.0837e-06
8:53428466 C T 0.136166 -1.8720e-05
8:53431744 T C 0.146062 -3.6787e-06
8:53439668 G A 1.436177 1.2212e-05
8:53444854 T G 0.926930 -2.5124e-05
8:53445338 G T 0.216902 7.4816e-06
8:53447256 A C 0.480353 1.5169e-05
8:53449548 A G 0.264123 1.8661e-05
8:53454826 A C 0.214611 1.0647e-05
8:53458956 A G 0.447625 -5.6891e-05
8:53467918 C G 0.424100 -3.7621e-05
8:53471832 C G 0.220749 1.1952e-05
8:53479599 G A 0.231976 2.0019e-05
8:53487745 T A 1.457739 1.4481e-05
8:53488242 A G 0.995998 9.0148e-05
8:53491134 G A 0.027291 4.7106e-06
8:53494186 A T 0.842276 4.2687e-05
8:53497309 A G 0.456412 -6.1571e-05
8:53501285 A G 1.454529 2.5426e-05
8:53513481 G T 0.336534 -6.2221e-05
8:53525995 G A 0.020127 2.5247e-05
8:53528204 C T 0.441111 3.9953e-05
8:53533975 A G 0.229499 2.2475e-05
8:53537316 G A 0.334531 -4.6605e-05
8:53548375 T C 1.449073 2.5178e-05
8:53551808 A G 0.034445 1.7433e-05
8:53556849 C G 0.042251 -1.0838e-05
8:53562986 A G 0.061979 4.5872e-08
8:53569680 T C 0.097352 7.7071e-06
8:53572074 G C 1.012642 -7.3409e-05
8:53577580 G A 0.106619 1.3420e-05
8:53586706 G A 1.019053 -9.4134e-05
8:53599373 C T 0.060778 -1.2307e-06
8:53601771 G A 0.043773 -1.2348e-05
8:53602831 G A 0.471304 -5.4066e-05
8:53603859 G T 0.207100 3.3843e-05
8:53605442 G A 1.558876 -4.5317e-05
8:53614292 G C 0.681072 -3.8489e-05
8:53616507 A G 0.028255 -7.4004e-06
8:53621223 G C 0.539495 2.8744e-05
8:53627403 A G 0.091591 -1.0516e-05
8:53632777 A G 0.025158 -1.3049e-05
8:53635815 T C 0.434314 3.6265e-05
8:53641871 G A 1.452783 -3.8732e-05
8:53643727 T G 0.037369 2.0866e-05
8:53648875 G A 0.055283 -1.8662e-06
8:53653547 C A 0.440089 3.5082e-05
8:53662598 A G 0.089737 6.9168e-06
8:53666504 A G 0.438527 2.1432e-05
8:53666773 C T 0.465052 2.9196e-05
8:53673213 G A 1.464799 -4.3292e-05
8:53691240 T G 0.431153 1.5227e-05
8:53691301 G T 0.033211 3.1505e-05
8:53691311 A G 0.428293 -3.9512e-05
8:53693745 A G 0.104512 -3.0862e-06
8:53695353 G A 0.114425 2.5271e-05
8:53702603 T C 1.030631 -6.0526e-05
8:53703785 G A 0.369125 -3.0758e-05
8:53723075 G A 0.308749 -8.3737e-06
8:53730643 T C 0.252162 3.2607e-05
8:53744019 A T 0.251899 2.3575e-05
8:53744761 C T 0.043851 -1.1847e-05
8:53746008 T C 1.468613 -9.9070e-06
8:53750874 T C 0.306029 -9.3137e-06
8:53768111 A G 0.143936 -2.6189e-05
8:53779994 G C 1.268926 1.1066e-05
8:53784240 G A 0.119502 3.3479e-05
8:53799318 A G 0.089260 2.4544e-05
8:53806207 T C 0.028226 2.5306e-05
8:53810264 G A 1.268644 1.4999e-05
8:53812443 A G 0.138110 2.6803e-05
8:53824204 C T 0.490925 2.3106e-05
8:53830883 C G 0.072109 3.8511e-05
8:53836978 T G 0.025178 -8.7516e-05
8:53847276 T C 0.031316 -2.1063e-05
8:53850774 A G 0.101653 9.3986e-06
8:53851670 C T 1.117515 5.8691e-06
8:53852871 T A 0.242155 1.3086e-05
8:53859177 A G 0.113429 6.9905e-06
8:53861224 C T 1.206999 -1.9853e-05
8:53871618 T C 0.324748 -4.4586e-06
8:53871619 A G 0.024499 -8.6342e-05
8:53883902 G A 0.326936 1.2498e-06
8:53885924 G A 0.037694 2.0323e-05
8:53888791 T C 0.686930 4.9013e-05
8:53892113 G A 0.094019 -1.2988e-05
8:53893554 C T 1.935567 -8.0276e-06
8:53895301 C A 1.567364 2.8202e-05
8:53897934 T C 0.061424 9.1981e-06
8:53898065 C G 0.464734 2.0975e-05
8:53900183 A G 0.061109 2.3922e-05
8:53914675 C T 1.927190 -1.4848e-05
8:53918489 A G 0.086823 -4.1265e-05
8:53921526 T G 0.386273 -3.6068e-05
8:53922273 T C 0.450946 9.7005e-05
8:53937233 A G 0.062346 -1.2450e-05
8:53939656 G T 0.333463 1.0414e-05
8:53943289 A G 0.415995 -1.1436e-05
8:53951853 T G 0.022146 -4.6549e-05
8:53969642 T C 0.423691 -5.4955e-05
8:53973690 A G 0.115370 3.4595e-05
8:53973934 C G 0.135331 5.4664e-05
8:53991491 A G 0.070003 -3.1544e-06
8:53992035 A G 0.347365 1.9508e-05
8:53997731 A G 0.711014 -1.3448e-05
8:54000808 A G 0.109238 -9.9069e-06
8:54005763 G T 0.067594 -9.9870e-06
8:54014912 T C 0.063148 1.4615e-05
8:54016692 T C 0.022623 -6.1304e-06
8:54029021 C A 0.074550 2.1056e-05
8:54038037 G A 0.462050 -1.0636e-04
8:54038107 G A 1.957561 -6.5049e-06
8:54038872 C T 1.219009 -1.3197e-04
8:54041206 T C 0.086849 -4.0642e-05
8:54055583 C T 1.750036 1.2790e-05
8:54060086 G T 1.086358 3.0791e-05
8:54064174 G A 0.064248 -3.0903e-05
8:54066635 G A 1.759741 1.0276e-05
8:54069182 T C 0.050544 -2.6217e-05
8:54076749 T G 0.039320 3.1192e-05
8:54077171 G A 0.054611 1.2874e-05
8:54079193 T C 0.927842 -5.1566e-05
8:54080456 A C 0.077455 -4.4135e-07
8:54086844 G A 0.048434 1.7298e-05
8:54097534 T C 0.064783 -1.8262e-05
8:54099926 G A 0.646224 -3.9363e-06
8:54107379 C T 0.278807 -2.2703e-05
8:54111032 G C 0.063816 -2.8430e-05
8:54117304 A C 0.041491 6.3609e-05
8:54117695 G C 1.732018 3.7531e-05
8:54126964 A G 0.365941 8.9504e-06
8:54127578 A C 0.036146 1.5004e-05
8:54130075 G A 1.372556 2.0992e-05
8:54133168 A G 0.025425 1.5713e-05
8:54136695 C G 0.098972 1.4221e-05
8:54137171 A G 0.164719 -1.3209e-05
8:54140029 T C 0.183889 9.9070e-06
8:54140111 G A 0.195717 -5.1425e-06
8:54141398 A G 0.042829 -2.0438e-05
8:54155937 C T 0.040362 3.1021e-06
8:54155990 C G 0.060158 -3.0915e-05
8:54161355 C T 0.178650 -1.5380e-05
8:54165075 G A 0.054231 -5.3167e-06
8:54165338 T C 0.106018 -4.0135e-06
8:54170477 C T 0.096722 2.2380e-05
8:54175806 G A 0.152508 8.3367e-06
8:54186017 C G 0.048775 4.4797e-05
8:54188425 T C 0.060830 -2.8832e-05
8:54191196 G A 0.211420 6.1271e-05
8:54193077 C T 0.099433 1.1516e-05
8:54197794 C T 0.040310 -1.4295e-05
8:54198574 G A 1.958625 -1.5201e-07
8:54203556 C T 0.039460 2.9069e-05
8:54204029 T C 0.044335 4.0921e-06
8:54215811 G T 0.388480 2.6147e-05
8:54219717 C A 0.200826 4.0701e-05
8:54228305 A C 0.037028 -4.2370e-05
8:54249090 A G 0.142891 -3.3367e-05
8:54256580 C A 0.160220 -1.3216e-05
8:54260923 A G 0.198093 1.2043e-05
8:54270869 A G 0.070055 9.7833e-06
8:54274100 T C 1.681977 -4.0848e-05
8:54274871 A G 0.180572 -2.5788e-06
8:54277280 G A 1.502691 -2.9368e-05
8:54304723 C G 0.059139 -1.6224e-05
8:54306826 G C 1.293195 -4.4737e-05
8:54307105 A G 0.065462 -4.0051e-05
8:54308719 G A 1.345015 7.5666e-06
8:54316987 G A 0.218194 -2.6975e-05
8:54317629 C A 0.986848 -5.9829e-06
8:54319061 A G 0.124831 1.1846e-05
8:54320473 T C 1.329224 1.0077e-06
8:54330686 A C 0.196155 -6.3262e-06
8:54338092 G A 0.148935 1.7202e-05
8:54339995 G A 0.095411 -4.1518e-06
8:54357811 A G 0.041693 -8.6468e-06
8:54360714 T C 0.115996 9.8727e-06
8:54364820 T C 0.056623 2.9439e-05
8:54383184 C A 1.330496 -1.2717e-05
8:54386400 T C 0.166060 -4.1238e-06
8:54389058 G A 0.450277 1.0494e-06
8:54393352 A G 0.108975 2.3003e-05
8:54394240 C A 0.110761 1.3891e-05
8:54394562 A G 0.306211 6.8862e-06
8:54396558 A G 1.501698 5.0415e-05
8:54397045 T C 0.178212 -4.2016e-05
8:54397520 C T 0.311976 7.6308e-06
8:54403550 T C 0.060217 3.8733e-05
8:54409422 A G 0.058756 -6.7424e-06
8:54410208 A G 1.125610 -2.1484e-06
8:54411799 A G 1.467256 3.8552e-06
8:54420960 G C 0.040680 -7.5133e-06
8:54428908 C T 1.053579 4.2687e-05
8:54431072 T C 0.056305 -4.2008e-07
8:54436733 G A 0.246644 -2.6908e-05
8:54446790 A G 0.051586 -1.7121e-05
8:54447934 G T 0.070593 2.2293e-05
8:54450438 T C 0.039667 -1.9309e-05
8:54455329 C T 0.021750 -1.1028e-05
8:54459868 A C 0.033893 -1.2896e-05
8:54460683 G T 0.031485 -7.1319e-05
8:54462119 A G 1.469947 1.0197e-05
8:54468394 A G 0.121683 -2.8241e-05
8:54469599 T C 0.028985 3.0706e-06
8:54470871 A G 0.021598 -1.3228e-05
8:54478885 A G 0.112072 -4.2043e-05
8:54484924 C A 1.515892 6.2051e-06
8:54509094 G A 0.064053 6.3488e-06
8:54509117 G C 0.168014 -6.8166e-06
8:54515690 G A 1.490938 7.9689e-06
8:54521590 A G 1.490743 4.6717e-06
8:54529344 A G 0.113432 -2.9418e-05
8:54556293 T C 1.236845 2.3708e-05
8:54556614 A G 1.374929 5.0301e-07
8:54559700 A G 0.132368 -4.2235e-05
8:54579007 C T 0.444480 8.7722e-06
8:54582051 C T 0.086985 2.6526e-05
8:54582983 A C 0.059136 -1.4088e-05
8:54584965 C T 1.969694 4.7290e-05
8:54586317 C G 0.028122 -8.9677e-06
8:54586736 T G 1.530056 -7.3246e-06
8:54592065 T C 0.028274 1.7874e-06
8:54605701 G A 1.549171 -2.1469e-06
8:54606703 G T 0.082558 3.3725e-05
8:54624508 T C 0.029690 -1.2077e-05
8:54640433 G A 0.077247 4.4600e-05
8:54653237 T C 0.037077 -1.8665e-05
8:54656952 G T 0.090471 9.4860e-05
8:54672131 A G 0.080370 -7.2838e-06
8:54704493 C T 0.289018 1.7133e-05
8:54705851 C T 0.038106 -7.5127e-06
8:54710231 C T 0.082412 5.3533e-05
8:54711433 C T 0.067828 -1.2917e-05
8:54726396 T C 0.029238 -8.3619e-06
8:54730650 C G 0.069629 2.5402e-05
8:54738923 C T 0.075784 -1.0872e-05
8:54746077 A G 0.035850 2.0942e-05
8:54774121 G A 0.046746 -3.2427e-05
8:54780114 G C 0.067611 7.6586e-05
8:54784437 G T 1.869800 3.2872e-05
8:54788251 C T 0.030391 5.0360e-06
8:54800049 A G 0.038924 -8.3031e-06
8:54801327 C T 0.192672 -3.9231e-05
8:54802780 T C 0.044293 5.2546e-06
8:54827117 G A 0.052245 -6.4343e-05
8:54830935 G A 0.073177 7.8595e-05
8:54832880 T C 0.049239 -1.2047e-05
8:54835697 C T 0.231934 -1.1422e-05
8:54838984 G A 0.568370 -2.9318e-06
8:54852787 C T 0.716325 -2.0320e-05
8:54858494 A G 0.605814 -3.0148e-05
8:54888731 C A 0.085485 -5.5324e-06
8:54897548 A G 0.033004 -1.2141e-05
8:54899863 C T 0.036525 3.0999e-06
8:54900394 G T 0.043303 -5.4199e-06
8:54912990 T C 0.279222 2.2940e-05
8:54918223 C T 0.043572 -2.6396e-06
8:54951657 C T 0.054011 -3.2164e-05
8:54953710 T C 0.941056 -7.1496e-05
8:54962332 T C 0.043066 7.0297e-07
8:54971811 C T 0.056120 4.1168e-05
8:54979946 T C 0.096287 -6.1321e-05
8:54984099 T C 0.025678 -2.9888e-05
8:54991386 C T 0.065186 1.3862e-06
8:54991890 C T 0.234777 3.6333e-05
8:55019199 T C 0.243895 2.5449e-05
8:55035938 T C 0.276901 2.2464e-05
8:55049131 G A 0.021211 8.3490e-06
8:55052263 C T 0.048363 1.5630e-05
8:55060667 G A 0.045370 -2.0154e-05
8:55071275 G C 0.344152 1.6031e-05
8:55074884 T C 0.332048 4.2234e-06
8:55078876 A G 0.818416 -2.9933e-06
8:55081189 A G 1.973712 7.5709e-06
8:55092609 A G 1.337865 -2.1925e-05
8:55094639 A G 0.076319 -1.2320e-05
8:55101623 A G 1.312865 -3.0877e-05
8:55111749 C T 0.819594 -1.7721e-05
8:55114241 T A 0.032932 1.7506e-05
8:55126346 A G 1.306993 -2.5459e-05
8:55133762 G C 0.040079 4.7284e-06
8:55134573 C T 0.329714 9.4995e-06
8:55135815 T C 0.131596 -4.0924e-05
8:55140475 G A 1.034592 -1.8736e-05
8:55160396 G A 1.155384 -6.0269e-06
8:55161903 A G 0.093266 2.2905e-05
8:55162863 G T 0.134027 5.8653e-05
8:55166676 C T 1.572986 -2.3907e-05
8:55167594 C T 0.033263 8.9958e-06
8:55174139 C T 1.210531 2.2661e-05
8:55174819 T C 0.080146 2.9851e-06
8:55176720 C T 0.105515 5.2953e-06
8:55180616 C T 0.046097 7.7313e-05
8:55184753 G A 0.107748 1.6189e-05
8:55186107 G A 0.046639 -2.3309e-05
8:55195819 A G 0.924272 1.2875e-06
8:55201740 A G 0.437719 8.7378e-06
8:55208253 A G 0.146000 4.9127e-05
8:55208381 G A 0.023071 -3.8672e-06
8:55208750 G A 0.115811 6.2016e-06
8:55215547 T C 0.681088 -3.7459e-05
8:55242575 C T 0.566832 1.0429e-05
8:55243845 A C 0.038934 -3.8007e-06
8:55247102 T C 0.535074 -1.3960e-05
8:55250098 A G 0.119307 -2.1673e-05
8:55255545 G A 0.188086 3.2765e-05
8:55256665 C A 0.027736 1.1450e-07
8:55256854 T C 0.035555 3.8942e-05
8:55266128 C A 0.495112 3.3652e-06
8:55268833 G A 0.106473 2.4673e-05
8:55268914 G T 0.408419 1.4736e-05
8:55270271 C T 0.552897 -6.7112e-06
8:55273880 A G 0.127580 1.5161e-05
8:55275727 T C 0.912746 -9.7508e-06
8:55277569 G A 0.333986 2.5794e-05
8:55282809 G C 0.243765 2.6147e-06
8:55287974 G T 0.074060 5.6672e-06
8:55289907 T G 0.379242 1.0148e-05
8:55290568 A G 0.045386 1.3421e-05
8:55295122 A G 0.066533 5.0204e-06
8:55295576 T C 0.044052 4.2243e-05
8:55296662 A G 0.024730 -4.0953e-06
8:55298184 T C 0.130920 -2.2580e-06
8:55301942 G A 0.720693 -4.7722e-06
8:55307474 G A 0.032974 -1.7072e-05
8:55308297 C T 0.256787 1.2906e-05
8:55310711 C A 0.424810 -6.1329e-06
8:55320948 T G 0.065264 -2.3308e-06
8:55327091 A G 0.302362 2.4302e-06
8:55332012 T G 0.090341 -1.8372e-05
8:55332431 G T 0.157838 -5.2793e-06
8:55334482 C T 0.072914 -4.8297e-06
8:55341148 T C 0.046240 1.4359e-05
8:55344415 C T 0.337839 -1.7734e-05
8:55355127 A C 0.029664 5.9876e-06
8:55355961 G A 0.225754 -4.1632e-05
8:55363303 T C 0.069246 -1.4413e-05
8:55371478 C T 0.588572 -5.0139e-05
8:55380167 G A 0.521455 -3.1556e-05
8:55384408 A G 0.042965 4.9911e-06
8:55385698 G C 0.201803 -8.6126e-06
8:55388967 C G 0.971768 4.2777e-05
8:55397477 C T 0.023240 -2.9050e-05
8:55398033 C T 1.484631 1.8514e-07
8:55402535 T C 0.421727 -3.9127e-05
8:55403784 G A 1.451033 -1.2349e-06
8:55404267 A G 0.036470 2.3034e-06
8:55406072 C G 1.679335 -1.6352e-05
8:55415637 T C 1.244044 5.7277e-05
8:55420932 T A 0.090192 1.7867e-05
8:55421614 A G 0.427956 4.3389e-05
8:55423384 A G 0.819681 1.3969e-05
8:55426299 C A 0.118268 -3.8421e-06
8:55440068 T C 0.419520 4.1915e-05
8:55442544 T G 0.044637 1.4226e-05
8:55453940 G A 1.070084 -2.0750e-05
8:55466399 A G 0.668212 -6.7925e-05
8:55468753 A G 0.808736 1.6182e-05
8:55468849 A G 0.022980 1.2445e-05
8:55471461 G A 0.274499 -3.0340e-05
8:55473691 G T 1.786597 -7.5433e-05
8:55475547 A C 0.073615 2.8800e-05
8:55483583 A C 0.334206 9.3110e-06
8:55486872 A C 0.029144 6.0014e-06
8:55488540 C G 0.163310 1.0091e-06
8:55489041 A G 0.480061 -4.7893e-05
8:55492117 C T 0.815614 -4.1961e-05
8:55501859 T C 0.050365 -1.7492e-05
8:55505788 C T 1.685944 -1.4814e-04
8:55509119 A G 0.100176 -2.4245e-05
8:55520899 A G 0.781287 -1.3325e-05
8:55521423 C A 1.962751 3.2363e-05
8:55522880 T C 0.533276 2.8403e-06
8:55523880 G A 0.082554 6.5786e-06
8:55524638 G T 0.819302 -4.8149e-05
8:55524841 A G 0.260455 -1.2465e-05
8:55530660 C T 0.059824 -1.7011e-05
8:55537560 T C 0.026109 -1.7503e-05
8:55541226 A G 0.028907 -2.3808e-05
8:55541513 C T 0.545610 -7.9643e-06
8:55542540 A G 0.820428 -1.4548e-05
8:55543824 C T 0.036441 -4.4811e-08
8:55562378 T G 0.199712 2.0780e-05
8:55578115 G A 0.515892 9.9842e-07
8:55591077 C T 0.029498 -4.1674e-05
8:55627678 G A 1.780089 -2.4582e-05
8:55638520 A G 0.041722 -1.0918e-05
8:55659502 C A 0.302595 5.3898e-06
8:55670027 T C 0.081814 1.6773e-05
8:55675778 C T 0.031734 -2.7393e-05
8:55684071 C T 0.028508 -2.7661e-05
8:55684285 T C 0.042647 9.7572e-06
8:55715819 T A 0.222255 -1.6323e-05
8:55720167 C T 0.086959 2.0428e-06
8:55756192 A G 0.712037 7.8926e-06
8:55757896 T C 0.080477 -3.9692e-05
8:55759056 G A 0.581860 -1.5895e-05
8:55783975 T C 0.336206 -1.2057e-05
8:55784907 A G 0.050327 4.0675e-05
8:55789124 T C 0.024694 -1.0306e-05
8:55792484 T G 1.156056 -5.6210e-05
8:55793515 T A 0.020832 -3.8322e-05
8:55801345 T G 1.498263 -8.8918e-05
8:55801627 A G 0.848563 -2.3753e-05
8:55803334 C A 0.092451 -5.4239e-05
8:55803742 G A 1.406283 -3.7639e-05
8:55813986 C T 0.025139 -1.7484e-05
8:55815683 A C 0.080354 -2.7103e-05
8:55831762 G C 0.181818 1.5218e-05
8:55838663 T C 0.021637 -7.8886e-06
8:55842237 T C 0.046558 6.6756e-06
8:55854783 G C 0.044565 1.1867e-05
8:55855400 C T 0.467639 -3.1516e-05
8:55867124 C T 1.379317 -2.3635e-05
8:55880488 A G 0.527775 3.2775e-05
8:55880701 C T 0.506436 -1.3249e-05
8:55898376 T C 0.069717 1.2193e-05
8:55907294 G A 0.356810 -3.7207e-05
8:55912796 A G 0.093616 -2.0266e-05
8:55913260 G A 0.033662 2.8492e-05
8:55914004 T C 0.285392 -2.3409e-07
8:55914314 C G 1.043501 1.3784e-05
8:55914515 C T 1.891314 -3.7715e-05
8:55922883 G A 0.157221 -1.3936e-05
8:55930236 T C 0.121501 -7.6181e-06
8:55930525 C T 0.329373 -1.7058e-05
8:55944999 A G 0.041826 1.2010e-06
8:55949530 C T 0.191056 -3.6639e-05
8:55969585 T C 0.596976 3.2407e-05
8:55973694 G A 0.226198 1.0442e-04
8:55980795 G A 1.937511 -2.7312e-05
8:55989776 A G 0.020202 2.1209e-05
8:55991937 G A 0.229879 1.1365e-04
8:55994085 T C 0.031919 3.0723e-06
8:55994521 T C 0.081262 -2.6456e-05
8:55994803 A G 0.097375 2.3285e-05
8:55995919 C T 0.120667 -1.4797e-05
8:55996889 C T 0.615691 -9.6477e-06
8:55999810 T G 0.037960 3.6682e-05
8:56004533 A G 0.020997 2.6305e-06
8:56027335 C T 0.047230 3.7457e-05
8:56029905 G A 0.036937 4.0559e-05
8:56036859 A C 0.391385 3.2918e-05
8:56044062 G A 0.042971 2.2151e-06
8:56058241 T C 1.188855 -2.0092e-05
8:56058442 A G 0.136464 -4.2880e-05
8:56059868 A G 0.690452 -2.0591e-06
8:56060207 A G 0.060194 2.3552e-05
8:56063021 A C 0.425541 2.3633e-05
8:56067742 A G 0.524425 1.5929e-06
8:56068392 G A 0.242762 -6.3602e-06
8:56068770 A G 0.497478 -1.5958e-05
8:56081028 T C 0.038765 2.8086e-05
8:56081098 T G 0.071749 1.6971e-06
8:56094008 G C 0.493275 8.4080e-05
8:56095604 G A 1.638165 4.7691e-05
8:56103301 T C 1.510588 3.2255e-05
8:56115441 G A 1.042287 -2.2255e-05
8:56115633 A G 0.053826 -1.5189e-06
8:56116482 T C 0.535623 3.5137e-05
8:56116863 A G 1.065105 1.8383e-05
8:56119057 G A 0.541485 -1.9037e-05
8:56119360 C A 0.120728 1.7804e-05
8:56119747 T C 0.049804 -1.9971e-05
8:56125330 G A 1.916975 -3.6235e-06
8:56127083 T C 0.456308 -3.0390e-05
8:56134838 C T 1.870138 -6.1575e-06
8:56139467 G A 0.878489 1.5313e-05
8:56150456 G A 0.357460 -4.8622e-05
8:56154927 C A 0.084219 -2.2292e-06
8:56156447 T C 0.078228 1.8316e-05
8:56161768 T C 0.437573 -2.6267e-05
8:56164042 T C 0.081753 2.0296e-05
8:56168642 T C 0.050953 3.5477e-05
8:56177311 G A 0.531381 6.3131e-06
8:56194111 A G 0.049697 -8.1601e-05
8:56207821 G A 0.972372 7.6592e-06
8:56208278 A G 0.094548 -2.9482e-05
8:56212524 T C 0.118083 -2.0385e-05
8:56212995 T G 0.385948 -9.9953e-06
8:56221322 T C 0.039239 1.3585e-05
8:56230708 A G 0.143427 8.7621e-05
8:56247029 T C 0.082295 1.0549e-05
8:56247163 T C 0.057224 3.4287e-06
8:56253581 C T 1.543179 -4.1995e-05
8:56258246 A G 0.502305 -2.2843e-05
8:56269778 A G 0.066462 -7.1362e-06
8:56270470 A G 0.398906 -7.0591e-05
8:56275855 T C 0.205341 1.9340e-05
8:56283665 A G 0.026051 -8.5808e-06
8:56284584 A G 0.053056 -4.7640e-06
8:56285005 C T 0.238468 -3.5906e-05
8:56291981 C T 0.039914 1.1329e-05
8:56296451 C T 1.216143 3.9439e-06
8:56296578 A G 0.054686 -5.3111e-05
8:56296838 A G 0.107294 1.5770e-05
8:56299714 G A 0.045980 1.1126e-05
8:56305754 A G 0.070094 -2.3805e-05
8:56314356 A G 0.050375 -3.2102e-05
8:56316524 T C 0.081399 2.0268e-05
8:56324141 G C 0.050057 -2.4867e-05
8:56328150 G A 0.039872 -9.2083e-06
8:56330732 C T 0.089822 -3.7130e-05
8:56334075 T G 0.022649 3.0028e-05
8:56344186 T C 0.043897 -1.3432e-05
8:56346023 A C 0.034601 1.3836e-05
8:56347498 T C 0.677917 -4.9426e-05
8:56348623 T C 0.165936 1.2425e-06
8:56349420 T C 1.032134 -2.2866e-05
8:56351416 G A 0.021572 -5.1341e-06
8:56360070 G A 0.264720 -1.3806e-05
8:56360182 C T 0.036714 1.4112e-05
8:56365105 A G 0.179679 4.3297e-05
8:56384164 T C 0.885484 -4.0423e-05
8:56395723 G A 1.407390 -1.8943e-05
8:56395999 T G 0.523308 2.2003e-05
8:56400840 T C 0.231930 -3.9889e-05
8:56402648 C T 1.975101 1.0385e-05
8:56403261 G A 0.737358 7.2156e-06
8:56412688 A G 0.034844 5.0881e-07
8:56413556 C G 0.499604 -2.4877e-05
8:56413645 T C 0.052638 -1.2177e-05
8:56419544 C G 0.066257 -4.5711e-05
8:56420623 C T 0.277239 -1.3136e-05
8:56421026 G A 1.382637 -4.0675e-05
8:56427716 T C 1.794906 -3.1127e-05
8:56448940 T G 0.778184 -5.5112e-05
8:56449869 A G 0.176605 -5.4399e-05
8:56450064 C T 0.341435 6.5822e-06
8:56450498 A G 0.040005 4.1669e-05
8:56451339 T G 0.194383 -5.8503e-05
8:56451625 C A 0.165729 5.9864e-05
8:56481198 T C 0.034734 -5.7148e-06
8:56482536 C T 0.765716 -7.2875e-05
8:56483845 A G 0.056208 -1.1592e-05
8:56490697 C T 0.623942 1.1690e-05
8:56492504 G A 0.141223 9.2854e-06
8:56500178 A G 1.386779 -8.8063e-06
8:56500324 A G 0.061005 7.2407e-06
8:56501592 C T 0.052274 -9.7014e-06
8:56506433 C T 0.040303 4.4875e-06
8:56518537 C T 0.118914 1.5247e-05
8:56520747 C T 1.576780 -9.7081e-06
8:56535812 T C 0.088559 2.7076e-06
8:56536186 T C 0.052183 9.3745e-06
8:56545445 T C 0.053277 5.6123e-05
8:56547140 T C 0.044497 9.3725e-07
8:56554275 A G 0.401262 -2.9967e-05
8:56560763 A G 0.035775 -1.3255e-05
8:56562216 A C 0.227714 -1.4631e-05
8:56581910 A G 0.173782 -2.5798e-05
8:56585458 C T 0.051300 -1.2216e-05
8:56589392 A G 0.162165 -2.7212e-05
8:56589524 A G 0.830240 -7.8977e-05
8:56599548 A G 1.749159 -1.6994e-05
8:56601887 A G 0.093795 -2.0313e-05
8:56602816 C A 0.023750 -1.1522e-05
8:56606377 G T 0.778193 2.6661e-05
8:56609388 C T 0.444964 -6.6045e-06
8:56610977 G T 0.151178 9.5884e-07
8:56629255 T G 0.044653 -6.4866e-06
8:56649646 T C 0.085352 7.9163e-06
8:56654010 C T 0.426868 -2.4544e-05
8:56657499 T C 0.073849 -2.1017e-05
8:56669250 A G 0.048411 1.7394e-05
8:56669980 C T 1.785152 -2.3602e-05
8:56689327 G A 0.051888 -9.5209e-06
8:56708582 G A 0.042780 -2.1258e-05
8:56708933 A G 0.111088 2.1393e-05
8:56711713 G A 0.217594 3.0367e-05
8:56712013 A G 0.084700 3.0022e-05
8:56712794 G A 0.123280 6.1492e-06
8:56716097 A G 0.271432 3.5878e-05
8:56725719 A C 0.082817 1.2540e-05
8:56728199 G A 0.067938 8.8760e-06
8:56729785 A G 0.217045 3.2339e-05
8:56745631 A G 1.276239 -7.3608e-06
8:56750578 C G 1.576822 2.0500e-05
8:56760004 T C 0.025678 -1.2692e-05
8:56772496 A G 0.215490 -3.8940e-06
8:56776963 C T 0.218223 1.9131e-05
8:56781021 T C 0.033552 1.3382e-05
8:56783823 C T 0.027603 2.2395e-05
8:56785133 T G 1.026460 8.4889e-06
8:56785863 C T 0.020085 -2.1921e-05
8:56786613 G A 0.096372 4.2561e-06
8:56790649 G A 0.831126 -2.0866e-05
8:56790861 G T 1.578484 4.7030e-05
8:56798457 T C 0.800174 -8.5816e-06
8:56800691 C T 0.083957 -1.9494e-05
8:56804474 A G 0.056851 1.1801e-05
8:56805506 C T 0.808104 -1.3004e-05
8:56807941 G T 1.828046 7.8686e-06
8:56820013 G T 1.757297 3.4241e-05
8:56823033 T C 1.375753 5.9754e-06
8:56824558 A G 1.436401 6.6287e-06
8:56836818 A G 0.028654 3.1060e-05
8:56839105 C T 0.079643 5.2328e-06
8:56841821 C A 0.036632 6.0437e-07
8:56843054 T G 0.288973 3.1351e-05
8:56846359 G A 0.062083 -7.9169e-06
8:56852496 A G 0.052767 4.5491e-06
8:56860965 T C 0.356028 2.1344e-05
8:56866452 A G 0.064514 -1.1424e-05
8:56866957 G A 0.599254 1.0574e-05
8:56868878 G T 0.031384 1.3696e-05
8:56874017 T C 0.864185 2.3527e-05
8:56874629 C T 0.051310 -2.0624e-05
8:56886687 C T 0.419594 -2.1115e-05
8:56901516 A G 0.089215 1.5882e-05
8:56903396 T C 0.048061 8.7977e-06
8:56905130 C T 0.475462 4.3997e-05
8:56921672 T C 1.729275 9.5763e-06
8:56928647 A T 0.063982 -2.5882e-05
8:56938848 G A 0.052264 1.2082e-06
8:56946360 C T 0.507407 3.8983e-05
8:56950474 C T 0.425096 2.8594e-05
8:56975037 A G 0.038320 -1.5808e-05
8:56977414 G A 0.049229 1.1010e-05
8:56983724 A G 0.031673 8.6206e-06
8:56991128 G A 1.860618 8.4993e-05
8:56991179 A G 0.497601 -8.3654e-07
8:56996343 C T 0.048532 1.7374e-05
8:56996806 G T 0.047337 -5.5220e-06
8:57010019 T C 0.079812 2.3117e-05
8:57015013 G A 0.078241 -6.4460e-06
8:57024054 A G 0.036081 -1.9649e-05
8:57026229 A C 0.311989 4.7416e-05
8:57030028 A C 0.100491 -3.6566e-06
8:57034748 G T 0.502016 3.9733e-05
8:57035027 A G 0.201296 2.6651e-05
8:57041314 G A 0.062859 6.2344e-05
8:57077903 C G 0.284945 2.4755e-05
8:57078062 A G 0.091867 2.6106e-05
8:57089981 A C 0.041910 -5.0824e-06
8:57095808 C T 0.423444 3.2845e-06
8:57100149 A G 0.340059 4.3376e-05
8:57100791 G A 0.337258 3.9129e-05
8:57102004 T C 0.053556 2.4356e-06
8:57102680 A G 0.048317 2.9414e-05
8:57106117 G C 0.039641 1.3088e-05
8:57106191 T C 0.044409 5.3849e-06
8:57106652 G C 0.091325 -5.4799e-05
8:57122791 C T 0.030508 1.5323e-05
8:57128740 G T 0.065705 1.3894e-05
8:57129469 T C 0.069396 3.8215e-05
8:57133877 T C 0.067419 2.9756e-06
8:57134325 A G 0.100260 -1.7538e-06
8:57141203 T G 0.026067 -1.3407e-05
8:57145531 T C 0.131453 -9.2558e-05
8:57150127 C T 0.043140 4.7549e-06
8:57155598 T G 0.259514 5.4633e-05
8:57179020 T C 0.266148 4.0278e-05
8:57180434 C T 0.058399 1.5863e-05
8:57183090 G A 0.717321 7.8955e-06
8:57194163 C T 0.222089 4.7429e-05
8:57194617 C T 0.451410 -2.3544e-05
8:57206231 C T 0.264246 3.7900e-05
8:57213545 G C 0.072298 1.2613e-05
8:57214729 A C 0.302849 2.8294e-05
8:57218237 G T 0.027226 -2.7668e-05
8:57218631 T C 0.225309 -2.7879e-05
8:57234009 C T 0.749231 8.0505e-06
8:57242022 T C 0.080922 1.2042e-05
8:57254332 G T 0.904579 -6.4016e-06
8:57259146 G A 0.510280 -8.6369e-06
8:57285486 A G 0.040414 1.9463e-05
8:57286025 A G 0.617268 -1.6883e-05
8:57286474 C A 0.075754 2.3257e-06
8:57304549 T C 0.041693 1.3511e-05
8:57307737 C A 0.042696 -8.2832e-06
8:57309818 A G 0.080247 -5.5051e-05
8:57313138 T C 0.023156 2.1044e-05
8:57318793 C A 0.041959 1.3268e-05
8:57323453 A G 0.077961 2.7178e-05
8:57336601 A G 0.089374 -2.7051e-05
8:57348793 T C 0.048191 6.6274e-05
8:57352482 T G 0.268037 -3.0822e-05
8:57353530 C T 0.577118 2.1468e-05
8:57357217 C T 0.043030 3.6429e-05
8:57358626 T G 0.075605 -3.9749e-06
8:57378256 T C 0.135231 -1.4689e-05
8:57390386 G A 1.515473 -2.1968e-05
8:57396614 T G 0.043604 -3.4697e-05
8:57399850 T G 0.910870 -7.2875e-05
8:57423673 A G 1.509293 -1.6870e-05
8:57424796 T C 0.039800 2.9430e-05
8:57429516 T C 0.414112 4.7660e-05
8:57432470 C T 0.042907 3.4519e-05
8:57434777 C G 0.268164 1.3441e-05
8:57436790 C T 0.079640 4.0947e-05
8:57438048 A G 0.727240 -7.9190e-06
8:57438175 G T 1.350345 -2.7840e-05
8:57441438 G A 1.139006 1.5814e-05
8:57446043 G C 0.036194 1.4416e-05
8:57446059 T C 0.285526 -2.7634e-05
8:57454026 A G 1.693464 -1.4104e-05
8:57469122 A C 0.030891 -1.1029e-05
8:57471513 A C 0.030741 3.8123e-05
8:57483013 T C 0.524801 -1.1905e-05
8:57484717 G A 1.728597 -3.1704e-05
8:57492459 G T 0.906747 1.9642e-05
8:57492776 A C 0.036506 2.5860e-05
8:57507464 T C 0.796042 -1.0167e-04
8:57507856 T C 0.420101 -9.0567e-05
8:57508130 A C 0.030066 1.1433e-05
8:57515450 A G 0.030757 1.6381e-05
8:57517988 A C 1.529758 -1.1458e-05
8:57527187 A G 0.081438 3.3279e-06
8:57528895 C T 0.058983 1.0607e-05
8:57532033 A G 0.374841 1.0991e-05
8:57536623 C T 0.985368 -8.3914e-06
8:57537217 C A 0.275928 1.3799e-07
8:57555437 A G 0.174129 -1.8386e-05
8:57567670 A G 0.149574 3.2809e-05
8:57571936 A G 0.304734 5.2895e-06
8:57573773 A G 0.617304 -2.5984e-05
8:57575851 G A 1.604928 3.3167e-05
8:57576419 G A 0.130498 -1.4348e-05
8:57580765 A C 1.057302 -7.5172e-06
8:57582284 T G 0.089653 9.6269e-06
8:57592597 T C 0.036171 1.2337e-05
8:57594496 C T 0.314462 4.1003e-08
8:57619679 C T 0.044994 -1.9519e-06
8:57621627 T G 0.098368 -4.4453e-06
8:57626048 A G 0.527891 2.9821e-05
8:57629169 C T 0.154446 -1.2156e-05
8:57633757 T C 0.485946 -4.3616e-05
8:57645426 G A 0.042796 2.8295e-06
8:57645857 A G 1.658916 -3.1287e-05
8:57650265 A G 0.478571 1.3015e-05
8:57651803 A G 0.288879 2.4821e-06
8:57655067 G A 0.188492 -4.4146e-06
8:57666538 A G 0.489172 -3.6147e-05
8:57668681 G A 0.298710 5.9458e-07
8:57680098 C T 0.625909 1.7032e-06
8:57680132 T G 0.089520 -6.1390e-06
8:57680930 A G 1.544925 1.7335e-06
8:57689966 A G 0.423538 3.3675e-05
8:57692021 G A 0.056659 7.1975e-06
8:57694621 T C 0.088819 9.9880e-06
8:57698764 T C 0.098482 2.1309e-05
8:57700558 T C 0.049791 1.7362e-05
8:57703335 A G 0.374935 4.4358e-05
8:57708687 G A 0.032228 7.5714e-06
8:57709902 C T 0.072609 1.4185e-05
8:57710411 A G 0.025314 -1.1806e-05
8:57712283 A G 0.950491 -1.0667e-05
8:57715231 G A 0.168014 1.9775e-05
8:57731917 T C 0.089575 -1.2896e-05
8:57734023 C A 0.301605 4.5409e-05
8:57736946 C T 0.036171 -2.0410e-05
8:57738825 C T 0.036675 2.3328e-05
8:57741446 T C 0.052261 3.3315e-05
8:57744613 T C 0.021478 9.1705e-06
8:57750193 G A 0.021556 3.5199e-06
8:57750414 A G 0.068276 -8.0718e-06
8:57752953 C T 0.062115 3.8572e-05
8:57753998 T C 0.479029 3.9794e-06
8:57754535 A G 0.075573 2.0286e-05
8:57755750 T G 0.041092 -2.3230e-06
8:57764223 G T 0.699849 1.9237e-05
8:57769437 G T 0.949557 2.7131e-06
8:57772740 A G 0.556198 3.3108e-05
8:57776116 C G 1.588851 -7.4093e-06
8:57777194 C A 0.050898 1.4321e-06
8:57779443 G A 0.892501 1.0474e-05
8:57791529 G A 0.370170 -2.1245e-06
8:57791913 G A 0.305932 -3.8388e-05
8:57803673 A C 1.019722 -6.4162e-05
8:57804484 C T 0.981619 -5.0190e-05
8:57804522 T C 0.032627 -1.5579e-05
8:57811629 T C 0.233605 -1.0037e-05
8:57812027 A G 0.070519 6.4406e-06
8:57822303 C A 0.269666 -3.4059e-05
8:57822867 G A 0.163369 -3.5471e-06
8:57826301 T C 0.259085 1.5402e-05
8:57826568 C T 1.166449 -1.1248e-04
8:57831039 C T 0.024412 -1.3814e-05
8:57835235 A C 0.616538 -2.4236e-05
8:57841301 C T 0.230723 3.3354e-05
8:57842532 G A 0.067899 -1.0275e-05
8:57842598 A G 0.035788 1.8538e-05
8:57842663 G T 0.234816 3.5253e-05
8:57847074 C A 1.719817 -1.2930e-05
8:57848922 T C 0.233469 3.7900e-05
8:57867899 C T 0.058860 -2.4916e-05
8:57870847 C T 1.749971 6.2853e-06
8:57876576 C T 0.027661 -2.2055e-05
8:57877333 T C 0.356940 1.3646e-05
8:57887218 A G 0.041933 3.7840e-05
8:57893686 G A 1.851487 -2.9362e-06
8:57896218 T A 0.157747 -3.6169e-07
8:57897225 C A 0.050752 -1.3583e-05
8:57897420 T C 0.071476 -1.0526e-06
8:57898577 T C 0.032617 8.1279e-06
8:57904963 G T 0.034007 2.4158e-05
8:57916224 C A 0.062028 -2.9144e-05
8:57917423 T G 0.649259 7.1929e-06
8:57941991 T C 0.408260 1.1902e-05
8:57943110 A G 0.034029 -2.9742e-05
8:57943463 T C 0.069785 2.6773e-05
8:57952673 T G 0.050966 1.4889e-05
8:57959068 A G 0.024542 -1.6094e-05
8:57969471 G T 0.195451 2.1998e-05
8:57972032 C T 0.167978 -2.5249e-05
8:57975112 T C 0.065475 3.4759e-05
8:57976167 T C 0.218928 1.6840e-05
8:57976315 T C 0.021916 -2.4774e-05
8:57979464 C T 0.288431 1.9998e-05
8:57992193 G A 0.174061 -3.6278e-05
8:57994067 C T 0.081107 -1.0647e-06
8:57999763 A C 0.053566 2.8543e-05
8:58003894 A G 0.276249 5.4385e-06
8:58004013 G A 0.113081 -4.2373e-06
8:58018805 T G 0.028294 -6.0373e-06
8:58020092 G T 0.038041 1.8844e-06
8:58028279 G A 0.101276 -2.4060e-05
8:58037192 A C 0.182529 -6.9959e-06
8:58040987 T C 0.082035 2.2863e-05
8:58045580 G A 0.029914 -1.4749e-05
8:58046496 G A 1.929569 -9.8084e-06
8:58051768 A G 0.034906 9.1748e-06
8:58052095 G A 0.293968 3.1289e-07
8:58056322 T G 0.190076 -2.3541e-05
8:58065790 C T 0.456772 -2.8335e-05
8:58068723 A G 0.030280 1.1020e-05
8:58080486 A G 1.930325 -9.1781e-06
8:58114593 A G 0.266015 -1.1282e-05
8:58116486 A C 0.042845 1.7361e-05
8:58116967 T G 0.088575 4.5531e-06
8:58127011 T C 0.022912 5.4135e-06
8:58129064 G C 0.058542 -4.4447e-06
8:58134390 T C 0.029440 2.8558e-05
8:58147040 C G 0.073028 1.3690e-05
8:58148061 C T 0.620235 -1.8086e-05
8:58148442 C G 0.199751 -2.0643e-05
8:58148710 C T 0.022656 1.1188e-05
8:58155950 T G 0.266482 -1.4012e-05
8:58157523 A G 0.239117 2.2615e-05
8:58179299 A G 0.203143 -2.6241e-05
8:58181037 G A 0.056607 7.9891e-06
8:58187181 G A 0.064371 1.8602e-05
8:58188782 G T 0.080165 1.4889e-05
8:58189992 T C 0.090477 -9.8207e-06
8:58192513 G A 0.328234 -2.2332e-05
8:58200642 T C 0.048691 1.2978e-05
8:58202569 C G 0.144322 -1.1448e-05
8:58209422 G A 0.369914 3.4566e-05
8:58214954 T C 0.043923 -8.1847e-06
8:58217431 G A 0.391505 3.4258e-05
8:58218044 G A 0.115980 -2.7480e-05
8:58218269 A G 0.677952 3.5152e-05
8:58232934 A G 0.108303 1.7370e-05
8:58239769 G A 0.080669 9.2106e-06
8:58243697 C T 0.214030 3.1058e-05
8:58249734 A C 0.060421 -1.2489e-05
8:58252194 A C 0.265203 1.1425e-05
8:58252739 C A 0.469804 4.6984e-05
8:58257665 T C 0.030923 1.2409e-05
8:58259577 G A 0.057110 4.5065e-06
8:58261536 G A 0.047003 4.7096e-06
8:58272168 A G 0.055708 -2.1332e-06
8:58281055 T C 0.538622 1.7881e-05
8:58285554 T C 0.083265 2.3065e-05
8:58290576 T C 0.024610 -1.7882e-05
8:58291300 A C 0.027106 3.0192e-05
8:58296966 G T 0.162976 -1.8377e-05
8:58311130 T C 0.215305 -2.9444e-06
8:58315646 G A 0.110663 3.1653e-05
8:58331906 T G 0.098998 1.6123e-05
8:58336604 G T 0.440825 3.4645e-06
8:58339548 T G 0.055231 3.7689e-06
8:58341938 G T 0.113565 7.2818e-06
8:58342545 C G 0.067422 6.4554e-06
8:58348855 T C 0.353961 4.7914e-06
8:58360186 A C 0.573083 -3.4909e-06
8:58360398 G A 0.143732 -1.4862e-05
8:58361959 C T 0.642359 -2.0292e-06
8:58363045 T C 0.024032 -1.1112e-05
8:58364207 T C 0.044789 7.2230e-07
8:58364300 A G 0.434347 1.6217e-05
8:58366530 A G 0.275642 5.5355e-06
8:58366874 C T 0.297665 -3.5167e-05
8:58381574 G A 0.082259 1.8049e-05
8:58394022 T C 0.709356 -1.2518e-05
8:58406856 C A 0.029040 -6.4362e-06
8:58412971 C T 0.049982 1.1841e-05
8:58416961 C T 0.104077 -2.4565e-05
8:58417121 C T 0.561573 2.4035e-05
8:58419535 A G 0.159763 -1.2089e-05
8:58423474 T G 0.905718 2.8227e-05
8:58428813 T C 0.105132 -1.7581e-05
8:58437923 A G 0.233729 9.7707e-06
8:58448244 C T 0.522344 -1.0548e-05
8:58451794 G A 0.025853 -8.5555e-06
8:58452189 C A 0.363588 8.5881e-06
8:58452229 A G 0.124990 -1.5403e-07
8:58457374 T C 0.281822 4.2058e-06
8:58458782 G A 0.047470 -1.5806e-05
8:58459237 T G 0.049879 1.2940e-05
8:58468183 A G 0.047405 -2.1809e-05
8:58471927 G A 1.021351 -7.6409e-06
8:58491539 C T 0.924788 -7.0043e-06
8:58500590 A G 0.121981 -7.3315e-06
8:58509530 G A 0.032500 1.9817e-05
8:58512674 T C 0.089491 1.1123e-06
8:58514086 T C 0.320535 1.1846e-06
8:58527228 A G 1.938774 1.7051e-05
8:58529402 T G 0.880989 -1.0369e-05
8:58532919 T C 1.306698 -1.5274e-05
8:58535010 C T 0.426709 -5.3268e-06
8:58541542 G T 0.146870 -2.7222e-05
8:58543058 T G 0.332661 -6.7950e-06
8:58565658 A G 0.052972 5.8042e-06
8:58582681 T C 0.060830 1.2303e-06
8:58583989 C T 0.093149 -1.5114e-06
8:58585481 A T 0.091286 1.9035e-05
8:58600006 T C 0.221606 -2.4387e-06
8:58618255 G A 0.108638 -1.8344e-05
8:58618851 A G 0.028352 1.7514e-05
8:58624834 T C 0.687839 -7.0654e-07
8:58628518 G T 0.045075 2.9743e-05
8:58635357 C A 0.786006 -1.0509e-05
8:58635716 A G 0.028021 -1.6507e-05
8:58637651 T C 0.043945 8.9149e-06
8:58645279 G A 1.598790 1.6079e-05
8:58656159 T C 0.021942 7.6033e-06
8:58660438 T C 0.037158 1.2485e-06
8:58662328 G A 0.105187 1.4020e-05
8:58665885 C T 1.309509 -2.1263e-05
8:58675166 G T 0.311343 2.0502e-05
8:58679214 G A 0.043948 -9.3523e-06
8:58679518 A G 0.251516 4.2537e-06
8:58688028 C T 0.088209 -1.4550e-06
8:58688170 T C 0.246900 1.4030e-05
8:58694325 C T 0.501782 2.4375e-05
8:58695201 G A 0.034084 -1.7058e-05
8:58696436 C T 0.674281 1.2998e-05
8:58704356 C T 0.465643 -1.2478e-05
8:58711322 C T 0.460898 4.7625e-05
8:58711369 T C 0.488049 -2.4763e-05
8:58717810 T C 0.079711 1.6059e-05
8:58719776 G A 0.131225 -3.1659e-05
8:58727013 A G 0.033198 -6.1454e-06
8:58729783 T G 0.058837 1.0606e-05
8:58731539 T C 0.024723 2.6444e-05
8:58740026 T G 0.410152 -7.7181e-05
8:58740779 G T 0.317630 2.7400e-06
8:58742151 C T 1.189222 -8.0123e-06
8:58748912 A G 0.259098 4.3897e-05
8:58753462 C T 0.262448 2.5893e-05
8:58756736 G C 0.106583 -2.0814e-05
8:58757257 T G 0.074868 -1.6374e-06
8:58757292 G A 0.368615 -9.8136e-06
8:58757645 T C 0.038567 -1.0624e-05
8:58758952 A G 0.280998 2.8157e-05
8:58760048 A G 1.094158 -6.7872e-06
8:58761320 C T 0.052388 -1.7201e-05
8:58768517 C T 0.044406 -1.5630e-05
8:58769671 T C 0.071515 -6.7957e-06
8:58769906 A G 0.642213 1.8384e-05
8:58773740 T A 1.959424 2.1894e-05
8:58779172 T C 1.218512 -4.2171e-05
8:58779512 C T 0.595340 -1.3677e-04
8:58780481 A C 0.496137 -9.9203e-05
8:58781020 T C 0.072762 -5.1360e-06
8:58784375 G C 0.022705 -5.7030e-06
8:58784543 C T 0.155206 -8.0687e-05
8:58784754 A C 0.085252 -4.9425e-06
8:58786160 A G 0.048090 -5.2112e-06
8:58794911 G T 1.712322 -3.3994e-05
8:58805600 A C 0.434759 -5.1761e-05
8:58817444 A C 1.096687 -1.7399e-06
8:58821337 G A 0.048876 8.7832e-05
8:58828466 A G 0.023227 -1.6586e-05
8:58837634 G A 0.197544 2.1673e-05
8:58840924 T C 0.149701 -5.5244e-05
8:58843535 G T 0.243505 -1.2428e-05
8:58843630 G A 0.445019 1.0353e-05
8:58843946 C T 0.313586 -2.1055e-05
8:58853955 A G 0.033721 -6.4861e-06
8:58855216 A C 0.040079 -1.3543e-05
8:58856006 G A 0.064300 3.3355e-05
8:58856655 T C 0.072859 -2.6011e-05
8:58862835 T C 0.861384 7.4316e-06
8:58863592 A G 0.085972 1.6965e-05
8:58865785 T C 0.024052 3.5578e-06
8:58880705 A G 0.451556 5.3103e-06
8:58886451 C T 1.620813 6.1690e-06
8:58889614 A G 0.940793 2.1811e-05
8:58892305 A G 0.081717 -3.1615e-05
8:58897188 T C 0.082236 1.4395e-05
8:58904865 T C 0.206847 3.2173e-05
8:58911820 A G 0.075358 2.5667e-05
8:58912935 G A 0.104019 4.9619e-06
8:58913290 A G 0.073505 -6.1251e-05
8:58929688 A G 0.796623 3.5762e-05
8:58932178 G A 0.052660 -2.5148e-05
8:58932287 C A 1.662343 -7.0204e-06
8:58934563 A G 0.068156 7.0197e-05
8:58948330 C T 0.087881 -1.4750e-05
8:58949513 T C 0.100737 -3.2429e-05
8:58950461 G A 0.198223 -6.6947e-06
8:58953979 C T 0.605152 5.4411e-05
8:58954341 G T 0.108686 7.0274e-07
8:58959964 G A 0.073326 -5.2650e-06
8:58966060 A G 0.085859 -8.9668e-06
8:58984774 G A 0.841068 -5.9434e-05
8:58986195 G A 0.152210 3.4959e-05
8:58989483 G A 0.060262 -6.0871e-06
8:58997283 A G 0.100909 -1.3093e-05
8:58999155 T C 0.070366 -1.0794e-05
8:58999558 T C 0.038619 -1.0901e-05
8:59017474 T C 1.687339 -1.7474e-05
8:59021448 T G 0.297827 1.0890e-05
8:59025141 T G 0.020082 -1.3518e-05
8:59026439 G A 0.286386 -6.8323e-05
8:59027478 A G 0.032289 -3.1919e-05
8:59030763 C T 0.471862 -1.7596e-05
8:59035859 A G 0.238299 2.0041e-05
8:59043489 A G 0.058457 3.9977e-05
8:59044437 G C 0.139548 -7.1699e-06
8:59049340 A G 1.918423 1.2922e-05
8:59053292 T C 1.047214 9.5650e-05
8:59053578 C T 0.119206 1.9080e-05
8:59055303 T C 0.055299 2.3506e-05
8:59057241 T G 0.114746 -4.7343e-05
8:59057413 C T 0.814654 4.9669e-05
8:59057582 T G 0.118443 1.6322e-05
8:59062792 A G 0.058094 3.4383e-05
8:59063004 T C 0.071931 -2.4657e-05
8:59064294 C A 0.060019 -3.5679e-06
8:59065215 G T 0.681192 1.2832e-05
8:59066247 G A 0.960690 2.8977e-05
8:59066811 T C 0.381862 4.0239e-06
8:59069280 A G 0.113799 -9.3932e-06
8:59070357 C T 0.097488 -3.0153e-05
8:59070995 A G 0.080740 -6.0981e-06
8:59071235 C T 0.043721 6.4464e-06
8:59074226 T G 1.282546 7.1543e-06
8:59078879 A G 1.130648 1.0796e-05
8:59079038 G A 0.173532 4.2062e-05
8:59083786 T G 0.210424 -3.0567e-05
8:59088925 T C 1.361046 -1.8875e-06
8:59090599 G A 0.056682 8.0806e-06
8:59092710 G T 1.462514 1.9912e-05
8:59096545 A G 0.060570 -2.1340e-07
8:59101491 A G 1.064803 6.0733e-06
8:59104799 C A 0.069237 4.2761e-05
8:59105992 T C 0.094113 3.7969e-05
8:59107029 T C 1.064842 1.4850e-05
8:59115547 G A 0.110572 2.9253e-05
8:59120810 C T 1.294361 7.3901e-06
8:59135729 G A 1.011068 -5.3383e-06
8:59145475 T C 0.205539 1.9409e-05
8:59148917 T C 0.091451 1.3803e-05
8:59157260 C T 0.058633 -9.1811e-05
8:59164297 A C 0.772867 8.4532e-06
8:59168453 T C 0.159604 -7.2766e-05
8:59171270 A G 0.932454 -2.1279e-05
8:59172064 G A 1.856830 1.9007e-05
8:59177470 T C 0.091208 6.6261e-06
8:59178572 G A 0.216130 -1.2428e-04
8:59182575 T C 0.974725 6.5749e-05
8:59190002 G T 0.421409 -2.7273e-05
8:59195191 T C 1.849559 2.4782e-05
8:59215079 G T 1.061333 4.5937e-06
8:59225514 C T 0.438362 -3.1354e-05
8:59228032 A G 0.031147 1.3605e-05
8:59231672 C T 0.427242 -2.3043e-05
8:59239432 C A 1.205519 -2.0326e-05
8:59250140 T C 0.720577 -5.7826e-06
8:59267464 A G 0.547016 -4.5378e-06
8:59268335 A G 1.251500 -3.7739e-06
8:59271600 G A 0.046922 4.9864e-05
8:59272113 T C 0.030508 -1.3780e-07
8:59292115 C T 1.941919 -3.6724e-05
8:59311332 T C 0.092461 -1.0309e-06
8:59315230 G A 0.069201 -2.3689e-06
8:59318565 T G 0.295536 -1.6931e-05
8:59325371 A G 0.175911 -5.4050e-06
8:59331593 G A 0.599770 3.1520e-05
8:59331781 A C 1.564131 -9.5015e-06
8:59332306 G C 0.047214 -4.3961e-05
8:59339186 G A 0.082798 -4.6089e-05
8:59343475 G A 0.066718 1.6677e-05
8:59349053 C T 0.646896 1.5212e-05
8:59366214 T C 0.167715 -3.4051e-05
8:59379502 C T 0.088114 -1.5701e-05
8:59381163 C T 0.091883 4.2928e-05
8:59385164 C T 0.392596 -3.9602e-05
8:59388565 C T 1.325180 -3.5979e-06
8:59394969 T G 0.515775 -3.9140e-06
8:59408170 A G 0.028865 -2.9739e-05
8:59412924 T G 1.221758 -6.5629e-06
8:59414401 T C 1.190783 -5.0658e-06
8:59417753 G A 0.814959 2.8627e-05
8:59430010 T C 0.032017 -5.6214e-07
8:59437735 T C 0.154524 3.9142e-05
8:59439703 T C 0.090432 -8.0207e-06
8:59446454 T C 1.209917 1.4482e-05
8:59447578 G T 0.642303 -9.8822e-06
8:59454683 T C 0.062914 -2.6926e-06
8:59456798 A G 0.083424 -2.7878e-06
8:59476219 G A 0.020773 -2.1339e-05
8:59489542 T C 0.646705 -2.7155e-05
8:59524884 T G 0.619054 -1.3561e-05
8:59525125 C T 0.031231 -4.6642e-05
8:59538250 C T 0.706409 -9.0814e-06
8:59542922 C T 0.052514 5.6353e-05
8:59548532 T C 0.210713 -1.9134e-05
8:59549792 T C 0.132160 -6.8335e-05
8:59554224 C G 0.027508 -3.1879e-05
8:59557874 G A 0.034386 2.3035e-05
8:59565718 T C 0.108144 1.2510e-05
8:59567168 C T 0.200637 -4.5026e-05
8:59567885 T G 0.572664 1.8823e-05
8:59570619 T C 0.040368 -6.9391e-05
8:59571287 T C 0.640116 6.6008e-06
8:59575432 T C 0.092607 1.5107e-05
8:59575608 A G 1.595086 -9.5694e-07
8:59578916 A G 0.756699 -2.5181e-05
8:59578987 C T 1.715072 2.0840e-06
8:59583709 C T 0.037590 -1.5836e-05
8:59595411 T C 0.194285 3.0376e-06
8:59600895 C T 1.049531 2.7397e-05
8:59601001 C T 0.050985 1.5902e-05
8:59602987 A G 0.030819 1.0358e-05
8:59603330 G A 0.183824 7.2754e-06
8:59606555 A G 0.063011 -3.8461e-07
8:59611656 A G 0.091422 -2.4101e-06
8:59616462 T G 0.162905 -1.9109e-05
8:59623189 A G 1.072775 4.7487e-05
8:59627318 A C 0.143706 6.2942e-06
8:59634038 A G 1.922032 -8.6291e-06
8:59638525 T C 0.125552 -9.5607e-06
8:59644762 C G 0.080419 -1.1672e-05
8:59653141 A G 0.111381 -1.4441e-05
8:59670768 A G 1.275840 4.8563e-05
8:59678393 C T 0.387672 1.9466e-05
8:59681326 C T 0.794818 -1.7996e-05
8:59684180 C A 1.162742 -5.0819e-06
8:59692275 C A 0.737341 -4.4126e-05
8:59694627 G A 0.070275 -5.1738e-05
8:59700898 G A 0.597407 -2.0055e-05
8:59701203 C A 0.020407 3.4302e-05
8:59702355 A G 0.935544 1.6902e-05
8:59704196 T C 0.178517 1.4113e-05
8:59708309 T C 0.154696 2.8910e-06
8:59710386 C T 1.351228 1.2130e-05
8:59711609 A G 0.195227 -6.3381e-06
8:59711682 A G 0.189933 -1.6877e-05
8:59712468 T C 0.632488 4.1203e-05
8:59713625 G T 0.113903 6.3034e-05
8:59717983 C T 0.047447 2.4920e-05
8:59719411 C T 0.032760 4.6851e-07
8:59725048 G A 0.538502 1.9829e-05
8:59725501 C A 0.430302 1.3072e-05
8:59726459 T C 1.173275 -2.4142e-05
8:59726631 G A 0.044955 -5.6261e-05
8:59736227 G T 0.407770 -1.4867e-05
8:59736400 C T 0.921834 1.7396e-06
8:59737479 G A 1.574450 3.7665e-07
8:59739038 G C 0.079743 -3.3367e-05
8:59739140 T C 0.204133 1.2866e-05
8:59740515 C A 0.038927 1.2046e-05
8:59744994 G T 0.026057 1.1341e-05
8:59753354 T C 0.026811 3.3381e-05
8:59755621 A C 1.937008 -2.2465e-06
8:59766309 G T 0.458658 -2.1154e-05
8:59773117 C T 0.084674 1.0863e-05
8:59775358 C T 0.063034 9.1291e-07
8:59777699 A C 0.686765 -3.6688e-06
8:59788547 A G 1.279173 -2.1493e-05
8:59793692 T C 0.233037 -7.6233e-06
8:59795785 C T 0.358664 2.1157e-05
8:59796217 A G 0.081250 5.2253e-05
8:59808279 A C 0.165281 -1.1736e-05
8:59817068 G A 1.006391 -3.0770e-05
8:59819608 A G 0.087813 1.9945e-05
8:59846416 T C 0.027203 2.8603e-05
8:59851636 A G 0.115902 2.3438e-05
8:59851907 C T 0.044796 1.1555e-05
8:59861273 C T 0.318101 -1.4115e-05
8:59866492 C T 0.682484 1.7818e-05
8:59881145 G C 0.057639 -1.6664e-05
8:59881944 C T 0.048551 -4.2178e-05
8:59883266 A G 0.076851 -3.8589e-05
8:59894787 C T 0.045721 9.6467e-06
8:59894983 G A 0.825105 7.9443e-06
8:59895237 A T 0.202118 -2.4193e-05
8:59904419 T C 0.047743 6.0722e-06
8:59906052 T C 1.846050 -2.1783e-05
8:59907148 C T 0.052881 1.5704e-05
8:59909570 G C 0.114432 2.3281e-05
8:59909648 A T 0.038304 -1.2264e-05
8:59916056 T C 0.138490 2.6422e-05
8:59923386 G A 0.162658 -1.1453e-06
8:59925618 T C 1.255602 -2.3916e-05
8:59927679 T G 0.029391 2.1464e-05
8:59938421 A G 1.734823 -3.1763e-05
8:59939037 C T 0.832989 -2.1359e-05
8:59941578 A G 0.096041 -1.7652e-05
8:59944153 A G 0.046753 -4.2720e-05
8:59944515 C T 0.437761 1.1352e-05
8:59950115 A C 0.034990 -3.4152e-05
8:59954006 G A 0.130414 5.1412e-05
8:59959551 C T 1.758024 -1.4190e-05
8:59960286 A G 0.200576 1.2062e-05
8:59964372 G T 0.451056 1.1011e-06
8:59970771 A C 0.103756 5.2290e-06
8:59971419 A T 1.201420 -2.1035e-05
8:59973907 G A 0.086547 2.1265e-05
8:59980776 T C 0.039369 6.1951e-06
8:59986107 T G 0.030452 1.4110e-05
8:59987837 C T 0.199586 -1.1823e-05
8:59989282 T G 0.074605 9.2441e-06
8:59991374 G A 0.053826 -1.6081e-05
8:59995045 C T 0.240921 3.0895e-05
8:60005151 C G 0.050044 -1.5487e-05
8:60008424 G T 0.148049 7.5135e-06
8:60010000 C T 0.146192 4.3347e-05
8:60010309 C T 1.181432 -4.6701e-05
8:60014036 G A 0.033166 -1.1970e-05
8:60020422 C T 0.167345 2.7681e-05
8:60021788 C T 0.049905 -1.3242e-05
8:60021908 T C 0.284688 -5.3074e-05
8:60023609 C T 0.051784 -5.5458e-06
8:60025894 T C 0.024026 -1.4203e-05
8:60029320 G A 0.164709 5.3925e-06
8:60030112 T G 0.050278 -5.0243e-06
8:60030417 C G 0.024993 6.3473e-06
8:60032805 G T 0.216951 3.4145e-05
8:60041531 C T 0.129265 2.0266e-05
8:60042289 C G 1.015194 -2.2058e-05
8:60047480 A G 0.324992 -5.2452e-05
8:60048991 A G 0.044536 2.3355e-05
8:60056263 T C 0.032244 7.4754e-06
8:60071367 C T 0.147438 1.1059e-05
8:60074730 T C 0.029397 -3.4921e-05
8:60076174 A C 0.052397 -1.2615e-07
8:60080075 T G 0.331123 -5.5850e-05
8:60080622 C T 0.086164 8.3888e-06
8:60092780 A G 0.054475 6.1228e-06
8:60098543 C T 0.252963 1.9624e-05
8:60109390 C G 0.051823 -2.1210e-06
8:60130296 T C 0.648811 -2.1834e-06
8:60137077 A G 0.665297 -3.2097e-05
8:60138076 A G 0.057957 3.3736e-06
8:60145841 T C 0.051706 2.3280e-05
8:60147997 C T 0.293591 1.0010e-05
8:60153813 T C 0.030514 2.9027e-07
8:60157579 C A 0.143414 -4.4843e-06
8:60178721 A C 0.692825 -5.6239e-05
8:60180904 A G 0.283883 1.2767e-05
8:60187791 T C 0.258322 -1.2258e-05
8:60192436 G A 0.340932 -1.6802e-05
8:60196495 G T 0.101049 -6.7415e-06
8:60201591 T C 0.349128 -8.7657e-06
8:60227155 C T 0.634163 8.4297e-06
8:60228779 G A 0.320126 2.0793e-05
8:60240805 T C 0.093022 -2.2681e-05
8:60250140 T C 0.036048 2.0339e-05
8:60267086 T C 0.026557 1.7196e-06
8:60267955 A G 0.026911 2.4040e-05
8:60270663 C A 0.043137 -4.1830e-05
8:60278543 G A 0.110108 1.3651e-05
8:60284263 T C 1.895523 -6.9505e-06
8:60304960 G A 0.041732 4.7338e-05
8:60308445 C T 0.087975 -1.6033e-05
8:60334045 G A 0.049762 -1.1528e-05
8:60336560 A T 0.040732 3.8151e-06
8:60343033 T C 0.033731 -1.0212e-05
8:60349568 C G 1.812524 3.6062e-06
8:60351032 T G 0.048551 -1.9132e-06
8:60381595 G T 0.215396 2.8247e-06
8:60388601 G A 1.139353 2.1659e-05
8:60397243 A G 0.080944 -3.4862e-05
8:60398832 C T 1.813206 -1.9310e-06
8:60418589 A G 0.055432 4.7465e-05
8:60431304 A C 0.075170 -1.6925e-05
8:60443509 T G 0.670961 -2.3500e-05
8:60446701 T C 0.085528 -2.0466e-05
8:60470205 C T 0.048437 7.1191e-07
8:60470686 C T 1.733180 6.4848e-05
8:60473183 C T 0.037548 7.9385e-06
8:60480848 C A 0.133910 1.1824e-05
8:60486037 G A 0.136506 6.4588e-06
8:60497232 G T 0.848946 3.8218e-06
8:60498701 G A 0.043410 -6.0744e-05
8:60506977 G A 0.066153 8.6618e-06
8:60519015 A G 0.125639 -1.0763e-05
8:60523142 C A 0.855071 -6.5480e-06
8:60526089 A G 0.181990 -6.7699e-06
8:60528011 A G 0.113227 3.1284e-05
8:60528690 T C 0.129895 1.9835e-05
8:60540146 C A 0.135069 -4.9304e-06
8:60543209 G T 0.035607 -2.6663e-05
8:60554089 T C 0.024269 -6.3349e-06
8:60567960 C A 0.040758 -2.0523e-05
8:60569262 C A 0.028966 -5.8866e-06
8:60587632 G A 0.257673 5.3256e-06
8:60594426 G T 0.031527 -1.6384e-05
8:60600066 G A 0.046068 -6.8960e-06
8:60600224 A G 0.125036 -1.3593e-05
8:60602526 C T 0.029832 2.3713e-05
8:60608536 T C 0.078159 -8.6201e-06
8:60610679 G A 0.040677 4.7015e-06
8:60616973 C T 0.083087 -2.7299e-05
8:60629462 T C 1.111971 3.1006e-05
8:60651215 C A 0.062570 2.1748e-05
8:60661940 A G 0.110709 -5.7755e-06
8:60686774 T C 0.026294 4.3070e-06
8:60691309 T C 0.182558 -7.0038e-06
8:60698514 C A 1.120459 2.4375e-05
8:60701134 C T 0.021393 -1.7392e-05
8:60706265 G A 0.049677 -1.2579e-05
8:60723301 G A 0.049820 -2.4462e-05
8:60723345 T C 0.047246 -1.1281e-05
8:60724490 G C 0.062700 1.9277e-05
8:60742984 T A 0.036918 5.7558e-06
8:60775915 A C 0.028109 6.5432e-06
8:60793296 A C 0.095424 -5.1758e-06
8:60801704 C T 0.052712 2.4867e-08
8:60818648 G T 0.123085 6.0558e-07
8:60827596 A G 0.061534 1.6527e-05
8:60835012 G C 0.112929 2.7472e-05
8:60845059 A C 0.174976 2.3710e-06
8:60851737 A T 0.177858 -1.5303e-05
8:60855711 G A 0.729032 -1.1306e-05
8:60855753 A G 0.927216 -2.3734e-05
8:60856946 T C 0.043903 1.8198e-06
8:60863668 G T 1.904780 -6.3129e-06
8:60872769 G A 0.020984 -6.4361e-06
8:60877160 C A 0.089663 -2.5608e-06
8:60879821 C T 0.047146 2.9529e-05
8:60895229 C T 1.746245 -1.4067e-05
8:60903587 T C 0.033166 2.0034e-05
8:60905931 G A 0.044919 -3.1841e-05
8:60909700 T C 0.062206 2.0781e-05
8:60909845 T G 0.130476 -3.3536e-05
8:60930418 A G 0.050677 -1.4276e-06
8:60931328 C T 0.817740 -1.4268e-05
8:60934175 T C 0.051466 -3.4597e-05
8:60940610 C T 0.077984 -2.8113e-05
8:60961769 T C 0.134449 -2.1690e-05
8:60961821 T G 0.439985 -1.2517e-05
8:60965558 C G 1.423278 9.8324e-06
8:60967278 T C 0.054705 4.6894e-06
8:60977819 T C 0.621968 9.7612e-06
8:60979423 A C 0.031793 4.1730e-05
8:61016046 G A 0.194746 2.0990e-05
8:61020511 C G 0.045276 -1.7301e-07
8:61024563 C T 0.324073 2.0387e-05
8:61026518 T G 0.291777 -7.8075e-07
8:61029980 A C 0.129648 1.0673e-06
8:61045292 G A 0.020650 1.2605e-05
8:61045817 A G 0.072820 2.8413e-05
8:61046886 A G 0.053654 -5.6738e-06
8:61058420 T G 0.857154 1.1936e-05
8:61061729 C G 0.070665 9.9234e-06
8:61087632 A G 0.120985 -9.5552e-06
8:61096100 G T 1.622809 4.5732e-05
8:61101162 T C 0.615788 1.3440e-05
8:61101751 A G 0.022055 2.1147e-05
8:61108833 C T 0.071337 -5.3616e-06
8:61112383 C G 0.070496 4.7743e-06
8:61115864 A G 0.026677 3.0119e-06
8:61119308 C T 0.883004 -1.3658e-05
8:61124752 C A 0.074264 2.8731e-05
8:61124929 G A 0.048327 1.0349e-05
8:61125287 T C 0.848923 2.9758e-05
8:61129120 T C 0.213050 1.2146e-05
8:61139150 C T 0.288655 -1.8395e-05
8:61139280 T C 1.868005 2.3509e-05
8:61149930 A G 0.094577 1.8513e-05
8:61150373 T C 0.356382 1.7673e-05
8:61153994 T C 0.057772 -1.0306e-05
8:61156579 A G 0.044273 -5.1451e-06
8:61172837 T C 0.038125 6.9559e-05
8:61178574 C T 0.831376 1.3139e-05
8:61182552 A G 0.068958 -1.3614e-06
8:61188271 G A 0.116441 -1.7038e-05
8:61193150 G A 1.048071 3.1802e-05
8:61197883 A C 0.812206 7.7655e-06
8:61206689 T C 0.047126 -2.3267e-05
8:61209152 G A 0.206146 1.2950e-05
8:61226003 T C 0.064991 -1.7540e-07
8:61235476 A G 0.030813 -1.5807e-05
8:61246948 C T 0.212602 2.0600e-06
8:61250124 C T 0.097115 1.7487e-05
8:61251641 G A 0.858810 3.8882e-05
8:61255412 G T 0.075741 1.0473e-05
8:61273430 T C 0.041949 2.4665e-05
8:61280526 G A 0.064699 -8.1466e-06
8:61293772 C T 1.182798 1.0795e-05
8:61297329 C T 0.034377 -2.4533e-05
8:61304644 G C 0.061521 -1.4074e-05
8:61309198 G A 1.221408 1.2852e-05
8:61309487 T G 0.057136 2.5329e-06
8:61315691 G A 1.770234 -1.2347e-05
8:61341423 T C 0.047792 -1.2519e-05
8:61359807 G C 0.375032 -7.9608e-06
8:61360266 G A 0.353548 -1.5790e-05
8:61369635 A G 0.065640 4.6647e-06
8:61373296 T G 0.031520 2.0398e-05
8:61377597 C T 0.074884 -2.1722e-05
8:61387277 T G 1.106801 -3.7076e-06
8:61396843 G A 0.043789 4.2069e-05
8:61415496 A G 0.023451 3.2117e-06
8:61437455 A C 0.064186 5.9992e-06
8:61438386 A G 0.037723 7.1749e-06
8:61440441 A G 0.041456 -1.9111e-05
8:61458307 A G 0.042984 -1.4797e-05
8:61476709 T C 0.737958 6.0277e-06
8:61480704 C T 0.262776 1.0788e-05
8:61496263 G A 0.059746 -2.4562e-05
8:61504943 A G 0.108167 -1.5860e-05
8:61521803 T C 0.475111 -7.0956e-06
8:61531577 C A 0.059885 1.5224e-06
8:61531636 A G 0.133335 1.6293e-05
8:61541273 C T 0.754401 -3.9491e-08
8:61545409 T C 0.034708 -8.3586e-06
8:61556306 T C 0.961368 -1.4466e-05
8:61557767 A G 0.026470 1.7980e-05
8:61559983 T C 0.040862 9.9427e-06
8:61562250 A G 0.498468 -1.7435e-05
8:61566163 C T 1.090072 -9.0459e-06
8:61568132 G A 0.022893 -1.1743e-05
8:61577392 A G 0.036350 4.3521e-06
8:61578407 T C 0.179806 -4.8848e-05
8:61582833 T G 1.019329 -2.6620e-05
8:61583367 C T 0.023461 4.1719e-05
8:61595671 C T 1.208223 -9.1703e-06
8:61597546 C T 0.052884 -9.6568e-07
8:61603415 A G 0.022175 -9.0182e-06
8:61604398 A G 0.060940 1.8054e-05
8:61605194 C T 0.084726 -1.2143e-05
8:61607451 G A 0.063027 -1.9903e-05
8:61617849 T C 0.275509 -3.1459e-05
8:61635991 A G 0.082684 1.5733e-05
8:61636174 G T 0.028437 -1.1372e-06
8:61638799 C G 0.024431 1.7342e-05
8:61644221 G T 0.023464 9.5056e-06
8:61654298 A T 0.045828 -5.7408e-05
8:61656511 C A 1.299927 9.9243e-06
8:61656596 A C 0.037132 1.6327e-05
8:61660163 G A 0.373380 2.4581e-05
8:61660407 A G 0.143008 3.1091e-05
8:61661207 T C 0.041667 -5.1021e-06
8:61662038 T C 1.473754 -2.6037e-06
8:61679374 G T 1.513798 -1.4181e-05
8:61699639 C T 0.399022 7.1384e-06
8:61701873 T G 0.025843 1.1243e-05
8:61704856 G A 0.031851 8.0937e-05
8:61710985 G A 0.267206 -2.6382e-05
8:61711141 C T 0.052501 2.4960e-05
8:61718965 T A 0.053829 -2.2097e-06
8:61722552 G A 0.199076 -1.5769e-05
8:61727909 A G 1.311132 6.1074e-06
8:61743841 A G 0.059016 7.3394e-07
8:61747982 A G 0.047830 -1.2346e-05
8:61751664 G A 0.046062 -2.8069e-05
8:61754713 T C 0.043757 5.8116e-06
8:61757805 T C 0.023880 4.6747e-06
8:61764908 G C 0.057730 -6.2276e-05
8:61765273 T C 0.072041 6.3800e-06
8:61779681 C A 1.135838 1.8314e-05
8:61789924 A G 0.128960 4.1831e-05
8:61795171 T C 0.165245 1.5933e-05
8:61797694 G A 0.188537 -5.2796e-05
8:61797791 G T 0.642573 -6.3364e-06
8:61798138 A G 1.560921 -4.6350e-06
8:61802638 A G 0.027187 -9.3104e-06
8:61803020 T C 0.163765 1.7693e-05
8:61805324 C T 1.264106 8.8591e-06
8:61808013 A G 0.028888 -2.6680e-06
8:61808460 G C 1.715490 -4.1738e-05
8:61809348 C T 0.486617 4.5229e-05
8:61811321 T C 1.370063 -1.7678e-05
8:61811764 C T 1.152356 1.6610e-05
8:61812258 A G 0.021195 1.1180e-05
8:61812337 A G 0.152969 2.7363e-05
8:61817169 C T 1.754275 2.2908e-05
8:61818268 G A 0.222732 1.2694e-06
8:61819229 T C 1.920328 -1.9334e-05
8:61824739 T C 0.224546 -9.8235e-06
8:61829570 A G 0.022192 -6.5011e-06
8:61831999 A G 1.279962 -6.0229e-06
8:61838713 G A 0.242518 1.2608e-05
8:61839298 C T 0.034230 -4.5935e-06
8:61839656 T C 0.154547 -1.9683e-06
8:61841979 A G 0.090305 1.4272e-05
8:61853126 T G 0.035886 -1.3580e-05
8:61854164 C T 0.115032 -1.0562e-05
8:61855000 T C 0.047639 5.3048e-06
8:61856034 T C 0.554549 2.3247e-05
8:61859020 C A 0.301612 -5.0173e-06
8:61860596 C T 0.681841 6.9727e-06
8:61867143 A G 0.291826 -2.9728e-05
8:61868212 A G 0.117067 -3.1548e-05
8:61873509 C G 0.135659 -4.1230e-05
8:61876044 A G 0.285302 3.6996e-05
8:61879363 A C 0.959356 9.3034e-06
8:61884210 A G 0.020556 1.6456e-05
8:61884672 T C 0.062430 -5.3412e-06
8:61893923 C T 1.654212 -6.1337e-06
8:61896236 T C 0.023260 1.0894e-05
8:61898217 G A 0.247936 2.3785e-05
8:61899508 C T 0.143255 -3.6362e-05
8:61909462 G A 0.247747 3.0109e-05
8:61916247 T C 0.121748 2.0791e-05
8:61921646 C T 0.053027 -1.6570e-05
8:61922459 A G 0.211946 2.4668e-05
8:61926772 C T 0.144105 -2.7302e-05
8:61927738 A G 1.909808 -4.4321e-06
8:61928995 T C 0.258124 -1.6905e-05
8:61931087 G A 0.153674 3.1711e-06
8:61938711 G A 0.677310 -3.2173e-06
8:61943238 T C 0.030676 -1.2628e-05
8:61947646 C T 0.155608 1.3984e-05
8:61948095 A G 1.073430 -1.5428e-06
8:61949880 A C 0.130395 2.5175e-05
8:61950177 C T 0.043507 5.2092e-05
8:61950257 C A 1.714864 1.3440e-05
8:61951218 G A 0.069233 -1.3443e-05
8:61951634 T C 0.115035 -2.3523e-05
8:61955772 T C 0.711206 4.8239e-05
8:61958394 G T 0.136149 -1.1741e-05
8:61961997 G A 0.197427 1.3833e-05
8:61968256 A G 0.848900 3.6730e-05
8:61975360 T C 0.788814 3.4625e-05
8:61985668 C T 0.043893 1.7409e-05
8:61994173 T G 0.474631 4.6008e-05
8:61996491 A C 0.181117 4.4254e-06
8:61997272 C T 0.110381 -1.9293e-05
8:62002590 G T 0.296610 7.3398e-06
8:62003453 G A 1.124120 -6.8021e-05
8:62003672 T C 0.124679 5.4319e-06
8:62005820 C T 0.257271 -2.6259e-05
8:62006099 C T 0.268225 2.5644e-05
8:62006248 T G 1.201011 6.0816e-05
8:62008813 G A 1.160574 1.2902e-06
8:62010040 T C 0.053524 -3.7342e-05
8:62013049 G A 0.354587 2.0802e-05
8:62016389 C G 0.107339 -7.1186e-05
8:62017097 A G 0.024289 -7.6440e-07
8:62025140 C T 0.773983 -2.4353e-05
8:62026220 C T 0.053861 2.4696e-05
8:62027498 C T 0.074462 6.0312e-06
8:62039073 C T 0.564839 -2.3888e-05
8:62043233 G A 0.786801 -3.7541e-05
8:62043631 T C 0.035935 1.0744e-05
8:62043785 C T 0.078114 1.7017e-05
8:62044143 T C 0.311385 -2.4001e-05
8:62053770 T C 0.197447 -3.1911e-05
8:62054350 G A 0.064134 -1.1827e-05
8:62059751 T C 0.046918 -2.4029e-05
8:62064495 C A 0.046464 6.5446e-06
8:62068851 C A 0.354691 1.0242e-06
8:62080787 C G 1.699073 -1.2603e-05
8:62085721 G A 0.112799 -4.3183e-05
8:62087512 T C 0.104022 -1.8781e-05
8:62114533 A G 0.039541 2.2710e-05
8:62116679 G A 0.554481 -1.5910e-05
8:62124289 C T 0.055874 5.1024e-05
8:62124626 T C 0.931734 6.7491e-06
8:62125268 A G 0.071772 -2.6644e-05
8:62125657 T C 0.079987 -2.6762e-05
8:62129196 T C 0.772864 2.1279e-05
8:62139389 G C 0.078990 -9.0864e-06
8:62147698 C T 0.120248 -8.0120e-06
8:62149646 A G 0.028933 -1.6055e-05
8:62151216 G A 0.031306 -3.0818e-05
8:62154257 T G 0.075758 3.2195e-05
8:62173034 G A 0.252879 -1.7037e-05
8:62177128 T C 0.021078 3.9358e-05
8:62188996 A C 0.132991 1.8599e-05
8:62190902 C T 0.049031 5.0449e-05
8:62195690 T C 0.047843 -2.8290e-05
8:62198366 C T 0.053053 -2.5436e-06
8:62200543 A T 0.036451 3.3252e-05
8:62204118 A G 0.043699 -4.3776e-05
8:62205665 A C 0.670708 6.5618e-05
8:62209043 G C 0.151759 -1.1122e-05
8:62217523 T G 0.333694 -2.5327e-05
8:62219512 T C 0.108956 -1.8904e-05
8:62220431 G A 0.109173 -7.8106e-06
8:62220903 T C 0.168747 -1.4079e-05
8:62237603 A G 0.020488 1.4430e-05
8:62238387 A C 0.046711 2.5988e-06
8:62238390 A C 0.943282 -2.4590e-06
8:62251889 T C 0.488568 7.3502e-06
8:62274096 T C 0.033698 2.4455e-05
8:62275454 G A 0.045763 3.8474e-05
8:62276111 T G 0.063294 -1.3821e-05
8:62278492 T C 0.028872 2.5876e-05
8:62279890 T C 0.903878 1.0887e-05
8:62281866 G A 0.066601 -2.1068e-05
8:62287660 C T 0.077643 -2.8876e-05
8:62316851 T C 0.034364 -5.9003e-06
8:62320124 A G 1.485248 -7.2835e-06
8:62326859 A G 0.489558 1.7021e-05
8:62328230 A G 0.048272 -1.6632e-06
8:62328644 T C 0.063537 4.4333e-05
8:62329590 G A 0.057623 2.3365e-05
8:62338209 A G 0.088183 3.4296e-05
8:62339906 G T 0.024029 2.8703e-05
8:62343317 A G 0.090795 -2.6266e-05
8:62356700 G A 0.036730 1.5347e-06
8:62366438 T C 0.177534 4.4337e-06
8:62368376 T C 0.023045 1.3460e-05
8:62368647 A G 0.053027 -1.1632e-05
8:62368736 C G 1.716006 -5.5515e-05
8:62371756 A G 0.021838 -2.3479e-05
8:62372825 T C 0.023123 1.3424e-05
8:62376005 A G 1.767706 -3.5529e-05
8:62377308 A C 0.064602 1.2801e-05
8:62378119 T C 0.106298 -7.8645e-06
8:62380521 T C 0.035003 1.3241e-05
8:62386246 C T 0.073534 9.6744e-07
8:62386540 A G 0.038960 1.1080e-06
8:62386752 G T 1.439069 -7.1857e-06
8:62399087 G A 1.421892 -1.2842e-05
8:62408743 T C 0.057454 3.1471e-05
8:62409428 T G 1.707980 -3.2052e-05
8:62411641 G T 0.141028 1.3644e-05
8:62419736 T C 0.062511 6.7045e-06
8:62422705 G A 1.395812 -1.3891e-05
8:62425287 G A 0.229938 -2.5083e-05
8:62427745 T C 0.051138 -4.7597e-06
8:62439037 T C 0.319084 3.2153e-05
8:62439306 A G 0.214020 -1.1861e-05
8:62457332 C T 0.116889 3.9666e-05
8:62458914 T C 0.090205 -3.7886e-05
8:62466668 C T 0.350345 -9.7576e-06
8:62470142 C T 0.132384 2.9046e-06
8:62477220 T C 0.067818 8.7586e-06
8:62477385 A G 1.675651 -2.8123e-05
8:62483264 T G 1.786675 -9.3244e-06
8:62493835 G A 0.361475 5.0525e-05
8:62495263 T C 1.759754 2.5918e-05
8:62514990 G A 0.026038 -2.9797e-05
8:62520990 T C 0.050959 1.6618e-05
8:62521666 T C 0.028239 1.5966e-05
8:62529157 C T 0.285941 -5.7926e-05
8:62531698 C T 0.086787 1.6538e-05
8:62544326 A G 0.043871 -1.0989e-05
8:62552240 A G 0.067809 2.5513e-05
8:62557164 C T 0.029173 3.2663e-05
8:62557970 C T 0.045367 9.5868e-06
8:62572618 A G 0.035467 2.9105e-05
8:62572917 C T 1.657556 2.2591e-05
8:62607099 T C 0.037424 3.2995e-06
8:62632147 A G 1.163291 3.6211e-05
8:62640490 T C 0.065309 -3.2728e-06
8:62643508 G A 0.028849 -5.5904e-06
8:62646793 A G 0.208018 3.4192e-05
8:62647201 C T 0.840289 -8.2416e-06
8:62648084 G C 0.088358 5.1997e-05
8:62671915 C T 0.096128 1.9719e-05
8:62673675 C T 0.501678 -5.6551e-05
8:62674301 A G 0.160892 -9.6007e-06
8:62679252 A G 1.742476 2.7446e-05
8:62690015 G A 1.398230 -1.4185e-05
8:62692458 G T 0.025324 -1.1469e-05
8:62692990 G C 0.490191 -5.4977e-05
8:62699372 C T 0.113201 -1.0059e-05
8:62701662 G A 0.505635 6.7167e-06
8:62703746 A G 0.969454 1.2353e-05
8:62705616 T C 0.455094 -2.5787e-05
8:62706102 T G 0.053894 6.1079e-07
8:62710971 T G 0.028693 8.2674e-07
8:62715255 G T 0.195707 -1.2027e-05
8:62716334 C T 0.372562 -3.0777e-05
8:62722809 A C 0.780404 4.7261e-05
8:62727192 A G 0.025230 -7.7076e-06
8:62728142 T C 0.062859 6.7899e-06
8:62728185 T C 0.053154 -9.8654e-06
8:62729680 A G 0.802991 -3.4363e-05
8:62764345 T C 0.281452 4.5146e-05
8:62765267 C T 0.027427 -3.4476e-05
8:62773553 C T 0.037304 -3.2424e-05
8:62774033 T C 0.045704 7.8349e-06
8:62778169 C T 0.084427 9.8887e-06
8:62786586 A G 0.055241 -2.5937e-05
8:62786826 C G 0.078513 -3.2284e-05
8:62791679 G A 0.078916 -3.2394e-05
8:62797273 A G 0.032939 -1.9511e-05
8:62797364 G A 0.473511 4.4031e-05
8:62799435 G A 1.072570 5.0487e-05
8:62802769 C A 0.099965 -8.0558e-06
8:62813843 C T 0.027800 4.2919e-06
8:62824086 G T 0.069948 4.2263e-05
8:62831800 T G 0.158529 3.5781e-06
8:62838421 G A 1.140723 2.1405e-05
8:62862779 T C 0.050327 3.4105e-05
8:62867415 C T 0.058145 -3.0059e-06
8:62867437 A G 0.243771 2.6188e-05
8:62869577 C T 1.051414 -5.9966e-06
8:62869627 G C 0.043569 -1.7170e-05
8:62876122 T C 0.094372 -4.2170e-05
8:62885649 A G 0.071090 -8.3547e-06
8:62892756 A C 0.051128 8.2948e-06
8:62896235 T G 0.975293 8.1564e-06
8:62896244 G A 0.024766 -1.1985e-05
8:62896426 T C 0.222810 4.0021e-05
8:62903319 G A 0.324660 3.7872e-05
8:62915298 G T 0.029216 3.8617e-05
8:62919158 A G 0.030157 -2.0864e-05
8:62922597 G A 0.084304 3.0505e-05
8:62930488 G A 0.788914 7.0095e-06
8:62934224 A G 0.094895 -4.3658e-05
8:62940213 T C 0.061177 1.1596e-06
8:62944955 C A 0.348404 4.0115e-05
8:62944985 A G 1.277002 1.2156e-05
8:62946383 A T 0.020306 -4.0962e-06
8:62951878 C T 0.093694 -4.1907e-05
8:63003117 C A 1.137036 3.7971e-05
8:63031804 G A 0.370216 1.3160e-05
8:63043288 T C 0.054897 -2.5633e-05
8:63044971 G T 0.071512 3.8381e-05
8:63051391 A G 0.060041 3.5926e-05
8:63055549 C T 1.740895 -5.5262e-05
8:63057326 T C 0.089478 -4.2491e-05
8:63062676 G A 0.649334 -3.7036e-05
8:63063650 A T 0.065313 6.5019e-06
8:63071077 A G 0.031131 2.5969e-06
8:63093707 G A 0.211826 3.2122e-05
8:63097793 C T 1.914619 3.7977e-05
8:63112237 A G 0.071064 2.3028e-05
8:63114121 C T 1.043066 3.2725e-06
8:63122423 G A 0.308600 1.4006e-05
8:63142261 C T 0.093269 2.2933e-05
8:63143266 A G 0.034880 2.0437e-06
8:63146133 C A 0.309285 1.3292e-05
8:63146398 A G 1.365087 1.9541e-05
8:63154954 T C 0.063329 -9.3773e-06
8:63166236 C T 0.086608 6.3439e-06
8:63172295 C A 0.041170 5.1503e-05
8:63176132 G A 0.067812 1.6821e-05
8:63181463 A C 0.247358 6.3964e-05
8:63182003 C A 0.039872 -3.0343e-06
8:63184105 A G 1.255297 -1.8878e-05
8:63188390 A G 0.078491 2.4285e-05
8:63207082 T C 0.033426 -2.2702e-05
8:63220459 T C 0.551537 1.1894e-05
8:63221100 G A 0.071025 2.5192e-05
8:63239470 A G 0.033581 -1.9873e-05
8:63242006 T C 0.098394 2.3395e-05
8:63246146 G A 1.293390 -2.6062e-05
8:63247095 G A 0.098248 1.9073e-05
8:63250745 G A 0.040852 2.9359e-05
8:63254413 A G 0.300839 4.8941e-06
8:63254779 T C 1.969399 -5.9088e-05
8:63259699 G A 0.092620 -4.3121e-05
8:63260077 A G 0.089179 2.1183e-06
8:63260182 G A 1.834544 -5.8950e-05
8:63264941 G A 0.052365 -2.7787e-05
8:63267749 G T 0.088462 1.4943e-04
8:63275563 G T 0.048165 -4.3922e-05
8:63280879 G A 1.969288 -5.5254e-05
8:63287530 C T 0.268199 1.6455e-05
8:63306918 T G 0.026684 4.1828e-05
8:63310921 T C 1.089604 -2.3310e-06
8:63338261 C T 0.136974 1.4170e-05
8:63338269 A T 0.034652 5.4347e-06
8:63349109 T G 0.021767 6.0025e-07
8:63369237 G A 0.040281 6.6666e-07
8:63378652 C T 0.051252 -2.5884e-05
8:63380974 C A 0.346119 3.7972e-06
8:63385024 G A 0.035019 4.8430e-05
8:63386779 G A 0.871196 -6.0237e-06
8:63395593 A G 0.275399 3.1460e-05
8:63395632 T C 0.021435 7.4492e-06
8:63395877 T C 0.048983 -9.3654e-06
8:63396174 G A 1.727607 -4.1502e-05
8:63404308 G T 0.157799 7.3638e-06
8:63420477 T C 0.043617 -2.1809e-05
8:63427597 T C 0.068584 3.6445e-05
8:63438745 A G 1.166128 1.7384e-05
8:63441404 T C 0.037538 4.5559e-05
8:63449032 C T 0.210018 1.4363e-05
8:63449156 G T 1.059876 2.6701e-06
8:63476225 C T 0.193935 1.0705e-06
8:63497657 T C 0.059590 2.5015e-06
8:63500088 G A 0.419478 -1.9985e-05
8:63501747 G A 0.250354 3.3600e-05
8:63503384 G A 0.134056 1.0517e-05
8:63511724 C A 0.064732 -4.3907e-06
8:63511792 T C 0.051914 1.9690e-06
8:63514506 T C 0.198758 -2.2719e-07
8:63517575 G T 1.182935 1.7893e-06
8:63521859 C T 0.091928 -2.9813e-05
8:63538329 G T 0.028132 7.1331e-06
8:63539099 A G 0.052037 1.8333e-06
8:63551689 G A 0.083622 3.0678e-05
8:63553430 A C 0.199940 6.0224e-05
8:63556699 T C 0.067094 -1.0944e-05
8:63561526 G A 0.578932 1.3514e-05
8:63577486 T C 0.199073 6.1026e-05
8:63596316 A G 0.022967 1.0367e-05
8:63596549 C T 0.028297 -4.7368e-06
8:63600769 G A 0.246832 9.6908e-05
8:63600837 T G 0.216665 1.0248e-04
8:63604630 C G 0.021773 5.6642e-06
8:63607354 C T 0.054592 -1.1484e-05
8:63633247 T C 0.320506 9.0916e-06
8:63636649 G A 1.784214 -1.0356e-04
8:63641947 C T 0.028326 -4.3686e-06
8:63672142 A G 0.258089 -1.9007e-05
8:63682495 G A 1.784214 -1.2383e-04
8:63682809 A G 0.169435 3.2218e-05
8:63699454 G A 0.109157 2.6163e-05
8:63721034 T C 0.020841 3.6405e-05
8:63723305 G T 1.357297 -2.5713e-05
8:63723664 C T 0.030894 6.0467e-05
8:63730622 A G 0.166628 -9.3477e-06
8:63736994 G A 0.066890 -2.5747e-05
8:63743658 C T 0.185681 -4.4573e-06
8:63750578 A C 0.191585 -3.7788e-05
8:63750710 A G 0.191536 -4.0437e-05
8:63752795 G A 0.164761 -2.4591e-05
8:63758070 T C 1.436067 -1.1314e-06
8:63768483 A G 0.113111 -2.9786e-06
8:63777147 A G 0.033611 -3.8734e-05
8:63780937 G A 0.082249 1.8391e-05
8:63805785 A G 0.331581 4.4209e-06
8:63807546 T C 1.325222 -7.3263e-06
8:63812929 T C 0.194834 2.4708e-05
8:63829164 T C 0.038544 1.8306e-06
8:63831762 T C 0.025918 -1.5771e-05
8:63836890 T C 1.136821 1.2199e-05
8:63858121 C T 0.091217 2.4710e-06
8:63862337 G A 0.188735 -2.9145e-05
8:63865514 G A 0.034208 -1.7973e-05
8:63873199 C A 0.594755 -2.0230e-05
8:63876070 C T 0.052728 3.6864e-06
8:63879782 C A 0.041566 -2.8266e-05
8:63881524 G T 0.132082 -7.8160e-06
8:63882096 C T 0.407315 4.4452e-06
8:63883593 T C 0.675648 -1.1701e-05
8:63895236 T C 0.097125 -4.0542e-05
8:63898726 A G 0.111462 1.0273e-06
8:63905349 A G 0.334005 -4.1549e-05
8:63934532 T C 0.032582 -4.5221e-06
8:63938764 A G 0.203594 -4.2846e-05
8:63949912 A G 0.749922 -1.3356e-05
8:63951237 T C 0.532682 -5.8094e-06
8:63963809 T G 0.036029 -9.0168e-06
8:63966426 A G 0.060398 1.0021e-05
8:63981028 G A 1.455088 -2.8466e-06
8:63982794 A G 0.531764 2.5365e-06
8:63988294 C A 0.040531 2.6577e-05
8:64001955 G T 1.960674 -3.3373e-05
8:64008487 C T 0.082980 -3.4208e-05
8:64017615 G A 0.040141 2.1241e-05
8:64027818 A G 0.020796 1.2360e-05
8:64028399 C T 1.227422 4.7099e-06
8:64029054 A G 0.069626 8.2904e-06
8:64038101 C T 0.165430 1.8453e-05
8:64047910 A G 0.133748 -1.1848e-05
8:64059053 G T 0.158305 -1.0445e-05
8:64070801 A G 0.023695 5.9463e-06
8:64072039 T C 0.639382 -1.2770e-06
8:64083387 G A 0.143852 -2.9129e-06
8:64097069 C T 0.057471 1.1827e-05
8:64099240 A G 0.056643 -5.4198e-05
8:64116419 C T 0.220788 -2.8776e-05
8:64118630 T C 0.052180 4.6186e-05
8:64149334 A G 0.129408 -1.8135e-06
8:64157764 G A 0.572460 2.4443e-06
8:64161503 C T 0.060905 2.1964e-06
8:64167092 A G 0.036801 -2.4598e-05
8:64180781 C T 0.954928 -5.4131e-06
8:64194815 T C 1.186038 -1.1484e-05
8:64197958 T C 0.030232 2.8658e-06
8:64198090 C T 0.138986 -9.7091e-06
8:64198447 T C 1.047389 -6.3172e-06
8:64199071 A C 0.122618 -1.5228e-05
8:64207693 G A 1.208505 -1.7816e-05
8:64207947 A G 0.040047 4.1914e-05
8:64210266 G A 1.942098 9.1403e-06
8:64210501 C A 1.028485 9.0836e-06
8:64210708 C T 0.822213 3.2174e-06
8:64214198 G A 0.020682 4.3714e-06
8:64214905 A G 0.238386 9.8454e-06
8:64216591 A G 1.232193 -4.8059e-06
8:64220441 A G 0.057292 1.9136e-05
8:64224030 A G 0.046441 4.0188e-06
8:64234642 G A 0.224433 -7.3762e-06
8:64242898 G T 0.056383 -2.6287e-05
8:64244639 G A 0.777930 -4.2570e-06
8:64248521 C T 0.206146 -1.2857e-05
8:64250430 A G 0.043734 -2.1293e-05
8:64263770 A G 1.218879 -1.8547e-05
8:64267543 G A 0.088429 1.4020e-05
8:64290407 C A 0.220872 -7.8418e-06
8:64302272 A G 0.032179 1.8790e-05
8:64307804 C T 0.725062 -1.4117e-05
8:64311478 T C 0.023006 3.1264e-05
8:64333598 T C 0.177878 3.3801e-06
8:64342455 G A 0.048889 6.2262e-06
8:64344303 C A 0.699018 -6.5407e-06
8:64349983 T C 0.140272 2.9583e-05
8:64355949 A G 1.398419 -2.9804e-05
8:64369432 T C 0.033484 8.9477e-07
8:64379287 C T 0.093042 6.9663e-06
8:64387219 T C 0.039557 -1.2146e-05
8:64391912 G A 1.624042 -2.9169e-05
8:64428348 A G 0.152034 7.7000e-06
8:64446416 A G 1.080993 -1.3735e-05
8:64449881 T C 0.601292 1.5662e-06
8:64452763 G T 0.394270 -1.8861e-05
8:64458525 T C 0.104610 4.6360e-05
8:64462321 G A 0.020286 -2.1260e-05
8:64480010 G C 0.047499 8.7877e-06
8:64482360 T C 0.093694 1.4539e-05
8:64482634 A C 1.546815 -2.0364e-05
8:64489927 A G 0.034536 6.8875e-06
8:64490898 G T 0.020949 1.3545e-05
8:64496875 G A 0.024980 1.2536e-05
8:64499144 G A 0.045756 1.5995e-05
8:64499310 C A 0.210154 -8.3303e-06
8:64499712 G T 1.906335 2.4828e-05
8:64502416 A G 0.063031 7.9671e-05
8:64511637 T C 0.199816 -1.7658e-05
8:64517822 A G 0.060398 -1.8632e-05
8:64519645 C T 0.044539 3.8321e-05
8:64522399 T C 0.719648 -1.3867e-05
8:64524456 A G 0.304507 -2.5079e-05
8:64525347 G A 1.621712 -2.0259e-05
8:64526129 A G 0.063716 2.1894e-06
8:64550665 T C 0.064683 2.7143e-05
8:64593376 T G 0.097985 3.6196e-05
8:64619605 T C 0.035574 -1.0988e-05
8:64625292 C T 1.505456 -2.4117e-05
8:64640696 T C 0.086858 2.1153e-06
8:64647224 T C 0.024844 -1.2652e-06
8:64656906 C T 0.049671 1.7832e-05
8:64663281 A G 0.258121 -3.6675e-05
8:64665734 T G 0.138714 -1.4499e-05
8:64683127 A G 0.036412 1.5368e-05
8:64685833 A C 1.097115 -7.1036e-06
8:64705474 C T 0.022597 3.1761e-05
8:64708707 A C 0.234401 2.4297e-06
8:64749584 C G 0.025665 -7.6647e-06
8:64755080 C T 0.043082 -1.2524e-05
8:64757218 C T 0.021581 1.7897e-06
8:64759682 C T 0.060914 -1.7781e-05
8:64764168 G A 0.049771 1.1848e-05
8:64767707 A G 0.073281 -1.4172e-07
8:64768274 A C 0.248137 -3.9826e-05
8:64771099 A C 0.566465 -4.2026e-05
8:64784507 C T 0.953770 -9.8102e-05
8:64790427 G C 0.037531 -2.6266e-05
8:64794005 A G 0.055056 1.6957e-06
8:64794267 G A 0.060953 1.9602e-05
8:64798445 A G 0.043403 -2.2122e-06
8:64808585 A C 0.104204 3.4579e-05
8:64819678 G A 0.049109 -2.8883e-05
8:64842812 T C 0.043299 -3.0608e-06
8:64860766 T G 0.327588 2.5110e-05
8:64878526 A G 0.174570 -1.8292e-05
8:64879520 A G 0.032328 1.1731e-05
8:64891089 A G 0.783990 -5.7414e-06
8:64900593 G C 0.096729 9.2766e-06
8:64901020 A G 0.059126 2.2892e-05
8:64901289 G A 0.024146 2.1427e-05
8:64908089 T G 0.037850 -2.3086e-05
8:64928240 G A 0.024253 6.8040e-06
8:64929220 C T 1.831327 -1.4514e-05
8:64950878 C A 0.130323 -1.1302e-05
8:64952197 G A 0.961592 -1.5212e-05
8:64962060 C A 0.317387 -5.3684e-06
8:64962807 C T 0.145023 -1.9496e-05
8:64980570 C T 0.966766 -2.1157e-05
8:64987206 C T 0.114571 -1.0880e-05
8:64992387 C A 0.051833 -1.7921e-05
8:65023339 G C 1.858122 9.5642e-06
8:65026137 T C 0.277719 -6.6065e-06
8:65045688 T G 0.283636 -2.5006e-05
8:65045747 C T 0.032987 1.7968e-06
8:65055770 T C 0.033364 1.5350e-05
8:65057394 A G 0.031683 2.9307e-06
8:65059823 T C 0.803913 1.1138e-05
8:65084137 G C 0.114974 -8.2908e-06
8:65087982 C T 1.764661 4.4469e-05
8:65088190 A G 0.679410 1.4413e-05
8:65106360 T C 0.055747 -1.1482e-05
8:65107626 C T 0.031277 -1.1957e-05
8:65117596 A G 0.085047 -1.5799e-05
8:65121585 A G 0.045562 -2.0662e-05
8:65129459 A C 1.481320 3.9923e-05
8:65130362 C A 0.075086 2.0491e-05
8:65135094 G A 0.055546 2.6598e-05
8:65141697 G A 0.052582 -1.8298e-05
8:65161216 C T 0.592876 -2.5502e-05
8:65166526 C T 0.278719 8.1515e-06
8:65172987 A G 0.063566 5.0271e-05
8:65185538 T C 0.054170 1.8048e-05
8:65186350 C A 0.050187 8.8760e-06
8:65187013 T C 0.255680 -3.4393e-05
8:65191686 T C 0.083775 -1.3106e-05
8:65193106 T C 0.034717 2.0223e-05
8:65201414 G A 0.078140 6.7165e-07
8:65212000 G T 0.069818 4.5554e-05
8:65216892 A G 0.048736 1.9795e-05
8:65228337 C T 0.056386 4.0751e-05
8:65238605 A C 0.383900 2.2131e-05
8:65245116 C T 0.575095 1.5542e-05
8:65250224 T G 0.023221 5.2009e-07
8:65252983 T C 0.191150 5.4533e-06
8:65258742 T C 0.368830 3.3826e-05
8:65259194 T C 0.272354 -1.9691e-05
8:65260306 T C 0.354003 3.7552e-05
8:65267986 C A 0.030157 -4.9258e-06
8:65268558 G A 0.274951 -1.0681e-05
8:65276717 C T 0.095771 -3.5311e-05
8:65277168 T G 0.027898 3.4011e-06
8:65277946 T C 1.615857 -3.5373e-05
8:65281022 T G 0.058801 -2.1629e-05
8:65281615 C T 0.037483 -1.9983e-05
8:65283278 A G 0.157721 7.8645e-06
8:65294621 T C 0.057114 1.5034e-06
8:65303535 G A 1.812554 -3.5177e-05
8:65306502 T C 0.041329 1.1473e-05
8:65307593 G T 0.167929 6.7952e-06
8:65322369 T G 0.081045 6.7346e-07
8:65330695 G A 0.082379 -3.0604e-05
8:65332917 C T 0.358346 3.2057e-05
8:65343129 C T 0.214517 1.0498e-05
8:65347957 T C 0.101036 1.0300e-05
8:65354900 C T 0.087877 8.9971e-06
8:65361795 G A 0.411152 5.4821e-05
8:65363236 G A 1.858271 2.5843e-05
8:65365897 T G 0.060187 -5.9839e-06
8:65379896 C G 0.185178 -6.2089e-06
8:65403455 G A 0.323161 1.5331e-05
8:65410757 A G 0.760202 1.4317e-05
8:65413236 A C 0.206081 -4.9043e-06
8:65431731 G C 0.252493 3.0006e-06
8:65432577 A C 0.196613 7.7952e-07
8:65436090 C T 0.137341 -1.6363e-05
8:65438172 C T 0.475569 3.0790e-06
8:65438893 G T 0.028761 -7.5695e-06
8:65442777 A G 0.205094 -1.1542e-06
8:65443877 T C 0.358661 -2.5444e-05
8:65446429 C T 0.397932 1.2387e-05
8:65463084 T C 0.047467 2.6710e-06
8:65481947 C T 0.227192 2.0966e-05
8:65483478 A G 0.099939 -2.7813e-06
8:65497533 C T 0.239643 -2.4750e-05
8:65506413 C T 0.046844 1.3974e-05
8:65518887 C T 0.205451 1.4403e-05
8:65527669 T C 0.076365 4.7154e-06
8:65529403 T G 0.055439 2.5711e-05
8:65535886 C T 0.331181 8.3061e-06
8:65540675 T C 0.047951 -8.6903e-06
8:65550357 T C 1.148094 6.0495e-06
8:65553596 T C 0.051102 1.1490e-05
8:65560927 T G 0.121582 3.2057e-06
8:65584989 G C 0.084443 1.5926e-07
8:65587228 C A 1.533747 1.7718e-05
8:65589698 G A 0.043676 7.3498e-07
8:65593214 A G 0.045841 1.2297e-05
8:65611761 C A 1.010909 9.6178e-06
8:65629420 A G 0.108355 -4.5538e-05
8:65638023 G A 0.354973 -9.4919e-06
8:65638634 C T 0.053319 1.7546e-05
8:65638988 C G 0.103208 5.7766e-05
8:65640260 A G 0.399662 2.8422e-05
8:65648422 T C 0.147338 -2.9896e-05
8:65649365 C T 1.977325 4.4103e-05
8:65654844 T G 0.108826 -4.9004e-05
8:65661407 T C 0.049856 2.4355e-05
8:65666979 T C 0.025808 -2.4405e-05
8:65708227 C T 0.402469 2.9451e-05
8:65709467 A G 1.535207 -1.1266e-05
8:65710305 A G 0.029631 1.1560e-05
8:65721197 T C 0.333327 1.5398e-05
8:65731049 G A 0.056094 3.7249e-05
8:65732569 G A 0.327351 1.5181e-05
8:65762188 A C 0.120001 5.3391e-05
8:65768401 T G 0.056659 -3.0270e-05
8:65769412 A G 1.167459 -1.2915e-05
8:65775638 A C 0.598352 -3.0973e-05
8:65777120 T C 0.569474 1.3372e-05
8:65777660 G A 0.022740 -9.2713e-06
8:65783995 G A 0.399224 1.0205e-05
8:65788148 A G 0.072323 1.4738e-05
8:65796677 G A 0.491168 -2.4720e-05
8:65806857 T C 1.255219 2.9883e-06
8:65815033 C A 0.319782 2.0920e-05
8:65817611 A G 0.125217 -3.9369e-05
8:65827623 G T 0.040858 2.1595e-05
8:65836673 T C 0.055413 -4.1107e-06
8:65846246 C T 0.078757 -7.4934e-06
8:65854402 C T 0.443980 -2.8097e-05
8:65857731 A C 0.067549 -7.4914e-06
8:65881646 G A 0.137071 -3.3793e-05
8:65891156 C T 0.042378 2.5849e-06
8:65914524 A C 0.103607 -1.2002e-05
8:65916045 C T 0.076735 -1.9245e-05
8:65917049 A G 0.209385 1.9024e-05
8:65926768 C T 0.395760 -8.7995e-07
8:65929350 G A 0.211475 2.7384e-05
8:65930603 G A 0.021536 -2.3948e-05
8:65936636 C T 0.030709 -2.5342e-05
8:65943578 T C 0.355898 -3.2711e-06
8:65954377 T G 0.043491 5.1613e-06
8:65955009 A G 0.129103 -1.3649e-05
8:65966136 T G 0.052482 -2.6248e-05
8:65974039 G A 0.776019 -2.3910e-05
8:65983392 T C 0.263074 -6.4809e-05
8:65983754 G A 0.335862 5.8728e-07
8:65989176 T C 0.828598 -5.9786e-06
8:65993216 A C 0.056877 -1.0687e-05
8:65994071 G A 0.420971 2.3098e-05
8:65995898 A G 0.060590 -5.2055e-06
8:66000843 A G 0.293624 -4.7317e-06
8:66009295 A G 0.271585 -5.0646e-05
8:66016808 A G 0.917082 -3.4854e-05
8:66021589 G A 1.324407 -1.3175e-05
8:66023848 T C 0.038297 -1.2479e-05
8:66024923 C G 0.054235 -2.0753e-05
8:66026090 T C 0.047805 -1.7139e-05
8:66026395 A G 0.359031 -5.2618e-05
8:66026429 C T 0.113195 2.0198e-05
8:66032357 T C 0.225221 -1.5825e-05
8:66039942 C G 0.055945 -2.5296e-06
8:66040232 C T 0.051738 3.4186e-05
8:66040463 T C 1.104003 -6.9089e-06
8:66042752 C T 0.126259 4.4895e-05
8:66055473 A G 1.715877 -3.6576e-07
8:66055494 T C 0.700274 3.6985e-05
8:66066188 G A 1.570506 -7.2702e-06
8:66067744 A G 0.057302 -1.5062e-06
8:66074511 A G 0.478704 -1.0218e-05
8:66076504 A G 0.042167 1.5471e-06
8:66078557 A C 0.325410 1.2938e-06
8:66078746 G A 0.106116 -1.7389e-05
8:66084748 T C 0.114587 -3.4889e-05
8:66085008 T C 0.125341 3.8230e-05
8:66085522 C G 0.277070 -5.2234e-05
8:66090698 G A 0.741723 5.6670e-06
8:66095144 C T 0.028050 9.0004e-06
8:66102313 G A 0.721696 1.1550e-05
8:66103925 A G 0.737091 6.8463e-06
8:66104967 A G 0.066926 -3.0271e-05
8:66105153 G A 0.051602 4.5279e-05
8:66106709 A G 0.096631 3.9098e-06
8:66109862 T C 0.051411 -1.8615e-05
8:66123268 T C 0.127847 -2.4986e-06
8:66127657 A C 0.146809 1.5686e-06
8:66129816 T C 0.408714 5.9040e-06
8:66129990 T C 1.499484 -5.8699e-05
8:66138530 A G 0.373400 7.7162e-06
8:66138709 A G 0.127081 -3.8784e-05
8:66144218 A G 0.977789 4.8293e-05
8:66147873 C T 1.733472 2.8730e-05
8:66154702 G C 0.050680 8.4987e-06
8:66168598 T C 1.909519 5.3946e-05
8:66169667 T G 1.460326 1.0454e-05
8:66174062 C T 0.060450 2.7131e-05
8:66178411 A G 0.055919 -4.2580e-05
8:66183573 A G 0.044114 1.3675e-05
8:66187865 T G 0.030060 6.2968e-06
8:66191448 G A 0.928329 3.8844e-06
8:66198210 T C 0.066569 -3.0772e-05
8:66200541 A G 1.036512 5.1606e-07
8:66201793 A G 0.084739 1.6656e-05
8:66202759 T C 0.066179 3.9501e-06
8:66203651 T C 0.046883 8.2449e-06
8:66206151 A C 0.058305 -1.8887e-05
8:66206881 G A 0.095590 2.1051e-05
8:66210210 G A 1.900632 6.1230e-05
8:66213742 T C 0.042663 1.8595e-05
8:66219145 T G 0.032546 -7.8837e-06
8:66226442 C T 1.500273 5.0526e-05
8:66233975 A G 0.058178 -7.7705e-06
8:66235381 G T 0.123078 7.0263e-06
8:66244308 C T 0.020260 -6.2466e-06
8:66244488 A G 0.030589 -2.1233e-05
8:66250216 A G 0.058678 1.1426e-04
8:66260703 A G 0.100137 9.2634e-05
8:66272722 G T 0.021364 -1.2275e-05
8:66277333 A G 0.102562 -3.7904e-05
8:66278139 A G 0.402486 -2.6622e-05
8:66288569 C T 1.881930 3.2836e-05
8:66289277 C T 0.100127 5.4694e-06
8:66289587 A G 1.831237 2.8433e-05
8:66306959 G A 0.402031 4.0025e-05
8:66307741 C T 0.023487 7.7519e-07
8:66312843 T C 1.016800 1.5402e-05
8:66326001 A G 0.486445 -1.2165e-05
8:66330591 T G 0.089478 -6.5226e-05
8:66331728 G A 0.029767 1.6814e-05
8:66352999 A G 1.267687 2.2512e-05
8:66356500 T C 0.028612 1.7044e-06
8:66357207 T C 1.458395 -3.1263e-05
8:66357407 C T 0.071947 1.9909e-05
8:66358087 T C 0.085430 4.1459e-05
8:66359216 T A 0.033156 -4.1209e-05
8:66362527 C T 0.097427 1.4912e-05
8:66372564 C T 1.334547 2.2450e-05
8:66376393 T C 0.029589 -1.3664e-06
8:66383566 G A 1.053628 1.8274e-05
8:66385725 C T 0.045740 1.2517e-05
8:66385806 G A 0.252045 -3.0596e-06
8:66389067 A G 0.327192 -2.0730e-04
8:66396831 A G 1.423704 -4.1205e-05
8:66396910 G A 0.106379 -1.0314e-05
8:66404820 A G 0.100238 3.3581e-06
8:66408002 C T 0.050349 5.5117e-06
8:66410787 A C 0.059068 3.5312e-05
8:66427835 G A 0.051060 3.4172e-06
8:66433796 C T 1.801803 -8.0758e-05
8:66438548 A G 0.197771 2.0759e-05
8:66447832 C T 0.020131 2.2213e-05
8:66449457 G T 1.244502 9.0516e-05
8:66456706 C T 1.562979 2.5176e-06
8:66457999 A G 0.176086 6.4039e-05
8:66462816 T G 0.949450 3.0739e-05
8:66463478 T G 1.433259 -2.7599e-05
8:66468486 A G 0.065780 -4.2347e-06
8:66474197 G A 1.537674 1.9354e-05
8:66480563 C A 0.657974 6.0402e-07
8:66485512 C T 0.107352 2.4679e-05
8:66510045 C A 0.796607 -1.4873e-05
8:66530945 C T 0.160113 2.8058e-05
8:66543286 A G 0.093184 -2.5104e-05
8:66556187 T C 0.296272 -5.2345e-05
8:66556286 C T 0.090984 1.3682e-05
8:66568501 A G 0.459573 -5.9559e-05
8:66571292 A G 0.047853 -3.1563e-05
8:66573447 A G 0.064793 -3.6964e-05
8:66626374 A C 1.096401 4.0976e-06
8:66630900 C T 0.129794 -2.0620e-05
8:66633143 C A 0.126100 1.8533e-05
8:66646352 A G 0.465724 3.6700e-05
8:66651705 G C 0.069363 1.7478e-05
8:66655253 T C 0.052378 -3.1541e-05
8:66657553 A C 0.026655 1.0631e-05
8:66671551 G T 0.047139 7.0786e-06
8:66692011 T C 0.134156 -4.5967e-06
8:66696199 A G 0.061914 -8.8370e-06
8:66697284 A G 0.031410 -1.1941e-05
8:66701846 C T 0.038437 2.6560e-06
8:66708501 T C 0.250425 -4.3229e-05
8:66708554 C T 0.258452 -1.5627e-05
8:66711593 C T 0.040151 -1.0551e-05
8:66712028 A G 0.094837 1.0526e-05
8:66712081 A G 0.291683 -2.4073e-05
8:66715480 C T 0.044822 4.3906e-06
8:66736720 G A 0.092409 1.7845e-05
8:66739380 G A 0.112069 6.6430e-05
8:66745637 G A 0.021893 5.2048e-06
8:66749679 T C 0.181231 -3.1405e-05
8:66762938 C T 0.031871 -1.5662e-06
8:66785095 C A 0.034042 1.2560e-05
8:66819447 G A 0.304923 -2.1455e-05
8:66820880 G A 0.020095 1.7469e-05
8:66842018 G A 0.287600 -6.2158e-05
8:66845320 A G 0.183383 -2.1155e-05
8:66851731 A G 0.513318 -3.9440e-05
8:66862525 G A 0.217100 -5.0325e-06
8:66868672 T C 0.057260 1.0142e-05
8:66873525 G A 0.063553 2.6769e-05
8:66877803 A G 0.114149 7.0546e-06
8:66882376 T C 0.048126 -2.0377e-05
8:66887777 T C 0.064397 -1.7975e-05
8:66895516 T G 0.402009 -5.6715e-05
8:66900280 C T 0.107180 3.8211e-06
8:66912045 A G 0.225199 -6.1217e-05
8:66915685 A C 0.140895 -5.6991e-06
8:66927777 C G 0.042916 1.8775e-05
8:66927891 A G 0.649227 -7.3202e-05
8:66929360 T C 0.122939 7.4419e-06
8:66931909 A G 0.076543 -1.2351e-05
8:66942326 C T 0.176420 -3.9865e-05
8:66942692 G A 0.123478 -2.9338e-05
8:66944965 A C 0.043572 -6.1888e-07
8:66946079 G A 0.121121 -1.1092e-05
8:66960402 A C 0.081662 -4.4241e-05
8:66960662 A G 0.461722 1.5927e-05
8:66960948 C A 0.492551 -4.6211e-06
8:66961027 A G 0.235329 1.5917e-05
8:66961063 T C 0.044474 -2.7945e-06
8:66961116 A G 0.026778 4.9213e-07
8:66963340 G C 0.130917 -3.1370e-05
8:66964600 A G 0.020949 -1.4162e-05
8:66965463 C T 0.039482 -2.2874e-05
8:66978236 C T 0.169523 1.0060e-05
8:66979266 G A 0.095031 2.3759e-05
8:66989935 A C 0.302440 -2.0460e-05
8:66995147 T C 1.073843 2.4222e-05
8:67002983 T C 0.087725 1.2273e-05
8:67015606 T C 0.031611 1.5395e-05
8:67031878 T G 0.057701 -2.0511e-06
8:67035471 C T 0.024016 -2.5822e-05
8:67036573 T C 0.400775 2.3631e-06
8:67045874 A G 0.275291 2.7735e-05
8:67059557 C T 0.078650 -2.9205e-05
8:67068131 C T 1.910052 8.4941e-06
8:67069388 C T 0.185028 2.1732e-05
8:67085800 A G 0.046789 -4.9918e-06
8:67091991 A G 0.074673 -9.1914e-06
8:67093963 C A 0.058259 2.4190e-05
8:67094548 G A 0.025350 -3.0502e-05
8:67107158 C T 0.136357 -4.3548e-05
8:67110820 T C 0.048963 -3.8751e-05
8:67119263 C G 1.004317 6.4976e-06
8:67126403 A G 0.052076 9.3964e-06
8:67127803 T G 1.528612 2.8892e-05
8:67137015 C T 0.100952 -1.1515e-05
8:67138453 G A 1.298924 1.2553e-06
8:67153335 T C 0.031043 2.7452e-05
8:67154850 G A 0.116824 -1.5663e-05
8:67164560 G A 0.485374 -3.2598e-06
8:67182393 T C 0.068536 -4.1872e-06
8:67182822 T C 0.113403 -1.4625e-05
8:67188281 G A 0.437667 2.0679e-05
8:67192065 T C 0.537506 5.9522e-05
8:67198497 G A 0.530167 -5.4273e-05
8:67202257 G A 0.169419 -4.4688e-05
8:67213402 C T 0.699901 -6.3996e-05
8:67238507 T C 0.044429 5.0955e-06
8:67240589 C G 0.136896 4.5687e-06
8:67242108 T C 0.297736 -2.6882e-06
8:67243260 C T 0.707048 -1.9949e-05
8:67246893 T C 0.028956 1.1543e-05
8:67249014 A G 0.632089 -1.9988e-05
8:67249463 A G 0.048898 1.1804e-05
8:67254895 A G 0.421772 3.0835e-05
8:67276898 G A 0.043926 5.9371e-07
8:67282208 G A 0.028589 -2.4518e-05
8:67317507 A G 0.086884 -1.0446e-05
8:67330132 G T 0.082473 5.8534e-07
8:67333228 T C 0.033516 -1.4712e-05
8:67336120 T G 0.143303 -1.7677e-05
8:67341378 A G 0.067747 -2.8900e-05
8:67341714 C G 0.022244 1.0289e-05
8:67341938 T G 0.082178 2.7130e-06
8:67342257 A G 0.022075 7.8686e-06
8:67344765 T C 0.021968 -3.3604e-06
8:67346451 G T 0.296600 -2.4937e-05
8:67349600 C G 0.898286 -6.3507e-07
8:67352232 C T 0.044601 1.8642e-05
8:67353258 C T 1.034912 -5.7547e-06
8:67362864 G A 0.940059 -7.1058e-06
8:67363664 T C 0.086836 -2.1401e-05
8:67372446 A G 0.040894 -9.2287e-06
8:67373278 T C 0.392868 -1.6897e-05
8:67379704 A G 0.035555 -1.1042e-05
8:67380528 C T 0.947807 6.1693e-06
8:67383784 C T 0.935739 1.8933e-06
8:67389025 T C 0.239402 -2.4978e-05
8:67396816 C A 0.285318 3.0371e-05
8:67398791 A G 0.306468 2.9921e-06
8:67408591 G A 0.164326 4.0623e-05
8:67418799 G A 0.053929 -3.4119e-06
8:67421399 G A 0.115107 -9.2145e-06
8:67426137 A G 0.084525 -3.2258e-05
8:67427668 T C 0.052599 -2.6899e-05
8:67428368 G A 0.045601 -3.9453e-05
8:67433690 A G 0.025866 -1.7690e-06
8:67438434 A C 0.044679 2.3653e-05
8:67447554 G A 0.029534 6.3085e-06
8:67448448 T C 0.114574 1.6984e-05
8:67451302 A G 0.065144 3.6808e-05
8:67459209 T G 0.036100 1.9578e-06
8:67459400 C T 0.026544 1.9254e-05
8:67476283 T G 0.067760 1.8526e-05
8:67479098 G A 0.031799 -1.1838e-06
8:67486915 C T 0.265963 5.0668e-06
8:67494457 C T 0.037100 2.4211e-05
8:67520700 G A 0.052962 2.5725e-05
8:67521258 A G 0.081201 1.4294e-05
8:67524909 A G 0.102523 -1.6936e-05
8:67529420 G A 0.061736 -1.9111e-06
8:67531599 C G 0.124643 -3.3893e-05
8:67533198 G A 1.890603 -1.3212e-05
8:67554357 G A 0.118732 8.4813e-06
8:67567315 T G 0.079438 8.0661e-06
8:67567496 G T 0.048317 -3.7293e-06
8:67572567 A G 0.070970 -6.3221e-06
8:67577178 A G 0.187985 4.6293e-05
8:67577670 A G 0.037603 2.1246e-05
8:67592152 C T 0.611390 1.3102e-05
8:67603100 T C 0.036519 3.4021e-05
8:67614126 C G 0.076215 -3.8343e-06
8:67638069 G A 0.175671 4.3653e-05
8:67639325 A G 0.073385 8.6952e-06
8:67655175 C T 0.049363 2.1679e-07
8:67685424 T G 0.071730 2.6984e-06
8:67691047 G A 0.174239 3.9959e-06
8:67699805 T C 0.285250 -2.6218e-05
8:67709431 G A 0.063495 -4.3956e-05
8:67719895 G A 0.027804 2.1052e-05
8:67746304 A G 0.050466 2.6425e-06
8:67758401 G T 0.026811 2.7549e-05
8:67765182 T C 0.748825 7.0254e-07
8:67786484 A G 0.071340 -1.0691e-05
8:67786633 T C 0.159396 -6.9109e-06
8:67786817 T C 0.064465 3.2521e-06
8:67789706 C A 0.067575 1.7685e-05
8:67796120 G C 0.156092 2.5823e-06
8:67796651 A G 0.208655 4.2923e-05
8:67818328 G A 0.052326 7.8692e-06
8:67846359 C A 0.060901 1.9072e-05
8:67850481 T C 0.072616 2.6208e-05
8:67876640 G A 0.061664 9.8525e-06
8:67884924 T C 0.044309 2.4648e-05
8:67922559 T C 0.072291 -1.0625e-05
8:67925030 C T 0.057347 -1.5990e-05
8:67925380 A G 0.076611 1.0015e-05
8:67962027 A G 0.105187 -1.1179e-05
8:67970243 G A 0.982612 -5.2769e-06
8:67991539 G A 0.026843 9.7141e-06
8:67998470 G A 0.088952 -4.3956e-05
8:67999777 G A 0.080834 -2.4647e-05
8:68013199 C T 0.121842 -1.3636e-05
8:68034555 G C 0.140573 -1.2847e-05
8:68056669 A G 0.070564 -5.3860e-05
8:68074137 A G 0.057675 2.6617e-05
8:68075172 T C 0.049489 -1.4275e-05
8:68095222 C T 0.100497 1.3277e-05
8:68096452 G A 0.224387 1.2027e-05
8:68115893 A G 0.036256 1.1735e-05
8:68122110 A G 0.079773 -2.7582e-05
8:68122948 A G 0.025489 -3.1879e-06
8:68124170 A G 0.057886 2.6372e-05
8:68125023 G C 0.021121 9.0382e-06
8:68149780 A G 0.049281 1.4613e-05
8:68153857 G A 0.975565 -2.4645e-06
8:68165287 G A 0.028687 2.1275e-05
8:68167536 C T 0.140596 -1.1088e-05
8:68175080 G A 0.088209 -5.7473e-05
8:68175786 G T 0.023672 -1.3348e-05
8:68210985 A G 0.071700 -6.5166e-06
8:68216228 A G 0.051875 2.7612e-05
8:68219564 A C 0.566922 9.8901e-06
8:68231676 T C 0.036373 1.0165e-05
8:68233608 G A 0.098946 1.4400e-05
8:68243606 A G 0.039307 9.9119e-06
8:68245202 C A 0.575735 1.1361e-05
8:68252754 G A 0.163145 -6.5844e-07
8:68253084 A T 0.120926 -3.2002e-05
8:68254469 C T 0.063566 2.3170e-05
8:68274923 C T 0.068396 1.8969e-05
8:68293440 C T 1.404654 7.8687e-06
8:68298698 A G 0.054767 1.4859e-05
8:68302527 G A 0.225043 -3.8494e-08
8:68303645 A G 0.084732 1.1045e-05
8:68304414 A G 0.085326 -2.3614e-05
8:68305115 A G 0.037827 1.2270e-05
8:68317411 T C 0.145975 5.9850e-06
8:68319542 A C 0.103354 2.6858e-05
8:68334411 C T 0.084210 -5.4897e-05
8:68344106 A G 0.029933 6.4019e-06
8:68345016 A G 0.358115 3.7909e-07
8:68357123 G A 0.318789 -4.8679e-06
8:68367159 C T 0.046026 2.5295e-05
8:68369098 C T 0.207713 2.8175e-05
8:68375158 C T 0.100027 5.0002e-06
8:68380492 T C 0.029518 -1.1592e-05
8:68381500 A C 0.027054 -5.5785e-06
8:68382657 T C 0.699940 -1.4405e-05
8:68395684 G A 0.037311 1.8140e-05
8:68396915 C T 0.311323 -4.9882e-07
8:68406791 T C 0.051982 -5.0536e-06
8:68407374 G T 0.699183 -1.2431e-05
8:68411223 G A 0.038807 -4.9803e-06
8:68429757 T C 0.068565 -3.8169e-06
8:68437464 G A 0.167076 3.8689e-05
8:68439673 C T 0.268732 -1.0186e-05
8:68457397 A G 1.382446 3.8727e-05
8:68467195 C T 1.197710 2.9362e-05
8:68476110 G C 0.068601 -1.6491e-05
8:68479294 G A 0.045448 5.8818e-06
8:68482844 G A 0.025905 -2.3868e-05
8:68484430 T C 0.213705 -1.2101e-05
8:68490139 A C 0.575229 -2.0157e-05
8:68501773 C T 0.295315 -2.3986e-05
8:68512254 A G 0.203653 -1.3661e-05
8:68523186 A G 0.531127 -1.4393e-05
8:68527890 T G 0.874679 -3.5621e-05
8:68530428 T C 1.130450 1.4708e-06
8:68531763 A C 0.054166 2.8993e-06
8:68534780 T C 0.024980 2.1012e-06
8:68554213 C T 0.502924 3.1198e-07
8:68556828 C T 0.684723 2.2041e-06
8:68557800 A G 0.052407 6.6635e-06
8:68558387 T C 0.434266 5.8796e-06
8:68567644 A G 0.045130 7.3690e-07
8:68568784 T C 0.037639 3.7088e-05
8:68569744 C T 0.752710 -8.0916e-06
8:68570004 T C 0.029725 9.1708e-06
8:68574359 G A 0.102253 -4.7075e-05
8:68576417 A G 0.610176 -4.4048e-05
8:68577966 G A 0.054968 -2.5100e-05
8:68579478 C T 0.030894 -8.7430e-06
8:68585449 T C 0.119287 2.7700e-05
8:68586549 T C 0.030605 -1.3582e-05
8:68587275 C T 0.137169 5.1134e-05
8:68587575 A G 0.031040 -1.5801e-06
8:68589410 A G 0.052050 -3.2360e-06
8:68594544 T C 0.085907 1.9421e-05
8:68598839 A G 0.105863 -8.1594e-06
8:68598907 T C 0.706636 -3.8628e-05
8:68600111 G A 0.504054 -3.2705e-05
8:68601496 C T 0.059038 -3.4782e-05
8:68606752 C T 0.029771 1.9292e-05
8:68607109 T C 0.646779 -4.0700e-05
8:68610389 G A 0.703169 -3.7169e-05
8:68626198 C T 0.108927 7.3764e-06
8:68633544 T G 0.334278 -1.6153e-05
8:68638795 T C 0.038784 -2.5613e-05
8:68642376 T C 1.843486 -1.0273e-05
8:68649585 C T 1.550891 2.8791e-07
8:68649875 C T 0.102799 -2.7209e-06
8:68656250 G A 0.172305 -2.1677e-05
8:68656866 A G 1.669604 2.3637e-06
8:68657317 T C 0.037918 1.0073e-06
8:68662569 A G 0.119213 -3.6544e-06
8:68675844 A G 1.487260 2.1513e-05
8:68676464 G T 0.022925 -6.3231e-06
8:68677337 T C 1.840909 -2.5247e-06
8:68677368 T C 1.952355 -2.1544e-05
8:68681876 A G 1.423184 1.3630e-05
8:68683252 C T 0.114733 1.6292e-06
8:68686634 A G 0.119206 2.8516e-05
8:68687506 T C 1.471119 8.7460e-06
8:68692289 A G 0.028846 1.4291e-05
8:68698119 A G 0.077393 -1.2924e-05
8:68698385 C G 0.331743 -1.6146e-05
8:68704240 C T 0.042176 2.0006e-05
8:68706223 A G 1.595327 2.9435e-05
8:68710851 A C 0.062752 -1.8355e-05
8:68719454 T C 1.700056 1.3521e-05
8:68720891 T C 0.188780 -2.8060e-05
8:68721236 G T 0.381472 3.1004e-05
8:68722184 T G 0.026486 -1.9803e-05
8:68722992 C T 0.037587 3.8773e-05
8:68723096 G C 1.108764 -4.8770e-06
8:68727974 G A 0.215838 -1.9248e-05
8:68730263 A G 0.052625 -6.3899e-06
8:68733711 A G 1.406426 1.1284e-05
8:68735398 C T 1.592133 -9.1463e-06
8:68736621 T C 0.070168 1.2097e-05
8:68745565 T C 1.643147 3.2952e-05
8:68750310 A C 0.065089 4.1710e-06
8:68753048 A G 0.103789 5.2562e-05
8:68756501 A C 0.031971 3.6286e-05
8:68763593 A G 0.243379 -2.4601e-05
8:68763825 T C 0.395770 3.5732e-05
8:68780612 G A 1.527852 2.9529e-05
8:68782879 A G 1.246848 1.9280e-05
8:68783685 A T 0.930211 -1.5916e-05
8:68790550 A G 1.333051 2.9435e-05
8:68791622 G A 0.053329 -1.7506e-05
8:68794331 A G 0.076040 -7.7981e-06
8:68798806 T G 1.163697 2.4685e-05
8:68799160 A G 0.052131 8.8671e-06
8:68800364 T C 0.270072 -1.3795e-05
8:68804242 C T 1.331869 2.1782e-05
8:68814497 A G 0.215429 -1.6628e-05
8:68820168 A G 0.063608 1.7219e-05
8:68822352 G C 0.259156 2.4715e-05
8:68824643 G A 0.057412 2.7706e-06
8:68824836 G C 0.361718 -1.1000e-05
8:68837602 T C 0.054562 4.6982e-06
8:68851492 C A 0.525808 1.0458e-05
8:68853470 A G 0.266765 -1.9068e-05
8:68858065 A G 0.644245 3.2187e-05
8:68863901 C A 1.198778 6.2234e-05
8:68864728 A G 0.629239 2.0858e-05
8:68867842 A G 0.054108 -3.3713e-06
8:68874155 A G 0.048145 2.9004e-05
8:68880534 T C 0.031741 -1.7930e-05
8:68885634 T G 0.553559 3.3113e-05
8:68892138 T C 0.738821 3.2256e-06
8:68892365 G C 0.021442 -1.7674e-05
8:68892446 A G 0.032968 -1.1634e-05
8:68894137 A G 0.186022 -5.0046e-05
8:68896284 A G 0.030394 -5.0326e-05
8:68903607 C T 0.273104 -1.7978e-05
8:68905031 A G 1.059980 -2.3046e-06
8:68910223 A C 0.176901 3.4432e-05
8:68910381 C A 1.456473 2.2041e-05
8:68911298 G A 1.249279 -7.6490e-06
8:68917589 C G 0.076673 1.8915e-05
8:68917901 T C 1.265184 -1.3558e-05
8:68921564 T A 0.096235 -1.1012e-05
8:68922369 A G 0.592435 -4.4342e-05
8:68922814 T G 0.035503 -3.4729e-05
8:68938813 A G 0.220791 3.4185e-05
8:68944070 G A 1.287853 1.1036e-05
8:68948640 C T 0.138892 2.0075e-05
8:68951861 C T 0.057873 3.9827e-05
8:68953215 A G 0.086647 -3.7158e-06
8:68955535 G C 0.021234 3.3165e-06
8:68958704 A C 0.227049 -4.6773e-05
8:68962961 A G 1.285100 -7.6697e-07
8:68963244 G A 0.393702 4.6343e-06
8:68968171 A G 1.001026 2.8779e-06
8:68970297 T C 0.382043 2.2618e-05
8:68974365 C T 0.347151 6.6110e-05
8:68977423 A G 1.396598 2.2453e-05
8:68980919 C A 0.599608 5.9402e-06
8:68985327 A G 0.034532 -1.0701e-06
8:68987295 A G 1.676547 -8.5785e-06
8:68989942 G A 0.043861 -2.5214e-06
8:68991489 C T 0.046230 4.6554e-06
8:68993648 T C 1.093363 1.6769e-05
8:68999568 C G 0.059285 1.3414e-05
8:68999938 T C 0.218658 2.9525e-05
8:69000055 T C 0.034568 8.0624e-07
8:69000279 T C 0.042478 3.4936e-06
8:69003229 G A 0.038862 1.0236e-05
8:69004440 G A 0.749055 1.4660e-05
8:69009268 T C 0.525590 1.5360e-05
8:69014299 T C 0.153800 3.1032e-06
8:69014475 C T 0.255765 1.2027e-06
8:69015965 A G 0.056679 2.4715e-05
8:69016793 T C 0.020173 -4.9853e-06
8:69017584 T G 0.045244 -2.1501e-05
8:69020496 C T 0.812797 2.0904e-05
8:69024967 A G 0.054520 1.3785e-05
8:69041728 A G 0.230152 1.7126e-05
8:69042585 A G 0.226244 -7.0148e-06
8:69042668 G T 0.593963 1.9097e-05
8:69042910 G T 1.252632 5.2512e-05
8:69042943 T G 0.562992 5.9013e-05
8:69043259 G C 0.402486 1.2022e-05
8:69045078 A G 0.269186 1.0804e-05
8:69046633 A G 0.031472 5.2138e-06
8:69060665 C A 0.870238 5.9620e-06
8:69062328 T C 0.607453 1.8513e-05
8:69064760 T C 0.174307 2.8897e-05
8:69071194 A G 0.575663 -1.0984e-05
8:69074021 C T 0.108177 9.7131e-06
8:69078095 T G 0.030511 -6.6018e-06
8:69078444 A C 0.050031 1.6053e-05
8:69078605 T C 0.044753 5.1075e-06
8:69081616 G A 0.038596 -3.4911e-06
8:69087569 C T 0.727367 1.6361e-06
8:69092094 T C 0.390505 1.9455e-05
8:69092952 A G 0.189754 -4.0164e-06
8:69096174 G A 0.029573 -2.2329e-05
8:69099658 G A 0.193360 2.3970e-05
8:69100070 A G 1.716539 9.6473e-06
8:69102348 A G 1.339036 -8.0341e-06
8:69104993 G A 0.362075 -2.8633e-05
8:69105897 A G 1.780715 -3.1816e-06
8:69108626 T C 0.190390 -1.7424e-06
8:69111010 G T 0.074511 1.8571e-05
8:69111678 A G 0.968756 1.0688e-05
8:69115512 C T 1.488234 -7.2619e-06
8:69118567 C T 0.245274 8.7057e-06
8:69119118 T C 0.032750 -1.9521e-06
8:69119911 G A 0.222261 1.0928e-05
8:69123228 T C 1.963559 2.1996e-05
8:69125899 A C 0.047350 1.1521e-05
8:69127153 G T 0.613906 6.5962e-05
8:69131839 C T 0.113192 1.5641e-05
8:69146138 C T 0.541949 3.4115e-05
8:69146175 G A 0.598991 1.0050e-05
8:69148714 G A 0.104201 -1.9451e-05
8:69149856 G A 0.122299 -1.8144e-05
8:69155129 T C 0.754947 2.2496e-05
8:69155563 G T 1.463429 1.3322e-05
8:69167905 T C 0.086352 1.7599e-05
8:69167930 G T 0.122926 -4.4566e-05
8:69168971 A G 0.096356 -1.0036e-05
8:69174358 C T 0.022854 -4.6090e-06
8:69175390 T G 0.165845 -2.2916e-05
8:69182261 G A 1.315267 -4.9531e-06
8:69183291 A G 0.152434 7.1207e-06
8:69187747 A C 0.025976 2.7318e-05
8:69195031 T C 0.061255 1.2258e-06
8:69199198 T C 0.058918 -1.1082e-05
8:69200594 C T 0.265164 -1.1047e-06
8:69207703 C T 0.133170 8.2643e-06
8:69224453 T C 0.180179 -1.2163e-05
8:69242537 A G 0.877778 5.8052e-06
8:69267663 T C 0.057045 4.4309e-06
8:69267685 A G 0.102013 1.5120e-05
8:69271567 A G 1.125000 -2.0471e-05
8:69284467 G A 0.060038 -7.8298e-06
8:69287717 G A 0.098680 1.4042e-05
8:69297426 T C 0.097339 2.7956e-06
8:69300394 G A 0.219389 -3.4106e-05
8:69303730 G T 1.201897 -2.5873e-05
8:69315412 A C 0.069597 -4.7865e-05
8:69317390 G A 1.413294 -8.5293e-05
8:69347954 G T 0.035951 1.6091e-05
8:69348681 G A 0.039255 1.1644e-06
8:69352527 C T 1.882316 2.9357e-06
8:69353411 G T 0.285285 5.6335e-05
8:69355052 C G 0.192617 -2.5090e-05
8:69357500 G A 1.242103 -4.7783e-05
8:69379087 T G 0.952760 -6.5879e-06
8:69380609 A G 0.193860 -2.6125e-06
8:69381053 A G 0.066124 -2.0492e-05
8:69383110 A C 0.046432 8.5428e-06
8:69388615 A G 0.042683 1.5903e-05
8:69389217 G C 1.237802 -3.0749e-05
8:69400053 C A 0.051424 3.6002e-05
8:69400698 T C 0.047431 2.0224e-05
8:69404942 C T 0.036064 -8.3228e-06
8:69411891 A G 0.025447 -6.8758e-06
8:69412509 C T 0.066241 -7.6589e-06
8:69418230 G A 0.222047 -1.6551e-05
8:69419631 C T 0.132657 -8.2647e-05
8:69430634 C T 0.031329 2.7063e-05
8:69439067 T C 0.034925 -4.2528e-05
8:69441216 A G 0.060522 -1.0661e-05
8:69444480 C T 1.037002 -1.9567e-05
8:69444614 G A 0.054848 1.0495e-05
8:69457045 T C 0.292933 1.7917e-05
8:69457220 A C 0.177329 9.2885e-06
8:69460013 G A 0.043679 -3.2746e-05
8:69463245 C T 0.275645 -5.6932e-05
8:69477019 A G 1.731353 -2.2040e-05
8:69500597 A G 0.067594 -7.1526e-05
8:69510566 G T 1.153664 -9.1654e-06
8:69515199 C G 0.059373 1.0067e-05
8:69519350 T C 0.024074 -5.0771e-06
8:69522617 G A 0.093658 -8.3347e-05
8:69531207 A G 0.368369 -1.8553e-05
8:69538869 T G 0.054137 -9.0545e-05
8:69545092 G T 0.155826 -1.9201e-05
8:69545445 C A 0.099932 2.8316e-05
8:69547813 T C 0.409179 1.9755e-05
8:69550198 T C 0.277684 -3.9016e-06
8:69563623 G A 0.034652 7.3971e-06
8:69575417 T C 0.061616 -3.5325e-05
8:69578637 C T 0.364454 -7.4561e-05
8:69592200 T C 0.127850 5.7850e-06
8:69602015 C A 0.492677 1.8861e-05
8:69611244 A G 0.314491 2.1665e-05
8:69632424 T C 0.211378 -9.1487e-06
8:69642540 A G 0.399003 -7.8993e-05
8:69644164 A G 0.065329 -3.6608e-06
8:69653362 A G 0.189968 -3.8717e-05
8:69662096 T C 0.035130 3.9314e-06
8:69665550 A C 0.280949 -2.1614e-05
8:69665778 G A 0.041943 -5.5156e-06
8:69673209 T C 0.026996 -1.3659e-05
8:69675459 T C 0.073505 -3.8902e-05
8:69677645 C A 0.459521 -2.5898e-05
8:69680095 G A 0.071246 1.8574e-05
8:69680269 G A 0.057867 4.0057e-05
8:69684399 C A 0.050466 -4.8781e-06
8:69685268 A G 0.098569 -2.5602e-05
8:69692321 A G 0.161334 -9.2646e-06
8:69692652 G A 0.047632 9.9566e-07
8:69695438 A C 0.031842 -3.1591e-05
8:69696446 A G 0.727182 -4.4680e-05
8:69699756 A G 0.303962 -6.1959e-06
8:69702132 C G 0.152963 -4.0075e-05
8:69703694 T C 0.243800 3.2102e-05
8:69704366 T C 0.260922 -4.1217e-05
8:69717106 G A 0.127262 -5.9510e-05
8:69721030 G A 0.445392 -2.5521e-05
8:69721907 C T 0.740895 -6.5308e-05
8:69729812 T C 0.029047 4.8368e-06
8:69736047 C T 0.235160 -4.7830e-05
8:69741012 T C 0.204831 -1.8434e-05
8:69741316 A G 1.174810 1.1865e-04
8:69751335 G A 0.022487 -2.1554e-05
8:69751603 C T 0.196467 2.8197e-05
8:69755610 A G 0.786645 -8.3385e-06
8:69763947 G C 0.075170 1.9416e-05
8:69764515 A G 0.899756 7.8026e-06
8:69772017 G A 0.135617 -4.7089e-05
8:69772453 G A 0.175615 1.9033e-05
8:69773792 C A 0.025967 6.8946e-05
8:69775047 A G 0.194292 -1.6558e-04
8:69787704 G A 0.055189 1.7985e-05
8:69789182 T G 0.040579 -1.3581e-05
8:69795236 C T 0.127444 8.6742e-06
8:69797180 C T 0.169529 4.3316e-05
8:69800612 C T 0.047772 -7.5912e-07
8:69829699 C T 0.167605 -1.1564e-04
8:69831858 T C 0.064417 7.4349e-05
8:69844048 A C 0.455055 -1.3115e-05
8:69851469 C T 0.027525 -1.5097e-05
8:69851966 A G 0.213988 -1.0098e-05
8:69856252 G T 0.246124 -1.7346e-05
8:69862576 G A 0.124140 3.4495e-05
8:69863032 T C 0.236975 1.4656e-05
8:69873833 A C 0.211066 -5.1462e-05
8:69873947 A G 0.363240 -3.1674e-05
8:69878245 T C 0.055530 -1.4127e-05
8:69883705 T C 0.050593 1.0836e-05
8:69884063 C T 0.318776 1.0402e-06
8:69892403 A G 1.959515 6.9347e-05
8:69893740 A G 0.340731 -1.3040e-05
8:69908838 C G 0.081016 -1.0196e-05
8:69909273 G T 1.040138 -2.3487e-05
8:69916393 T C 0.029547 -1.6203e-05
8:69921090 G C 1.927397 5.9434e-07
8:69923119 T C 1.757683 -1.8541e-06
8:69928379 A C 0.367437 -1.7336e-06
8:69929648 C T 0.197560 2.7950e-05
8:69942195 T C 1.130839 -5.0727e-06
8:69957586 C T 0.078870 -1.7475e-05
8:69961659 A G 0.287012 1.4203e-05
8:69962007 A G 1.429864 -5.2495e-05
8:69983129 T C 0.288843 8.1826e-05
8:69985350 G A 0.086216 1.8192e-06
8:69985374 C T 0.044663 8.6615e-06
8:69986799 A G 0.027271 6.4309e-05
8:69987399 C T 0.033591 -8.5924e-06
8:69991207 T C 0.162557 2.7494e-05
8:69991399 T C 0.296759 -3.6986e-06
8:69991586 G A 0.403573 5.6111e-06
8:69992380 A G 1.490233 4.4257e-05
8:69992854 T C 0.165479 -2.4183e-05
8:69992968 G C 1.687719 -7.6520e-05
8:69994308 T C 0.091909 -1.9917e-05
8:69994670 C T 0.345992 -7.1832e-06
8:69995745 G A 0.805539 -2.3866e-05
8:69998562 G A 0.063135 3.6669e-05
8:69999000 T G 0.026551 -9.2762e-06
8:70001951 A G 0.648526 -1.5621e-07
8:70003607 A G 0.149571 -4.7053e-05
8:70005353 C T 0.859676 1.5533e-05
8:70006452 T G 1.792647 4.7625e-06
8:70006856 G A 0.506355 -9.2590e-07
8:70006868 A G 0.217366 -4.4742e-05
8:70009214 G A 1.551842 7.0704e-06
8:70013255 G A 0.349274 -3.3256e-05
8:70014631 C T 0.020851 2.6396e-05
8:70015434 A G 0.097777 1.3143e-05
8:70017405 T G 1.670308 2.3677e-05
8:70024894 G A 0.106135 5.5380e-06
8:70033269 C T 0.452273 1.2419e-06
8:70033484 G A 0.990204 -2.2205e-05
8:70043260 A G 0.420490 3.9660e-05
8:70059164 G A 1.439163 -2.2855e-05
8:70060679 A G 0.211362 1.2302e-05
8:70065488 C T 0.085281 -2.2632e-07
8:70070869 A G 0.038599 -5.3839e-06
8:70071455 A C 0.100754 3.0377e-05
8:70076264 A G 0.488841 -2.8672e-06
8:70092661 C T 0.158523 -4.0939e-05
8:70101997 T C 0.021247 2.4823e-05
8:70105700 C G 0.023425 -2.1054e-05
8:70111175 A G 0.031040 2.5038e-05
8:70123794 C T 1.570908 4.4990e-05
8:70126231 A G 0.105574 -8.4314e-06
8:70132590 A G 1.252438 -1.6418e-06
8:70147864 C T 0.242369 8.0408e-06
8:70150552 G A 1.572155 4.0373e-05
8:70154198 A G 0.154839 -4.1409e-05
8:70164960 G A 1.575102 3.8783e-05
8:70173749 T C 0.331288 -3.0450e-05
8:70174276 A G 0.226172 2.8517e-05
8:70177734 T C 0.052725 1.1844e-05
8:70180251 A G 0.445012 -7.5044e-06
8:70185474 G C 0.221722 1.3871e-05
8:70198662 A G 0.224559 1.3721e-05
8:70199139 A G 0.080854 3.6930e-06
8:70202052 T G 1.015311 -2.5253e-05
8:70202082 A C 0.075037 -3.5949e-06
8:70209004 C T 1.277388 -5.3590e-05
8:70213733 G A 0.046198 2.9029e-05
8:70215107 C T 0.119132 -9.9429e-06
8:70220562 T C 0.169409 -2.8032e-05
8:70225185 T C 0.521679 1.8279e-05
8:70227604 T G 0.029754 2.8648e-06
8:70227638 C T 0.103516 -2.1676e-05
8:70248595 A G 0.145751 1.6160e-05
8:70251823 G A 1.166686 -3.6294e-05
8:70259328 A G 0.024035 -1.7403e-05
8:70260423 T C 0.042014 -1.6816e-05
8:70271435 G C 0.112906 -1.5360e-05
8:70275852 G A 0.148497 1.3090e-05
8:70283302 G A 0.089494 2.3652e-05
8:70285182 G C 0.277151 -1.5243e-06
8:70288541 A G 0.865211 -4.7863e-05
8:70289676 C T 0.044296 1.8732e-05
8:70294070 A G 0.023435 -3.0345e-06
8:70301946 G A 0.075891 -1.6489e-05
8:70346991 T C 0.061099 -2.8546e-05
8:70347103 T C 0.793845 -3.9662e-05
8:70350532 A G 0.068721 -1.4792e-05
8:70352142 G T 1.092444 -3.7809e-06
8:70353351 C G 0.215666 -1.0795e-07
8:70356654 T C 1.359699 -1.1768e-05
8:70358133 A G 0.044406 2.6404e-05
8:70361035 A C 0.327686 -1.6297e-05
8:70361625 T C 0.089624 1.6300e-05
8:70364637 A G 0.100634 5.3333e-05
8:70366209 C T 0.575813 -3.5457e-05
8:70371797 G C 0.031085 3.3570e-06
8:70372973 G A 0.222472 1.0936e-05
8:70373263 T C 0.086083 1.1241e-04
8:70373636 G C 0.255476 1.9585e-05
8:70374002 G A 0.033075 -2.8506e-05
8:70374519 A G 0.199089 -4.9698e-05
8:70382781 G A 0.766706 -4.9768e-05
8:70389253 G A 0.596229 -1.4856e-05
8:70398386 G A 0.339121 -2.7665e-05
8:70398532 T C 0.093405 -8.1125e-08
8:70399367 T C 0.674541 -2.0535e-05
8:70399675 G C 0.075414 -8.2335e-06
8:70401251 T C 0.048386 -1.6621e-05
8:70402268 A C 0.072875 -3.0747e-05
8:70406132 T G 0.419559 -1.5561e-05
8:70409083 T C 0.068971 -7.7323e-06
8:70410888 C A 1.061924 1.4720e-05
8:70412450 T C 0.372637 -2.0384e-05
8:70416910 G A 1.594830 -4.9540e-05
8:70424174 G T 1.188933 -2.6283e-05
8:70428554 G A 0.076037 1.1722e-06
8:70435004 G A 0.169637 -7.7714e-06
8:70437271 T C 0.047675 -4.6911e-06
8:70439922 C T 0.037376 -6.7353e-06
8:70440879 G A 0.183104 3.2898e-05
8:70440901 T C 0.062729 -2.1645e-06
8:70443416 C A 0.154615 2.3744e-05
8:70446416 T C 0.035282 -1.6749e-05
8:70447844 A C 0.028586 2.3343e-05
8:70448451 G C 0.328056 -7.4871e-06
8:70452002 G A 0.055354 -9.4438e-06
8:70453307 G A 0.053683 6.0183e-06
8:70456080 A C 1.157909 -3.9007e-05
8:70461374 A G 0.113990 2.6939e-05
8:70463628 G A 0.876558 9.5244e-06
8:70463682 C G 0.410915 3.4783e-05
8:70464913 A C 0.177722 -4.7186e-06
8:70470670 T C 0.347680 3.2451e-06
8:70470745 G A 1.951374 8.1370e-06
8:70477764 T C 0.213579 1.1307e-06
8:70481100 T C 0.450816 1.2291e-05
8:70482445 A G 0.058480 1.3268e-05
8:70482652 T G 0.724949 1.3447e-06
8:70484679 G A 0.022805 -1.8423e-05
8:70485909 C A 1.044529 -9.8235e-06
8:70487712 A G 0.621576 -5.9637e-06
8:70493482 G A 0.051336 -7.5057e-05
8:70493974 A G 1.623747 -3.6959e-05
8:70504585 G A 0.051151 -3.2520e-06
8:70512729 G A 0.340649 2.0923e-05
8:70513855 G A 1.382316 -1.5765e-05
8:70514977 G A 0.062310 -2.1336e-05
8:70516509 G A 0.157958 1.3374e-06
8:70522003 T A 0.059843 -1.0608e-06
8:70526012 T G 0.153537 -9.8172e-06
8:70535902 A C 0.150214 -9.7774e-07
8:70536598 A G 0.160892 -1.6151e-05
8:70542444 T C 1.449342 -4.4997e-05
8:70542552 T C 1.067607 -2.7620e-05
8:70543031 C T 0.620440 -2.2967e-05
8:70543043 G A 0.036613 -1.5729e-05
8:70544235 G C 0.145916 -3.5562e-06
8:70546219 A G 1.187388 5.1569e-06
8:70550924 C A 0.118885 -8.4972e-06
8:70553087 C T 0.050956 -1.3051e-05
8:70556635 G A 0.725114 -2.4205e-05
8:70563214 C T 0.092130 -3.2084e-05
8:70564304 A G 0.045422 -1.3067e-05
8:70564701 G T 1.003113 -2.0225e-05
8:70567938 T C 0.062580 -4.6558e-06
8:70571035 T C 0.077974 -1.1447e-05
8:70571313 A G 0.609793 6.5610e-06
8:70576211 T C 1.780728 -5.4619e-05
8:70576233 C T 0.022081 -7.4550e-06
8:70578959 G A 0.496280 1.9356e-05
8:70579696 C T 1.808240 -1.1513e-04
8:70583728 T C 1.728912 -2.6742e-05
8:70584628 C T 1.488870 -6.5849e-05
8:70584809 G T 0.278596 -2.8321e-05
8:70588878 C T 0.318412 -4.2302e-06
8:70590302 T C 0.311197 4.3175e-06
8:70607929 A G 0.164823 1.3415e-05
8:70608241 A G 0.122686 -1.0349e-05
8:70611463 T G 0.037337 6.6003e-06
8:70616115 C T 0.075878 4.8599e-06
8:70617897 T G 0.037979 1.8480e-05
8:70621613 G A 0.508410 9.9924e-06
8:70622208 C T 1.255171 2.5022e-06
8:70625244 A G 0.416956 -1.2243e-05
8:70625942 G A 0.090172 -2.5134e-05
8:70628283 A G 0.991564 -1.9635e-05
8:70628389 C A 0.124120 3.0433e-05
8:70636528 C T 0.058422 -1.0889e-05
8:70641034 G A 0.063225 -1.1098e-05
8:70642455 G C 0.022601 -1.4245e-05
8:70654921 C T 1.218013 -4.6505e-06
8:70674223 T C 0.250299 1.5808e-05
8:70677831 T C 0.151291 1.2549e-06
8:70687788 C A 0.062352 4.5126e-05
8:70690045 A G 0.056322 -2.4353e-06
8:70701624 C T 1.914070 -1.5617e-05
8:70710430 G C 0.031871 8.3417e-06
8:70711059 C T 0.034328 -3.8140e-06
8:70712818 C T 1.178111 2.7154e-05
8:70714070 G A 0.084976 5.7063e-06
8:70715243 C T 1.188605 2.8033e-05
8:70717139 A C 0.472482 2.1560e-07
8:70717334 G A 0.701692 5.1695e-05
8:70723738 G A 0.022438 1.4136e-05
8:70724754 G A 0.140087 2.3666e-05
8:70732343 G A 0.639957 4.5709e-05
8:70744812 A G 0.833434 3.2120e-05
8:70744856 A G 0.020923 5.8815e-06
8:70748121 T C 0.300736 7.1870e-05
8:70748405 T C 0.047376 -8.4378e-05
8:70753039 C T 1.877934 2.7531e-04
8:70754944 G A 0.917592 2.5817e-05
8:70761910 T C 0.535305 -2.8242e-05
8:70762656 T C 0.087540 1.1250e-05
8:70767428 C T 0.057237 -7.4494e-06
8:70772088 C T 0.209901 8.8997e-06
8:70780394 C T 0.021838 -3.5912e-05
8:70782079 T C 0.110417 2.6108e-07
8:70785945 T G 0.023120 -2.1548e-06
8:70794089 A G 0.057746 -3.1592e-05
8:70794547 G A 0.391414 6.4646e-05
8:70799045 A G 1.010198 3.7494e-05
8:70801553 A C 1.445392 2.5228e-05
8:70809973 G T 0.474007 -1.2148e-05
8:70810421 C T 1.101633 -2.4313e-05
8:70811264 A G 0.056971 4.0301e-05
8:70813097 C T 0.406718 -1.7548e-05
8:70818119 T C 0.045448 1.6158e-05
8:70830264 A G 0.222066 9.5548e-06
8:70833080 A G 0.020686 4.2561e-06
8:70839563 T G 0.532741 -5.6676e-05
8:70842623 C G 0.096427 3.5772e-05
8:70844693 T C 1.675138 6.5722e-05
8:70845222 G A 0.395802 7.9361e-06
8:70845801 A G 0.641882 4.3772e-05
8:70857779 T G 0.023733 6.0926e-05
8:70864400 T C 0.031153 4.1842e-05
8:70864599 T C 0.022172 8.4918e-06
8:70864617 T C 0.271218 2.2577e-05
8:70865406 G T 0.032812 7.3759e-06
8:70867024 A G 1.357077 -3.4865e-05
8:70867551 T C 0.038823 2.8022e-05
8:70869134 G T 1.967782 -7.7405e-06
8:70870856 T C 1.601192 -5.1181e-05
8:70871068 G A 0.496160 -2.2664e-05
8:70871551 G A 0.031637 1.1969e-05
8:70881414 C G 0.054501 1.9224e-05
8:70883360 G A 0.311512 -2.9225e-05
8:70884018 T C 0.094791 2.1619e-05
8:70890068 C T 0.239422 4.8023e-05
8:70893868 G A 1.525038 -2.7355e-05
8:70895754 T C 0.469616 -2.3770e-05
8:70899764 A G 0.407354 -1.5643e-05
8:70902733 A C 0.112059 -4.0427e-05
8:70902901 A G 0.029505 3.0017e-06
8:70905811 C T 0.073602 -1.0874e-05
8:70910717 G A 0.249325 3.7184e-05
8:70911941 C A 0.171584 1.1043e-05
8:70913545 T C 0.036610 -5.4280e-06
8:70913627 G A 1.663109 -3.0211e-05
8:70916350 A G 0.148552 -5.0606e-05
8:70917592 G A 0.321152 -2.0286e-05
8:70921090 A G 1.824722 -5.4085e-06
8:70924623 G C 0.275220 6.0206e-05
8:70926871 C T 0.392953 -2.1779e-05
8:70931332 A G 0.028096 1.1086e-05
8:70937713 T C 0.270754 -5.4197e-05
8:70940658 T C 0.683107 5.8531e-05
8:70945314 A G 0.041005 -1.8629e-05
8:70946629 C A 0.420295 -7.2896e-06
8:70959935 T C 0.913246 4.3207e-06
8:70964743 A G 0.254573 5.5742e-05
8:70969961 G A 0.625867 -3.4809e-05
8:70974003 T C 0.034484 -1.1350e-05
8:70978195 A G 0.076634 -2.2414e-05
8:70978327 C T 0.153330 -4.3899e-05
8:70980738 C T 0.243632 4.5217e-05
8:70989502 T G 0.039047 1.8790e-05
8:70990816 G T 0.508115 2.9385e-05
8:71001479 C T 0.073498 2.6422e-05
8:71011560 T C 1.774652 2.6483e-05
8:71012811 G A 0.504515 -8.2104e-06
8:71014079 A G 0.399055 4.4419e-06
8:71016151 C T 0.151411 7.2413e-05
8:71021813 G A 0.093730 5.9383e-05
8:71021871 A G 0.540680 2.6269e-05
8:71039118 G C 0.103613 -1.2942e-05
8:71041229 A C 0.071889 -1.5410e-05
8:71053711 C T 0.035188 2.4413e-05
8:71063881 C T 0.250675 -2.4724e-05
8:71068183 T C 0.162269 4.3997e-05
8:71078749 T G 0.102643 -2.4521e-05
8:71088709 T G 0.023289 -1.8271e-05
8:71088740 C T 0.353074 -7.5505e-06
8:71089631 C T 1.695295 2.4714e-05
8:71095441 A G 0.041339 1.6209e-05
8:71101719 C T 0.248997 2.2493e-05
8:71107166 C T 0.051304 1.2043e-06
8:71120514 G A 0.047688 -1.1564e-05
8:71131376 G A 1.803131 1.5322e-05
8:71152659 T C 0.042381 1.3906e-04
8:71153157 C G 0.027875 -5.1674e-06
8:71167994 T C 1.750039 8.5020e-06
8:71192380 A G 0.146848 6.9553e-05
8:71206046 T C 1.708687 1.0754e-04
8:71222765 T C 0.077504 6.7649e-06
8:71228994 A G 0.176151 -1.1002e-05
8:71236102 T C 0.105038 2.2370e-05
8:71256431 A G 0.034026 4.0428e-07
8:71260985 G C 0.554309 2.2898e-05
8:71270627 C T 0.039917 -1.3751e-06
8:71270762 G A 0.042806 -3.3323e-05
8:71282811 G A 0.029816 8.7030e-06
8:71334580 A G 0.087313 4.2284e-05
8:71342720 T C 0.202858 6.0759e-06
8:71345989 A G 0.029170 1.4150e-05
8:71346171 T C 0.266469 -6.0325e-06
8:71352113 A G 0.296815 3.1343e-05
8:71352148 T C 0.300044 -4.5889e-05
8:71358298 T G 0.555546 3.2241e-05
8:71366932 G A 0.063329 -1.1887e-05
8:71368614 C T 0.610913 3.5319e-05
8:71381166 C T 1.260442 3.3591e-05
8:71390290 G A 0.082733 -3.1417e-05
8:71391251 T C 0.130505 9.8887e-06
8:71393750 A G 0.984754 4.6768e-06
8:71404252 A G 0.104645 3.1424e-05
8:71422005 C T 0.040469 -5.6825e-05
8:71422119 T C 0.073323 -2.3452e-05
8:71423668 C T 0.032315 -6.1731e-06
8:71428076 A G 0.069224 -4.1396e-06
8:71433267 T C 0.042303 1.6988e-05
8:71436375 A G 1.305325 1.6828e-05
8:71442568 C T 0.048311 1.0757e-05
8:71449882 T G 0.140612 -9.4078e-05
8:71459246 G C 0.793254 1.9404e-05
8:71462635 C T 0.044078 -1.4828e-05
8:71467435 C T 0.150295 -3.8962e-05
8:71488707 A G 0.093191 3.4316e-06
8:71494780 T G 1.516995 5.8053e-05
8:71496355 A G 0.081931 -1.1892e-05
8:71499661 T C 0.033374 -3.9590e-05
8:71501292 A G 0.052952 -6.0186e-05
8:71514350 C A 0.188109 -3.6830e-05
8:71517615 T C 0.166871 9.2881e-05
8:71538686 T C 0.339020 -6.5078e-05
8:71546409 T C 0.038304 -7.4734e-07
8:71548751 A G 0.873260 9.8246e-05
8:71549239 T G 0.333096 -5.9701e-06
8:71557630 G A 0.188625 -3.2805e-05
8:71561784 G A 0.190777 -9.9795e-06
8:71563212 T C 0.092736 5.4197e-05
8:71578841 T C 0.065095 7.9645e-07
8:71579910 T C 0.063018 3.8424e-05
8:71615371 G A 0.047522 -1.2240e-05
8:71615962 T G 0.326744 -2.1424e-05
8:71644807 C T 1.217392 2.1455e-05
8:71645624 G A 0.021861 2.2809e-06
8:71646201 T C 0.027028 1.8726e-05
8:71664539 A G 0.054897 3.6793e-05
8:71707677 T C 0.092159 1.3018e-05
8:71735392 T G 0.175541 -6.1966e-05
8:71737087 C G 1.043332 3.3902e-05
8:71738054 G A 0.041388 2.4564e-05
8:71748053 A G 0.177962 -2.2928e-05
8:71753786 T C 0.072323 -8.2441e-06
8:71754959 G A 0.863756 1.2403e-04
8:71765722 T C 0.031718 -4.9391e-06
8:71782587 C A 0.058873 1.4397e-05
8:71821325 A G 1.926706 -5.3783e-06
8:71823871 T C 1.216607 1.9711e-05
8:71832317 G A 0.046685 1.2218e-04
8:71848207 A G 0.025304 -3.0105e-05
8:71848780 C T 0.052375 -6.1392e-05
8:71899024 C T 0.028317 3.5895e-05
8:71915922 C A 0.038106 -4.8112e-06
8:71923241 A G 1.366467 2.5607e-05
8:71937469 C T 1.200602 1.4922e-05
8:71953671 G T 0.183201 -7.8138e-05
8:71958635 C T 0.096888 -3.9685e-05
8:71961970 A G 0.030047 -2.1916e-05
8:71971024 A G 0.055598 -1.9272e-06
8:71972200 G T 0.062063 1.5309e-05
8:71973440 A C 0.095963 -5.0099e-05
8:71976018 G A 0.092941 -1.4137e-05
8:71980096 T C 0.047678 2.3274e-05
8:71982559 A G 0.101851 -5.0155e-05
8:71999560 C A 0.061145 2.6769e-05
8:72000058 C A 0.175677 -7.0018e-05
8:72001931 C T 1.275921 1.0616e-05
8:72007208 C T 1.892170 1.4050e-05
8:72012319 A G 0.059314 -6.7011e-06
8:72012957 T G 0.320506 -8.6456e-05
8:72014069 C T 1.253233 2.1322e-05
8:72014388 C A 0.173859 -7.9743e-05
8:72014923 G C 0.247598 -3.4062e-05
8:72016024 G A 0.533844 2.7968e-05
8:72016604 C T 0.810285 4.1907e-05
8:72017177 A G 0.794409 2.2524e-05
8:72018145 T C 0.205380 -4.2017e-05
8:72019106 G T 1.014408 1.2663e-05
8:72031014 T C 0.488734 6.2865e-05
8:72032780 C T 1.143793 6.9462e-06
8:72036904 G T 0.238088 -1.1036e-05
8:72039958 T C 0.188397 -3.9646e-05
8:72045086 C T 0.091870 8.5922e-06
8:72049222 C T 0.186161 -6.5803e-06
8:72057222 T C 0.034227 -2.3103e-05
8:72065480 T C 0.345651 6.3429e-05
8:72069975 C G 0.264188 5.3352e-05
8:72071716 A G 0.250584 5.8416e-05
8:72074688 C T 1.968019 -1.7675e-06
8:72078057 C T 0.857995 -2.1354e-07
8:72080831 A G 0.147052 -2.3734e-05
8:72081378 G A 0.204523 4.0245e-05
8:72083588 A G 0.212069 -3.2742e-05
8:72089172 A C 0.368366 -4.8970e-05
8:72090604 A C 0.061862 -2.5028e-05
8:72092240 T C 0.025334 1.8634e-05
8:72095503 C T 0.468454 -1.6485e-05
8:72095586 T G 1.141804 -7.1980e-06
8:72096237 G A 1.476039 1.1019e-05
8:72102886 C T 1.037363 9.9792e-06
8:72109264 C G 0.219665 -3.0268e-05
8:72115432 C T 0.024522 -3.5893e-05
8:72116227 C T 0.620089 1.4158e-05
8:72126173 C T 0.389743 3.3686e-05
8:72126247 C A 0.188871 -3.7220e-05
8:72132006 T G 0.157754 1.3618e-05
8:72133296 T C 0.033351 -3.5930e-05
8:72136861 T C 0.794776 -2.1551e-06
8:72142671 G A 0.037090 7.6774e-06
8:72147240 G C 0.219408 7.5691e-06
8:72150139 A C 0.696736 -1.2447e-05
8:72166415 C T 0.125951 3.8003e-06
8:72174517 C T 0.251581 -6.1270e-07
8:72175000 G A 0.065887 -1.8232e-05
8:72179273 G A 0.932516 -4.8069e-05
8:72190506 T C 0.158562 -7.8911e-06
8:72192254 A G 0.080273 -1.6371e-05
8:72192850 T C 0.057084 -2.2657e-05
8:72193589 T C 1.449907 -1.5369e-05
8:72195318 G A 0.567750 -2.7162e-06
8:72200742 C A 0.100780 -1.5365e-05
8:72210460 C T 0.225098 3.8286e-06
8:72211295 C T 0.179608 -1.0264e-05
8:72212009 A G 0.061700 -2.7263e-05
8:72220079 A G 1.333632 2.9237e-06
8:72221705 C T 0.415073 -3.4566e-06
8:72226102 C T 0.495855 1.1751e-05
8:72233576 C T 0.794322 -2.2976e-05
8:72237821 C T 0.076507 1.1775e-05
8:72241962 T G 0.550456 -4.5657e-05
8:72242153 G C 0.745677 -5.4441e-05
8:72242605 C T 1.290660 -1.6333e-05
8:72242674 C T 0.561073 6.3102e-05
8:72243038 T G 1.754742 -1.9365e-05
8:72248739 C T 0.096946 -5.4314e-05
8:72249022 T C 1.006407 3.2039e-05
8:72250361 C T 0.395001 6.9527e-05
8:72257517 C G 0.035840 -4.0109e-05
8:72263956 T C 1.623069 4.2882e-05
8:72268354 C A 0.279157 4.4026e-06
8:72269374 T C 0.423162 -4.6274e-06
8:72270951 C T 0.041514 -2.0547e-05
8:72271917 C T 0.681036 -2.6784e-05
8:72273020 C T 0.122066 -6.3621e-06
8:72273116 A G 0.028427 1.1218e-05
8:72277688 T C 0.121887 -2.4403e-06
8:72277970 G T 0.913087 -2.1635e-05
8:72278375 A C 0.231934 -2.4675e-06
8:72278577 T C 0.037035 -8.9837e-06
8:72280061 C G 0.192796 1.9698e-05
8:72282295 G A 0.951056 5.9156e-06
8:72283435 G A 0.214101 4.3506e-07
8:72288499 C T 0.032358 9.6207e-06
8:72288775 G T 0.094976 1.8202e-05
8:72290286 C A 0.603789 -1.7430e-06
8:72290326 G A 0.421733 1.2201e-05
8:72292431 G A 0.502012 4.5955e-05
8:72295904 C T 0.058902 -1.0258e-05
8:72304010 C G 0.549249 -1.3397e-06
8:72304097 C T 0.066673 4.6142e-06
8:72316836 T C 0.297292 -3.3108e-06
8:72324873 G A 0.545046 -3.2999e-05
8:72324886 G A 1.413054 -3.6467e-05
8:72329907 G T 1.419221 -3.2858e-05
8:72334444 A G 0.248630 -1.2864e-06
8:72350736 A G 1.250480 -3.2638e-05
8:72351333 C T 0.593259 4.5314e-07
8:72351796 A G 0.618057 -1.8127e-05
8:72352858 G A 0.112893 2.8368e-05
8:72354535 A G 0.684814 -5.8031e-05
8:72355406 T C 0.426651 -5.5075e-05
8:72357237 T C 0.046243 1.9600e-05
8:72363076 G T 0.182785 -2.6343e-05
8:72370860 C T 0.032410 1.6141e-05
8:72371610 C A 0.024921 -3.6160e-07
8:72372434 G A 0.024366 3.2098e-05
8:72392197 T C 0.994349 -2.0450e-05
8:72392299 G A 0.069087 1.4184e-05
8:72399165 A G 0.037022 -6.0783e-06
8:72399694 C T 0.332317 -5.7226e-06
8:72408599 A G 0.034195 -4.5505e-06
8:72408720 T C 0.146591 8.0347e-05
8:72412151 T C 0.503142 -6.0873e-06
8:72414124 T G 0.048421 -1.9907e-05
8:72414386 A G 1.070733 1.6566e-05
8:72419796 G A 0.160081 6.6606e-05
8:72420951 T C 0.034185 -8.5110e-06
8:72428754 A G 0.033961 -3.1734e-05
8:72429029 T C 0.059804 -8.8626e-06
8:72443097 G A 0.414323 -5.9827e-06
8:72447418 G T 0.206607 5.2100e-05
8:72464975 A C 0.358609 -1.3864e-05
8:72471549 T C 0.177641 3.8680e-05
8:72477332 T C 0.061460 4.6139e-05
8:72506390 T C 0.050567 -1.4655e-05
8:72506454 A G 0.209125 -7.9867e-06
8:72517046 A C 1.182941 1.7034e-05
8:72523706 C G 0.093360 -7.0624e-06
8:72525859 A G 0.036434 -3.7577e-06
8:72526723 T C 0.053254 1.8504e-05
8:72528849 A G 0.098352 3.6302e-05
8:72530375 T C 0.106457 1.9527e-05
8:72530497 G A 0.073632 8.2538e-06
8:72532909 A G 0.237779 -5.6963e-06
8:72533050 T C 0.036363 -2.6618e-05
8:72533236 A G 0.388243 -2.6414e-06
8:72533577 T G 1.076676 -1.7267e-05
8:72533734 C T 0.053897 -4.2738e-06
8:72533772 T C 0.690770 4.5886e-05
8:72534477 C A 0.056711 -7.4404e-06
8:72535162 T C 0.251552 -1.4307e-06
8:72536493 C T 0.022682 1.8630e-05
8:72537591 G A 0.383647 -5.7371e-05
8:72540015 T C 0.564303 -7.4109e-06
8:72554709 C T 0.322044 2.3468e-06
8:72558829 T C 0.059314 3.2464e-06
8:72561742 T C 1.818052 -1.5914e-05
8:72565496 G A 0.373539 -2.4307e-05
8:72568689 T C 0.044513 -2.3635e-05
8:72568732 C T 1.122124 1.8943e-05
8:72570593 A C 0.316750 -1.6419e-06
8:72576434 G A 0.026398 2.9478e-05
8:72576580 G A 0.055169 -7.6521e-06
8:72595589 C T 1.825105 -5.2656e-06
8:72600528 C A 1.905712 1.0150e-05
8:72602333 T C 0.066754 -1.3743e-05
8:72603480 A G 0.156296 -4.3218e-05
8:72606459 A G 0.178670 -2.6335e-05
8:72606485 C T 1.305429 1.1195e-05
8:72609895 C T 1.650048 -6.4871e-06
8:72615533 G A 0.024136 -2.2774e-05
8:72616476 A G 0.108002 5.1870e-05
8:72618615 A G 0.020994 4.2026e-05
8:72623561 A G 1.014454 2.2008e-05
8:72636642 G A 0.310301 -9.6908e-07
8:72642067 T C 0.035120 1.5806e-05
8:72644642 A C 0.600806 -3.1298e-05
8:72659882 T C 0.153135 -6.9311e-06
8:72666380 A T 0.413619 5.4361e-06
8:72668183 T G 0.148376 -2.0006e-05
8:72668751 G A 0.050369 -7.0655e-06
8:72670417 T C 1.681802 -8.6804e-06
8:72672131 T C 0.055134 3.3777e-05
8:72677194 G A 0.435454 -1.1569e-05
8:72684401 T C 0.581428 4.4364e-05
8:72687043 A G 0.677440 -3.3567e-05
8:72687743 A G 0.104736 1.1913e-05
8:72691106 A G 1.882452 8.9830e-07
8:72692939 T C 0.065536 2.7246e-06
8:72695849 G T 0.579786 -6.9817e-06
8:72696561 A G 0.779901 -3.9208e-05
8:72700611 G A 1.150535 1.2769e-05
8:72700986 T C 0.215588 3.4834e-06
8:72702271 T C 0.541102 2.9860e-05
8:72702558 A C 0.025100 1.4830e-05
8:72703142 A G 0.078695 4.7832e-06
8:72705161 G C 0.114652 4.4636e-06
8:72707005 C T 0.436372 -3.7796e-05
8:72715379 T C 0.118077 1.2695e-05
8:72716021 C T 0.122497 -2.1396e-05
8:72716832 C T 0.023471 -9.6061e-06
8:72717901 C T 0.176631 -5.3115e-05
8:72719526 A G 0.795364 4.9796e-05
8:72723278 C T 0.210177 -3.5048e-05
8:72727958 T G 0.091721 -1.9846e-06
8:72742993 C T 0.657604 -6.6239e-05
8:72743931 C A 1.676492 -3.8129e-06
8:72746183 A G 0.033724 2.6548e-05
8:72746562 A G 0.168514 2.6388e-05
8:72748608 T C 0.575683 4.0563e-05
8:72751469 C G 0.205425 -1.1760e-05
8:72751905 T G 1.302553 -2.0028e-05
8:72752882 T C 0.291303 3.6218e-05
8:72757776 T G 0.924554 -1.7782e-05
8:72761190 T C 0.541806 -4.8293e-05
8:72764788 C T 0.307055 4.7029e-05
8:72765107 T C 0.304978 -2.6606e-05
8:72784009 T C 0.061431 2.3811e-05
8:72800030 T C 0.083191 -9.7236e-06
8:72807106 G T 0.057451 -3.6364e-06
8:72808553 T G 0.083898 -1.6817e-05
8:72809298 G A 0.227438 1.4752e-05
8:72823064 A G 1.202309 -3.3398e-05
8:72855904 C T 0.689546 6.6185e-06
8:72860455 C A 0.344665 -2.1527e-05
8:72860570 A G 0.024889 1.2075e-05
8:72860820 C T 0.237883 1.2403e-05
8:72865561 A G 0.195516 -9.4055e-06
8:72874041 C G 0.289940 4.0689e-05
8:72878521 G A 0.059288 -4.4252e-06
8:72882229 T C 0.093996 1.0765e-05
8:72887388 C T 0.749383 -3.3114e-05
8:72891132 C T 0.281793 -4.2523e-05
8:72891651 G A 0.142329 -2.7503e-05
8:72891748 A G 0.461592 5.9553e-05
8:72897396 G C 0.095697 1.5770e-05
8:72904248 G C 1.484936 2.4291e-05
8:72904930 C T 0.432237 3.2670e-05
8:72907430 G A 0.043072 -1.5129e-05
8:72907514 T C 0.048314 1.3005e-05
8:72907723 T C 0.046276 1.9462e-05
8:72911461 A C 0.037028 -4.4537e-05
8:72912611 T C 0.026223 -1.2644e-05
8:72919847 T G 1.057013 -3.6106e-06
8:72920433 A G 0.023484 4.0927e-05
8:72928677 C T 0.091422 -4.0766e-05
8:72932818 A G 0.067500 -1.5531e-05
8:72933979 A G 0.058532 -1.7198e-05
8:72934389 C T 0.052709 1.2154e-05
8:72936673 A G 0.939770 1.2321e-05
8:72944617 A G 0.085502 2.0190e-05
8:72945738 A G 0.504418 -3.1180e-05
8:72960279 T G 0.103824 -1.5726e-04
8:72961110 T G 0.103444 3.7767e-05
8:72963743 A C 0.033507 2.6122e-05
8:72970177 T C 0.033838 7.5825e-07
8:72972174 C A 0.033818 -1.1079e-05
8:72973909 T C 0.023555 -2.8190e-05
8:72975801 G T 1.189514 -2.9095e-06
8:72977703 T C 0.219285 4.1028e-05
8:72981769 T C 0.165917 1.0407e-06
8:72983510 C T 0.022773 1.0028e-05
8:72987638 A G 0.303858 -1.9417e-06
8:72988838 C A 1.234800 -3.3138e-06
8:72988874 G C 1.704779 -2.0222e-05
8:72993026 C G 0.049327 7.7650e-06
8:73001238 G T 0.511039 -2.1859e-05
8:73002151 A G 0.326348 2.0170e-05
8:73005811 G A 0.204604 3.7748e-05
8:73009266 G A 0.029868 -1.7832e-05
8:73021763 T C 0.117350 -1.7932e-05
8:73023965 C T 0.174249 -4.6396e-04
8:73032139 C T 0.490211 -1.8033e-05
8:73034235 A G 0.108927 9.1044e-06
8:73035202 T C 0.378691 2.1647e-05
8:73049287 C T 0.220216 -8.8696e-05
8:73050307 T C 0.049931 3.6191e-05
8:73056522 T C 0.036428 6.1358e-05
8:73058845 T C 0.239182 -1.4613e-04
8:73058900 T C 0.339182 1.3268e-05
8:73086789 G A 0.039534 -3.6880e-05
8:73088056 A C 0.062395 -2.1510e-05
8:73089359 C T 0.062807 -2.9435e-05
8:73089721 T C 1.608962 7.3591e-05
8:73106462 C T 0.098199 8.7434e-06
8:73106916 G A 0.891661 1.1875e-05
8:73110777 C A 0.354103 2.5250e-05
8:73123327 A G 1.813271 -8.2753e-06
8:73133574 G A 0.033750 1.4466e-05
8:73136907 C T 0.194474 2.1443e-05
8:73143201 T C 0.122455 2.3273e-05
8:73153000 A G 0.042264 6.5994e-06
8:73155431 G T 0.169416 2.1498e-05
8:73161002 C G 0.253385 -1.7247e-05
8:73168860 T C 0.570840 5.5098e-05
8:73169918 G A 0.503009 1.5759e-05
8:73172443 A G 0.750084 -3.6573e-06
8:73175911 G A 0.188797 -1.9025e-05
8:73178681 G A 1.765411 -1.8052e-05
8:73185770 G C 0.040070 8.0572e-06
8:73185998 G A 0.564400 8.2523e-06
8:73198756 G A 0.236692 2.1396e-05
8:73202925 G A 0.100176 2.4832e-05
8:73213843 A G 0.945103 -7.0669e-06
8:73215921 G A 0.613279 2.7056e-05
8:73226907 T G 0.109378 2.0782e-06
8:73229753 A G 0.577978 3.2622e-07
8:73232010 T C 0.489152 4.0906e-05
8:73239547 A G 0.359436 -4.6599e-05
8:73239680 G A 0.259143 -1.2549e-05
8:73240922 G A 0.287259 2.9917e-05
8:73241605 T C 0.227091 -9.1302e-06
8:73241995 G C 0.660597 2.3860e-05
8:73242673 C T 1.388792 -2.8202e-05
8:73242883 A G 0.608686 -1.6873e-05
8:73243354 C T 0.843996 -3.5869e-06
8:73243541 C T 0.609952 2.1696e-05
8:73244357 G T 1.586462 1.5383e-05
8:73247006 A G 1.881352 1.9652e-05
8:73248271 T C 0.317925 2.2372e-05
8:73249566 G T 0.119323 3.0524e-05
8:73253929 A G 0.034029 -7.2930e-06
8:73254491 C T 0.038281 1.4141e-05
8:73257005 A G 0.046646 -2.3972e-05
8:73258793 C T 0.234216 1.0815e-05
8:73266227 C T 0.880300 3.4298e-05
8:73267395 T C 0.084878 -1.3093e-05
8:73268693 G A 0.316130 4.9721e-05
8:73269942 G T 0.052878 -1.8142e-06
8:73270205 C A 0.092149 -5.2299e-05
8:73270447 G T 0.397117 -2.0197e-05
8:73279166 C T 0.084888 9.6167e-06
8:73279337 G A 0.693448 -1.6584e-06
8:73283032 C T 0.061239 4.4259e-05
8:73285011 C A 0.113607 -6.9949e-05
8:73286537 A G 0.244281 3.3018e-06
8:73306055 G A 0.108764 -6.7307e-05
8:73323751 A G 0.175992 -2.4720e-05
8:73323908 A C 0.058883 -8.6939e-06
8:73324937 C A 0.031631 -3.8298e-05
8:73325880 A G 0.579448 2.0655e-06
8:73328799 T C 0.136062 7.3888e-06
8:73332559 G A 0.026408 7.0811e-06
8:73332695 G A 0.024357 -1.4365e-06
8:73332772 C T 1.801099 -1.6931e-05
8:73338750 C T 0.931627 1.7943e-05
8:73344214 G A 0.118781 2.1445e-05
8:73348622 G A 0.032565 3.3477e-05
8:73352582 T G 0.279829 -2.9843e-06
8:73355255 C T 0.087069 -1.3285e-05
8:73361740 G A 0.115779 2.8743e-05
8:73363370 G A 0.174995 -2.2153e-05
8:73363989 G T 1.079630 -1.4965e-05
8:73372875 A G 1.895614 2.1982e-05
8:73375867 C T 0.051119 -2.8153e-05
8:73379638 C T 0.191601 -1.2880e-05
8:73404276 A G 0.050320 4.5694e-05
8:73407247 C G 0.266784 -1.8372e-05
8:73413753 G A 1.262444 1.0096e-05
8:73418696 T C 0.047363 9.8311e-06
8:73419163 A G 0.028018 -4.0690e-07
8:73425180 T C 0.045127 -1.3537e-05
8:73426371 T G 1.149746 9.2833e-08
8:73426671 A G 0.084904 -6.5688e-07
8:73430151 C T 0.022656 -2.2070e-05
8:73439182 A G 0.054342 -1.5331e-05
8:73441397 A G 0.157945 1.2645e-08
8:73446197 T C 0.037093 5.1766e-05
8:73447520 C T 0.054212 -1.7229e-05
8:73455969 A G 0.126461 -1.1514e-05
8:73456150 T C 0.063823 1.1664e-06
8:73469700 G A 0.041826 1.5495e-05
8:73475714 C T 0.206759 -2.7115e-05
8:73479185 T C 1.385594 4.9108e-06
8:73483446 T C 0.113455 -7.2310e-06
8:73484579 G A 0.026067 2.0313e-05
8:73488971 T C 1.698765 1.0318e-05
8:73492511 A G 0.036662 4.5246e-05
8:73494225 A C 0.043893 3.5241e-05
8:73495802 A C 0.031777 -3.7685e-06
8:73496306 A G 0.039713 1.4235e-05
8:73499174 T C 0.032569 2.5308e-06
8:73502103 G A 0.144089 -2.4266e-05
8:73505366 C T 0.046026 6.0700e-05
8:73519062 G A 0.348430 4.5518e-06
8:73531693 C T 0.407731 -2.2353e-05
8:73548266 T C 0.080964 -7.9629e-06
8:73549542 A G 0.139288 -1.6917e-05
8:73552063 C A 0.241789 5.0360e-05
8:73552672 A G 0.075430 -6.2965e-06
8:73565735 G A 0.056448 -9.6678e-06
8:73571577 T C 0.030929 4.1911e-05
8:73575124 G A 0.034818 1.1253e-05
8:73580116 A G 0.203818 -1.8774e-06
8:73581346 A G 0.036220 -2.8198e-05
8:73583629 A G 0.053193 -2.3685e-05
8:73592332 G C 0.059058 -6.8379e-06
8:73601447 T G 0.052248 -1.5923e-05
8:73604023 G A 0.718876 -4.2425e-07
8:73616954 G A 0.041105 1.9728e-05
8:73623855 C T 0.066270 1.8249e-05
8:73633028 T C 0.243242 -1.8301e-05
8:73635534 T G 0.100322 -8.5680e-06
8:73635687 A G 1.396633 2.1993e-05
8:73645962 G A 0.190059 4.6731e-06
8:73646860 T C 0.075534 -4.0941e-05
8:73660251 T C 0.668053 -2.6574e-05
8:73667327 G A 0.042150 -4.2833e-05
8:73672917 C T 1.212306 -5.9218e-05
8:73684132 A G 0.165264 1.2914e-05
8:73685545 T C 0.679322 -3.3539e-05
8:73690586 T C 0.031114 -2.1683e-06
8:73697655 G T 0.100238 -1.8465e-05
8:73698820 A C 0.303261 -3.8553e-05
8:73702960 T C 0.057669 2.1118e-05
8:73704922 A G 0.035847 -3.0031e-05
8:73709303 A G 0.389470 2.3529e-05
8:73718066 A G 0.116765 1.9954e-04
8:73733681 C T 0.127158 1.8177e-05
8:73741547 A G 1.437261 -3.5748e-05
8:73742854 A G 0.568386 1.0139e-05
8:73743302 T C 0.036658 -3.3541e-05
8:73743332 G T 1.148831 -2.8355e-05
8:73744827 T G 0.047357 2.9426e-05
8:73746776 G A 0.031932 -2.6015e-07
8:73760155 T G 0.065001 1.0039e-05
8:73762073 T C 1.871170 -1.2375e-05
8:73764893 T C 0.162535 -1.6878e-05
8:73778642 A G 0.851770 -6.0395e-06
8:73794201 A G 0.062911 -5.6171e-05
8:73795324 C A 1.834525 -9.8199e-05
8:73803229 G A 0.177294 1.7382e-05
8:73803873 C T 0.068149 -4.8137e-05
8:73804939 C T 0.087744 -1.3888e-04
8:73810796 A G 0.169611 -2.3392e-06
8:73813453 G A 0.476776 4.9413e-05
8:73813867 A G 0.029667 -9.3244e-06
8:73816178 T C 0.082921 3.0791e-05
8:73817199 A G 0.684980 -3.3232e-05
8:73817357 A G 0.404368 -2.5987e-06
8:73818124 A G 1.358719 -2.3014e-05
8:73821809 C A 1.751279 -3.0570e-05
8:73822718 T A 0.178245 7.8219e-06
8:73823530 A C 0.023844 -4.3589e-05
8:73825039 C T 0.049080 1.6173e-05
8:73831874 C T 1.152025 4.7264e-06
8:73834827 T C 0.022156 4.8694e-06
8:73835713 C T 0.854071 1.0525e-05
8:73836014 T C 0.181883 5.2808e-05
8:73837056 G A 0.226994 -1.6635e-04
8:73845937 G T 0.940501 2.2728e-05
8:73850203 A G 0.867187 3.5547e-05
8:73853463 T C 0.043578 1.6751e-05
8:73857454 C A 0.068159 -4.5622e-05
8:73860008 A G 0.313053 -8.8154e-05
8:73865846 A G 0.047386 4.2164e-05
8:73866298 C A 0.030618 1.4779e-05
8:73872687 C T 0.049025 6.5118e-06
8:73873322 G A 0.694240 1.7355e-05
8:73878425 C A 0.043007 -2.8858e-05
8:73878711 A G 0.061353 1.6032e-05
8:73884679 T C 0.043497 -1.7634e-05
8:73889320 A C 1.055588 6.2256e-05
8:73890932 A G 0.311096 1.7601e-05
8:73895529 A G 0.057506 4.2476e-05
8:73901272 C T 0.737293 3.5311e-05
8:73909478 G T 0.057555 -6.5437e-06
8:73923302 T G 0.897782 2.5936e-05
8:73925412 A G 1.380158 -4.7857e-06
8:73940162 G A 0.095505 -6.1554e-05
8:73941405 A C 0.026703 -1.4927e-05
8:73962640 C A 0.078549 -1.5065e-05
8:73975824 C T 0.057445 9.3801e-06
8:73981501 C T 0.090588 -6.5898e-06
8:73982161 G A 1.387285 -1.0322e-05
8:73985608 G A 0.116369 6.8313e-06
8:73986292 C A 0.694983 -2.5545e-06
8:73986823 A G 0.306331 -6.8435e-06
8:73988058 C T 0.699975 1.2801e-05
8:73995603 A G 1.231551 2.9932e-05
8:73996678 T C 0.698771 -1.4234e-05
8:73998770 G A 0.027713 1.0823e-05
8:74003070 G C 0.223131 4.1810e-06
8:74005131 G A 0.528057 6.2616e-05
8:74022325 T C 0.401015 -2.4254e-05
8:74023990 G A 0.245105 -2.5121e-05
8:74028523 C A 0.618356 -6.6909e-06
8:74034680 A G 0.827653 -1.2880e-05
8:74038028 A G 0.042540 1.6424e-05
8:74048311 T G 0.053731 3.2349e-05
8:74049175 C T 0.991652 -2.0087e-05
8:74049176 A G 0.033656 4.2936e-06
8:74055254 T C 0.676518 1.5266e-05
8:74059587 A G 0.024334 -1.3416e-05
8:74067645 G T 0.276093 -1.7255e-06
8:74071023 G A 1.271870 -1.9036e-05
8:74073416 G A 0.971349 2.4413e-05
8:74080927 A G 0.277739 -7.5687e-05
8:74091139 T C 0.609336 -3.9709e-05
8:74103089 A C 1.957038 -1.5516e-05
8:74103851 C T 1.874783 -2.1518e-05
8:74109307 C T 0.085174 -5.3175e-07
8:74109372 T C 0.409175 2.8394e-05
8:74116232 G A 1.193221 -1.4482e-05
8:74116403 T G 1.393397 -4.0725e-05
8:74122211 G A 0.261838 -3.8510e-05
8:74134388 G C 1.291793 -3.8136e-05
8:74143591 A G 0.278602 2.9047e-05
8:74145897 T C 0.106246 -3.8733e-05
8:74146001 G C 0.689134 6.4994e-07
8:74146444 C T 0.133024 -5.2559e-05
8:74146766 G A 1.374604 -3.4181e-05
8:74165563 A G 0.146721 2.3216e-05
8:74169337 C T 0.392943 -7.0976e-06
8:74169726 C G 0.131300 8.4232e-06
8:74177048 C T 0.105308 1.6477e-05
8:74177486 G A 0.052057 -4.4569e-06
8:74178840 C A 0.088605 2.0915e-05
8:74180379 A C 1.383864 -1.0038e-05
8:74187918 G T 0.047324 2.1100e-06
8:74195243 C T 1.132719 9.1767e-06
8:74197241 C T 0.115548 1.8289e-05
8:74198718 C T 0.160143 1.2078e-05
8:74199045 C G 0.029222 1.0362e-05
8:74203722 A G 0.431075 1.2681e-05
8:74204808 G T 1.552816 -2.3732e-05
8:74205109 C T 0.041517 -2.9390e-06
8:74205731 C T 0.076371 4.3672e-05
8:74221333 C T 0.025548 -6.1110e-06
8:74230533 A G 0.171285 -3.4636e-05
8:74239888 G A 0.033253 -4.4657e-05
8:74243984 C T 0.047279 -1.8318e-05
8:74247350 T C 0.396919 -1.1801e-04
8:74248509 G T 0.055520 3.4824e-06
8:74256428 T C 0.251081 -3.0670e-05
8:74259496 T C 0.100001 -1.2465e-05
8:74265644 C T 0.036191 1.5841e-05
8:74265785 A G 0.124662 8.5493e-06
8:74265831 A G 0.189287 1.8155e-06
8:74267083 A G 0.275282 -6.3958e-05
8:74267120 A G 1.840977 6.0607e-06
8:74267343 T G 0.025139 -9.2699e-06
8:74269618 T C 0.028992 5.8157e-06
8:74274191 T C 0.650791 5.3648e-05
8:74275170 T C 0.497199 2.2350e-06
8:74276488 T C 0.158682 1.6356e-05
8:74278196 T C 0.035087 -7.7105e-06
8:74279478 T C 1.674619 -1.6279e-05
8:74281152 C T 0.347784 -1.2369e-05
8:74287993 G A 0.135916 -2.3845e-05
8:74296440 T C 0.497225 -1.2285e-05
8:74298656 C T 0.978415 -1.9643e-05
8:74300301 T C 0.043023 -1.3600e-06
8:74304063 T C 0.126493 4.0111e-05
8:74308345 C A 0.059519 -4.5444e-05
8:74313389 A G 0.037431 -4.4406e-05
8:74321748 T C 0.042011 1.1533e-05
8:74322468 A G 0.483229 7.1838e-06
8:74326210 A G 1.731164 1.8681e-05
8:74326270 G A 0.569827 1.8528e-05
8:74332796 T C 0.029618 4.5182e-06
8:74334889 G T 0.029761 5.3480e-06
8:74334931 C A 0.029894 5.4308e-06
8:74335229 T C 0.839971 3.0216e-05
8:74342525 C A 0.075952 -3.7629e-05
8:74345363 A C 0.837449 1.7464e-05
8:74360529 C A 0.071379 1.6975e-05
8:74371466 T C 0.963965 1.3128e-05
8:74376895 G A 0.027005 3.5833e-05
8:74381880 C T 0.034146 1.9607e-05
8:74381974 C T 0.103201 -3.1881e-05
8:74384931 C T 0.448174 -3.4909e-05
8:74387674 A G 0.022098 6.6869e-05
8:74406223 T C 1.013603 -1.4293e-05
8:74408490 T C 0.048924 1.2114e-05
8:74409879 C T 1.420464 -3.5596e-05
8:74423292 A G 0.031929 -6.9005e-06
8:74426588 C A 1.122689 -6.8748e-06
8:74430217 C T 0.050365 7.6825e-05
8:74447914 T C 0.092675 1.1003e-07
8:74448916 G A 1.810957 -7.3993e-06
8:74450320 G T 0.929643 -1.9420e-05
8:74452891 T G 0.150525 -6.6329e-05
8:74453128 T C 0.030199 -1.7788e-05
8:74454354 T G 1.596343 5.1173e-05
8:74462524 C A 0.068263 -4.1645e-05
8:74467033 G T 0.109378 5.1510e-06
8:74472006 T A 1.662080 2.9548e-05
8:74480705 T C 0.310807 5.0032e-05
8:74481047 C A 0.153995 -7.2781e-05
8:74487451 C T 0.398993 2.3384e-05
8:74488722 A G 0.052138 2.2756e-05
8:74493203 T C 0.056335 -1.5338e-06
8:74493551 A G 0.403106 1.2088e-05
8:74498341 A G 0.057711 -2.8861e-06
8:74500670 A G 0.099592 -4.4204e-06
8:74501193 C A 0.135286 -1.6003e-05
8:74523110 G A 1.909698 8.2924e-06
8:74526738 T C 0.072638 1.1218e-05
8:74527996 T C 1.823963 7.2926e-06
8:74529075 C T 0.276677 1.7770e-05
8:74546393 A G 0.121832 -7.5869e-05
8:74546481 A G 0.096167 1.7463e-05
8:74560545 A G 0.049395 1.5847e-06
8:74561534 T C 0.034243 1.5297e-06
8:74601700 T C 0.411535 8.8394e-06
8:74603515 C T 1.963614 -6.9319e-06
8:74623449 A G 0.045857 -5.4624e-06
8:74624013 T C 0.047344 3.2420e-06
8:74633967 C T 0.117759 1.9402e-05
8:74645139 T C 0.278174 -2.2965e-05
8:74645802 T C 0.031111 -1.3098e-05
8:74650640 A G 0.063154 1.4673e-05
8:74655246 G T 0.058123 -1.5694e-06
8:74669409 C T 1.617892 -8.8380e-06
8:74684602 T C 1.543647 -3.3081e-05
8:74693749 C A 1.069195 -2.0450e-06
8:74706551 C T 0.059379 -2.8552e-05
8:74708851 T C 1.552917 -4.6377e-05
8:74712506 C T 0.035194 5.8829e-06
8:74716690 C T 0.129898 1.6222e-05
8:74719496 C T 0.058022 -2.4590e-06
8:74726697 C A 0.128359 1.8923e-05
8:74736043 C T 0.033328 3.8250e-05
8:74737651 T G 0.040686 2.3837e-06
8:74754270 G A 1.794127 -1.2123e-05
8:74754416 G A 0.178991 1.2710e-06
8:74763675 A G 0.055341 1.2654e-05
8:74766701 C T 0.033851 8.7536e-07
8:74772139 G C 0.056195 1.1554e-05
8:74802859 T C 0.231739 4.0773e-05
8:74810408 A G 0.063829 -2.7000e-05
8:74810467 G A 0.330993 1.8593e-05
8:74818529 A G 0.939796 1.6061e-06
8:74824386 C A 0.456912 6.0213e-05
8:74839255 A C 0.485121 -4.8488e-05
8:74847510 G A 0.448080 5.7414e-06
8:74847760 C T 0.729986 -1.1706e-05
8:74850024 T C 0.277641 -2.1327e-05
8:74873606 T C 0.068299 -2.0255e-05
8:74877351 C T 0.228035 -2.6202e-05
8:74881674 A G 0.607849 7.9810e-06
8:74884999 C T 0.075086 4.9081e-06
8:74893419 G C 0.035477 -3.3086e-05
8:74893653 A G 0.028648 -8.0974e-06
8:74893850 G C 0.276275 -5.4764e-05
8:74896076 G A 0.238997 -3.5326e-05
8:74907017 T C 0.088238 -1.8855e-06
8:74907790 G A 0.919744 -2.7909e-05
8:74917084 G A 1.914398 -1.8723e-06
8:74917384 T G 0.089887 -2.8111e-05
8:74919713 C T 0.330883 -7.4949e-07
8:74920338 G A 0.318717 2.1781e-05
8:74926282 T C 0.031131 7.1102e-07
8:74928092 T C 0.333622 1.4367e-05
8:74934726 A C 0.067776 2.2037e-05
8:74941275 T C 0.037944 -3.2443e-05
8:74954880 C T 0.379499 2.6629e-05
8:74957826 A T 0.114756 -5.6002e-06
8:74970059 G A 0.072463 -5.3060e-05
8:74973009 G T 0.387685 1.9667e-05
8:74973218 T G 0.077880 1.0341e-05
8:74975042 C T 0.093895 2.3898e-05
8:74978254 A G 0.082655 1.5680e-05
8:74979027 A G 0.322992 2.8788e-05
8:74980978 G A 0.115775 -1.1054e-05
8:74983233 T C 0.067737 -1.1405e-05
8:74983407 G A 0.047490 -1.6137e-05
8:74994560 T C 0.034211 -2.7521e-05
8:74997242 A G 0.029472 3.0292e-05
8:74998868 A G 0.099455 2.3171e-05
8:75002315 A G 1.875166 -7.9121e-06
8:75002548 G A 0.114909 5.4530e-05
8:75003683 A G 0.036808 -2.5846e-05
8:75004222 A C 0.898419 4.8697e-06
8:75004325 C T 0.124818 1.5363e-05
8:75006796 G A 0.041686 -3.1123e-05
8:75006830 C T 0.648094 8.3957e-08
8:75007624 A G 0.038278 9.1770e-06
8:75007983 A G 0.027963 -1.0232e-05
8:75008130 T C 0.062914 4.9578e-05
8:75008270 T C 1.560077 -3.1522e-05
8:75010519 C G 0.719703 -1.6843e-06
8:75011681 T C 0.050703 -3.4882e-05
8:75012949 G T 0.073320 6.7675e-05
8:75014598 C T 0.048915 -3.8398e-05
8:75016510 C T 1.177504 2.7133e-05
8:75018385 G A 0.178926 1.5350e-05
8:75024816 A G 0.809911 1.1693e-05
8:75027446 T C 0.201494 -1.5766e-05
8:75029359 T C 0.444162 2.3254e-05
8:75032166 C T 0.032124 1.5057e-05
8:75033766 T C 0.261026 -1.5259e-05
8:75033848 C T 0.705983 6.9581e-06
8:75037451 G A 0.024769 -2.1266e-05
8:75042056 T G 0.056010 -1.9322e-05
8:75043004 C T 0.056010 -1.6813e-05
8:75043396 C T 0.370287 4.1070e-05
8:75044382 G T 0.354214 1.5676e-05
8:75051312 G T 0.070720 1.6131e-05
8:75052515 T C 0.487413 -6.6389e-06
8:75053578 T G 0.034649 7.4240e-05
8:75057308 T C 0.044851 -9.8678e-06
8:75061350 G A 0.142200 1.6850e-05
8:75075354 G A 1.015918 -2.0823e-05
8:75077959 C T 0.068945 2.2979e-05
8:75079020 A G 1.662450 5.7076e-06
8:75079571 A G 0.033081 -6.4534e-06
8:75082347 T C 0.030358 -1.3667e-06
8:75083913 A G 0.083340 2.3515e-05
8:75090201 C A 0.388769 -2.5388e-05
8:75096872 G A 0.055805 1.8837e-05
8:75097080 G A 0.764499 -3.0775e-05
8:75099011 T C 1.739993 -1.8510e-06
8:75106142 G T 0.542261 -2.4818e-05
8:75119710 T C 1.642742 5.3324e-05
8:75122763 A G 0.028904 -7.7794e-07
8:75131473 T C 0.339461 2.4645e-07
8:75139009 T G 0.067919 -4.2876e-05
8:75139349 T C 0.071632 3.0280e-05
8:75144736 A C 0.065098 1.4344e-05
8:75146616 T C 0.094100 -2.4016e-05
8:75156799 G C 0.031582 -1.9704e-05
8:75180979 C T 0.049931 4.4383e-05
8:75181108 C A 0.652719 -1.7710e-05
8:75184592 C T 0.808905 -2.2634e-06
8:75200457 T C 0.583093 -1.0144e-05
8:75207453 C T 0.081762 3.1990e-05
8:75208322 C A 0.068312 2.2732e-05
8:75209967 T C 0.128639 -1.0676e-05
8:75211424 A G 0.581493 -2.1060e-05
8:75218464 T C 1.934048 -8.8709e-06
8:75232119 T G 0.173194 1.6802e-05
8:75237654 G A 0.626500 6.1033e-06
8:75237969 T C 0.097443 1.1623e-05
8:75241615 A G 0.058457 -3.9903e-05
8:75242422 G A 1.114107 -2.2755e-05
8:75249796 C T 0.078218 -2.0710e-05
8:75250539 C G 0.442091 -1.3613e-05
8:75250755 C G 0.098329 2.4464e-05
8:75252734 T C 0.265288 7.0823e-05
8:75265976 G A 0.066085 1.8655e-05
8:75275927 T C 0.069211 -2.0238e-06
8:75289056 C T 1.636000 2.8004e-05
8:75292600 A C 1.329562 -3.0060e-05
8:75297342 A G 0.958255 -6.2256e-06
8:75330424 C T 0.043598 -1.0159e-05
8:75330908 C G 0.034312 -2.0822e-05
8:75337522 G T 1.253022 -9.3350e-06
8:75340602 T C 0.065618 -4.6246e-06
8:75346681 A G 0.046698 3.3078e-05
8:75348497 G A 0.104999 -6.8052e-05
8:75354799 G A 0.073872 -3.2198e-05
8:75359921 C A 0.038388 1.5970e-06
8:75369545 G T 0.780819 -3.4676e-05
8:75378907 A G 0.137042 -1.2639e-05
8:75383868 A G 1.908013 -1.0541e-05
8:75387351 A G 0.030219 3.5651e-05
8:75392518 A G 0.068373 1.5148e-05
8:75395081 G C 0.047026 -2.1301e-05
8:75397835 C T 1.508731 -7.6134e-06
8:75405303 C G 0.040787 4.4413e-05
8:75405735 G A 0.033130 -8.2966e-06
8:75406843 C T 0.111715 -1.5253e-06
8:75408063 G A 0.898662 -1.9556e-06
8:75423549 T C 0.947333 6.3733e-06
8:75426487 A G 0.833421 1.3695e-05
8:75430378 A G 0.091458 -3.0628e-05
8:75444254 T C 1.550190 -1.5482e-05
8:75448057 G A 1.419507 -1.4075e-05
8:75461054 C T 0.083242 -1.7336e-05
8:75467352 G C 0.071528 4.1153e-05
8:75467798 T C 0.102454 2.0025e-05
8:75469490 C T 0.042569 9.3249e-06
8:75469603 A C 0.587212 2.7872e-05
8:75471039 A G 0.084440 -1.9080e-05
8:75471493 G A 0.385442 7.8033e-06
8:75479624 T C 1.167748 4.0807e-06
8:75491200 T G 0.066160 -3.6908e-05
8:75494833 A G 0.042167 6.6625e-06
8:75496849 G A 1.402742 1.5892e-06
8:75499738 A G 0.036866 6.9280e-06
8:75513919 T C 0.024204 -4.1460e-06
8:75517453 C T 0.052644 -6.9099e-06
8:75519173 C T 0.045260 9.9716e-06
8:75535579 A G 0.102558 1.2790e-05
8:75535719 T C 0.049999 1.8899e-07
8:75551000 G A 0.042251 2.2329e-05
8:75551404 C G 0.066069 -1.8590e-06
8:75553100 T C 0.960573 1.4545e-05
8:75555185 A G 0.038483 3.0142e-05
8:75561405 T C 0.099072 -3.4688e-05
8:75566500 C A 0.095674 -6.3062e-06
8:75573331 C T 0.151856 -2.0464e-05
8:75579230 T C 0.024928 -1.2691e-05
8:75596135 C T 0.060184 -3.0344e-06
8:75603840 T G 0.036788 4.0242e-05
8:75620400 G A 0.055981 -5.6219e-06
8:75634952 C T 1.119797 -3.6089e-06
8:75635436 T G 0.568386 7.6155e-06
8:75635478 C A 0.024902 -9.7131e-06
8:75640133 A G 0.038771 -5.5906e-06
8:75641110 A G 0.088205 -5.1890e-05
8:75646948 T C 0.085177 -3.2536e-05
8:75647785 G A 0.059892 -4.2325e-07
8:75674759 G T 0.065932 -1.0603e-05
8:75689058 G C 0.085544 6.7089e-06
8:75691137 C T 1.290845 -1.9851e-05
8:75700235 C T 0.234771 -2.2605e-06
8:75703423 A C 0.030553 1.9086e-05
8:75721091 C T 0.053900 -3.8899e-06
8:75723215 C T 0.271896 9.4528e-06
8:75725647 C A 1.826173 5.3825e-05
8:75728126 A C 0.054235 4.4784e-05
8:75730866 A G 0.039654 2.5617e-05
8:75735030 T C 0.147068 -3.7571e-06
8:75744249 C T 0.401178 -1.1588e-05
8:75753309 A G 0.029907 -2.7743e-05
8:75767183 G C 0.111384 -8.2222e-06
8:75774597 A G 0.547181 -4.9233e-06
8:75786535 C T 0.603636 -1.1685e-05
8:75788627 C T 0.056270 -1.0058e-05
8:75789563 C T 0.515395 8.2699e-07
8:75790254 T G 0.051125 -9.6038e-07
8:75792723 T C 0.189215 -5.4742e-06
8:75793077 G T 1.378398 -1.8676e-05
8:75803419 T C 0.682626 6.4580e-06
8:75805611 C A 0.031829 1.0344e-05
8:75806662 C A 0.048175 -4.8810e-06
8:75811738 T G 0.047305 3.2613e-06
8:75821686 A C 0.144764 -2.4305e-05
8:75827607 C T 0.055283 7.4373e-06
8:75830999 G A 0.104886 -2.0334e-05
8:75831081 G A 0.039323 1.5494e-05
8:75833785 A G 0.049392 3.5220e-05
8:75833964 T C 0.308237 -8.8742e-06
8:75837595 A G 0.288304 -4.0035e-05
8:75838269 A G 0.162418 -2.2214e-05
8:75848445 T C 0.274516 -1.6946e-06
8:75864222 C T 0.433448 -2.8558e-05
8:75869133 T C 0.149263 -1.9019e-05
8:75880893 G A 0.567903 -1.5689e-05
8:75883362 C T 0.108466 -2.2922e-05
8:75902507 T C 0.068315 -4.7854e-05
8:75902978 T C 0.141972 3.4032e-05
8:75906892 C G 1.785357 2.8450e-05
8:75914613 C A 0.140593 -3.3979e-05
8:75924099 G A 0.199829 -6.1281e-06
8:75928928 T G 0.031345 1.7402e-05
8:75934347 T C 0.129690 1.4811e-05
8:75944111 A G 0.049668 -5.3215e-05
8:75964699 T C 0.600780 -1.9707e-05
8:75967947 A C 0.069013 -4.2764e-05
8:75974032 A G 0.053647 4.7141e-05
8:75983989 T C 0.564796 -2.7750e-05
8:75984881 A G 1.205464 5.6320e-06
8:75986920 T C 0.024934 -5.6562e-06
8:75989012 C T 0.089595 2.5767e-05
8:75993150 A G 0.127480 1.3077e-05
8:76005097 T C 0.755742 -1.1118e-06
8:76008507 A G 0.058973 8.1610e-06
8:76021443 A C 0.190293 1.7464e-05
8:76023208 T G 1.052894 -5.8262e-06
8:76023476 G A 0.029599 1.2061e-05
8:76024578 C G 0.106437 -4.2498e-05
8:76028740 T C 0.374221 -1.4751e-05
8:76037778 C T 0.213780 1.4790e-06
8:76039322 C T 0.421039 5.0436e-06
8:76040666 G A 0.206272 3.3177e-06
8:76044437 G A 0.374744 2.6486e-05
8:76050391 C T 0.057286 5.9137e-06
8:76058231 G T 0.100442 -3.0928e-05
8:76066684 G T 0.814647 8.0020e-06
8:76082094 G A 0.380628 3.4986e-06
8:76099109 A G 0.044588 -9.5312e-08
8:76119781 C T 1.367158 1.0139e-04
8:76121267 T C 0.059425 -1.4717e-05
8:76124864 A G 0.167494 4.7991e-05
8:76133044 C T 0.041183 2.3239e-05
8:76133335 C T 0.101156 -5.9425e-05
8:76135625 C T 1.198473 3.2165e-05
8:76147954 C T 0.182295 4.9920e-05
8:76149576 T C 0.180140 -6.7103e-06
8:76179452 C T 0.059269 -1.0810e-05
8:76199970 A G 1.108109 -4.6945e-05
8:76200013 C T 0.033380 1.0790e-06
8:76200986 G T 0.024753 1.3997e-05
8:76202302 C G 0.085326 4.3762e-05
8:76208023 T C 0.039800 6.4354e-06
8:76213149 G T 0.964572 -8.6036e-05
8:76215097 T C 1.306980 -3.1627e-05
8:76222797 T G 0.079627 -1.7132e-05
8:76225516 C T 0.418666 -8.2629e-05
8:76225888 C G 0.061437 3.1691e-05
8:76226427 C G 0.075501 5.4802e-06
8:76228295 G C 0.104266 4.4375e-05
8:76229006 A G 0.047808 1.3334e-04
8:76230301 T G 1.645114 -2.1053e-06
8:76234517 T G 0.082892 -1.4798e-05
8:76248748 T C 0.086660 -1.5347e-05
8:76256222 G A 0.231853 8.7099e-06
8:76257007 C T 0.075832 3.8520e-05
8:76266498 C A 0.279680 -2.6016e-05
8:76273884 G A 0.194298 4.5360e-06
8:76273969 G A 0.103454 -1.3953e-06
8:76278688 G A 0.483209 1.4861e-08
8:76283199 G T 0.074592 -4.2436e-05
8:76287412 T C 0.117531 4.3792e-05
8:76290318 C T 0.069315 1.6245e-05
8:76291201 C T 0.068033 -1.4423e-05
8:76292356 G A 0.050245 -2.7254e-05
8:76293702 G A 0.368641 -2.6345e-05
8:76293967 T C 0.916056 8.4736e-06
8:76296108 C T 1.045724 -3.1413e-06
8:76306609 T C 0.077416 1.8242e-05
8:76308248 C T 0.082473 2.0278e-05
8:76308835 G A 0.114162 7.2908e-05
8:76310363 G A 0.053365 -1.1088e-05
8:76312865 G A 1.044607 3.1819e-06
8:76313306 G A 0.159441 4.2361e-05
8:76316256 A G 0.131914 -2.9696e-05
8:76325639 G C 1.043971 -1.1410e-06
8:76339342 C A 1.649912 5.6903e-05
8:76341443 A G 0.029001 -2.1945e-05
8:76345925 T C 0.278394 -1.7644e-05
8:76370155 C A 0.126779 3.8381e-05
8:76370868 G T 0.059058 4.2443e-05
8:76373646 A C 0.117340 7.4964e-06
8:76385263 G A 1.546100 4.7077e-05
8:76404081 T C 0.298691 6.4915e-06
8:76404158 A C 0.823132 9.0847e-05
8:76411016 G A 0.104967 -2.3591e-05
8:76417247 G A 0.418741 6.5304e-05
8:76419046 A C 0.161055 5.8404e-07
8:76421680 T G 0.104850 3.0364e-05
8:76439633 C T 0.874617 -1.0698e-07
8:76449837 C T 0.028080 -4.3462e-06
8:76452313 A G 1.143368 -2.1512e-06
8:76454935 T C 0.042089 1.7281e-05
8:76463755 A C 0.105217 5.1332e-07
8:76472201 G A 0.043819 8.8385e-05
8:76472259 T C 0.113617 1.9386e-06
8:76474058 G A 0.385562 7.1470e-06
8:76474262 T C 0.021465 -8.7669e-06
8:76475429 C T 0.022286 4.0000e-05
8:76477122 C T 1.145228 -2.6011e-05
8:76477628 C T 0.186917 -1.5704e-05
8:76483091 T C 1.963014 1.5373e-05
8:76483485 G T 0.210083 -1.3716e-05
8:76509942 T C 0.025801 2.5441e-05
8:76515057 A G 1.238948 1.6058e-07
8:76556149 A G 0.157981 -1.2172e-05
8:76560313 T C 0.027982 -7.2059e-06
8:76565110 C T 1.028953 1.1569e-05
8:76571363 T C 1.961160 -6.3146e-05
8:76573711 T G 1.451770 1.1758e-04
8:76574505 G A 0.031127 2.3782e-05
8:76581515 A C 0.103104 9.9946e-07
8:76606362 T C 0.058766 -4.7901e-06
8:76628388 G A 0.261867 -5.4757e-06
8:76628655 G A 0.127136 1.5053e-05
8:76637327 T G 0.131161 -5.8188e-06
8:76639477 C T 0.242109 -1.6327e-05
8:76642180 T C 0.100341 -3.2089e-05
8:76645919 C T 0.339397 2.2686e-05
8:76648119 A G 1.256352 -6.0179e-05
8:76653109 T C 0.060109 -3.4374e-07
8:76658553 G A 0.030524 1.2078e-05
8:76678425 G A 0.026158 6.7179e-06
8:76687985 T C 0.181153 4.4273e-05
8:76715328 A G 0.025915 1.0505e-05
8:76716547 A G 0.024353 3.0055e-05
8:76731627 C T 0.098021 5.3937e-05
8:76732406 A G 1.909688 1.6349e-05
8:76748808 G A 0.117762 3.1453e-05
8:76751304 A G 0.105330 -4.4853e-06
8:76753251 C T 0.074699 -4.8182e-05
8:76766114 G T 0.068617 1.2185e-05
8:76768738 T C 1.355989 -4.4551e-06
8:76783055 G A 0.061635 -2.2094e-05
8:76783809 A C 0.028440 -2.4287e-06
8:76799111 C T 0.028878 9.0577e-07
8:76813268 A G 0.595726 -8.4767e-05
8:76836176 A G 0.064566 -4.0390e-05
8:76836423 A G 0.063193 1.5688e-06
8:76850034 A G 0.821733 -3.4283e-05
8:76854198 T C 0.028560 2.1739e-06
8:76860297 C G 0.127996 1.5360e-05
8:76862616 T C 0.066202 8.2598e-06
8:76864320 C A 0.233044 2.3777e-05
8:76866431 G A 0.105434 -4.3287e-05
8:76874329 G T 0.024934 -2.1178e-05
8:76893885 T C 0.024642 -2.9591e-05
8:76896311 C G 0.044789 -1.7193e-05
8:76896812 A C 0.143560 2.4530e-05
8:76906851 G A 0.755258 -4.8355e-05
8:76926301 T G 0.106518 -3.5659e-05
8:76927970 C T 0.195483 1.7833e-05
8:76941945 A G 1.280245 4.4158e-05
8:76958949 G C 0.076663 1.6188e-05
8:76960558 C T 0.118041 4.1863e-06
8:76961841 T C 0.092107 -4.2105e-05
8:76970301 T C 0.083226 1.6578e-05
8:76980861 G A 1.117376 3.7861e-05
8:76987864 A G 0.047600 -1.1527e-05
8:76995840 G T 0.114964 1.1629e-05
8:77000725 C T 0.084774 2.2189e-06
8:77014902 A G 0.144621 4.7720e-06
8:77023318 C T 1.184171 4.8424e-05
8:77030281 T G 0.105074 -5.2853e-05
8:77038383 T C 0.075621 -2.3859e-05
8:77041819 G A 0.058571 -2.0090e-05
8:77046383 C T 0.220508 -2.3424e-05
8:77053418 G A 0.020137 1.2236e-05
8:77074210 A C 0.111108 4.6321e-05
8:77095422 C T 0.031744 -6.5908e-06
8:77105970 G A 1.192260 1.9049e-05
8:77108677 A G 0.121592 -5.0354e-06
8:77111981 C T 0.250717 -7.4184e-05
8:77116925 C T 0.082846 -7.4757e-06
8:77130293 T C 0.048353 -9.6448e-07
8:77131687 T C 0.021186 1.2871e-05
8:77142531 C T 0.031949 -1.7791e-05
8:77146069 T C 0.214027 -2.5539e-05
8:77201338 G A 0.977484 4.6051e-05
8:77201682 G T 0.476267 3.8672e-05
8:77206236 T C 0.087926 -2.1596e-05
8:77206731 T C 0.241097 -7.7994e-05
8:77219328 A G 0.130674 8.8849e-05
8:77228776 C G 0.923691 7.4363e-05
8:77233032 A G 0.211829 -2.3979e-05
8:77248115 A G 1.398954 -2.3982e-05
8:77254575 G C 0.090026 -8.1073e-06
8:77261410 T C 0.264408 -3.8326e-05
8:77268720 C T 0.075995 -3.3633e-05
8:77268791 A G 0.150032 -3.3399e-05
8:77270727 A G 0.077686 -1.9418e-05
8:77271931 A G 0.191273 1.8792e-05
8:77287188 T C 0.212641 -1.9913e-05
8:77294830 G T 1.167374 2.7512e-05
8:77296458 G A 0.117343 1.4229e-05
8:77305592 C T 1.195451 3.1433e-05
8:77309103 G T 1.393771 1.4670e-05
8:77312777 T G 1.177891 2.8687e-05
8:77318787 T C 0.037921 -2.6385e-05
8:77323802 A C 0.586550 2.9873e-05
8:77331219 C A 0.427384 2.4170e-05
8:77334209 C A 0.040187 1.9720e-05
8:77343665 A G 0.036976 2.9803e-06
8:77344886 G A 0.718710 1.6567e-05
8:77346237 C A 0.444892 1.6449e-05
8:77346752 T C 0.078669 2.8093e-05
8:77356394 G A 0.411970 1.0675e-05
8:77366529 G A 1.625162 -1.1492e-05
8:77368539 T G 0.047866 -4.4396e-05
8:77377527 T C 0.180789 -1.8912e-05
8:77377945 C A 0.730986 -2.2340e-05
8:77387249 C T 0.059119 -6.6271e-05
8:77391592 C T 0.084310 -2.8123e-05
8:77395530 T C 1.217749 7.4949e-05
8:77404621 A G 0.130463 -4.3866e-05
8:77418652 C T 0.095012 3.5885e-05
8:77419787 T G 0.149886 1.0080e-04
8:77424412 T C 0.040985 -1.7689e-05
8:77425380 C T 0.405852 2.9936e-05
8:77425762 T C 0.058866 2.0037e-06
8:77427428 T C 0.074544 -1.8937e-05
8:77437702 C T 0.081866 -5.3809e-06
8:77439202 G A 0.526434 -6.9827e-06
8:77443559 T C 0.054114 1.0561e-05
8:77448863 T C 0.052079 2.6513e-05
8:77453236 T C 0.032783 1.0812e-05
8:77460493 A C 0.131816 2.5588e-05
8:77467820 G A 0.072661 -8.2083e-06
8:77472077 A C 0.253220 1.1785e-05
8:77474597 G A 0.046811 -3.5259e-05
8:77475130 C T 0.127204 3.4504e-05
8:77475457 A G 0.043530 -2.2582e-05
8:77481850 A G 0.065192 3.7150e-05
8:77481927 A G 0.180715 2.0133e-05
8:77485869 T C 0.125065 1.5525e-05
8:77486010 C T 0.044620 -5.5236e-05
8:77491188 A T 0.177560 3.5068e-05
8:77501424 T C 0.066887 8.4905e-05
8:77504365 A C 0.295422 3.2308e-05
8:77511536 C T 0.228120 6.8389e-06
8:77512647 G A 0.253398 2.2468e-05
8:77513892 C T 0.042715 -3.4458e-05
8:77517422 G A 0.082850 -1.3204e-05
8:77517527 C T 0.106612 4.5062e-05
8:77518108 T C 0.132144 -7.2573e-05
8:77519774 T C 0.060583 1.5731e-05
8:77523520 T C 1.920166 1.1239e-06
8:77527180 A G 0.063998 2.1360e-06
8:77534522 A G 0.030413 -4.6447e-06
8:77536510 T C 0.021916 5.3832e-07
8:77539876 T C 0.053790 3.3244e-06
8:77566165 C A 0.574303 -2.1349e-05
8:77567239 G T 0.235141 2.5849e-06
8:77575196 A G 0.021224 2.8811e-06
8:77579087 T C 0.189264 -4.2824e-05
8:77579801 T C 0.034409 4.1676e-05
8:77583148 G T 1.584901 -1.9427e-05
8:77588674 A G 0.032952 2.9906e-05
8:77597656 T C 0.052615 -6.8136e-06
8:77600785 A T 0.052381 -3.4585e-06
8:77615520 A G 0.094820 -3.6238e-05
8:77618940 A G 0.060866 2.4956e-05
8:77629528 T C 0.078134 6.6026e-06
8:77630301 G T 0.045877 2.7095e-05
8:77634130 A G 1.093989 3.2764e-05
8:77646197 C T 0.029310 4.6151e-05
8:77651239 G C 0.175921 -2.0860e-05
8:77671720 C T 0.298986 -4.4173e-05
8:77681098 A G 0.098368 -4.3290e-05
8:77686351 G C 0.121767 1.6296e-05
8:77697790 A C 0.160110 -1.8141e-05
8:77703568 T C 0.149493 -3.0789e-05
8:77713909 T C 0.041128 1.0448e-05
8:77718819 A G 0.101211 -3.7718e-06
8:77723656 G T 0.194295 -3.6698e-05
8:77731834 C G 0.084197 -5.4976e-06
8:77745635 A G 0.915281 -6.0931e-05
8:77748198 C T 0.080198 -7.4619e-05
8:77752331 C G 0.361815 -2.0011e-05
8:77754326 A G 0.782591 -5.1225e-05
8:77754667 G A 0.060191 3.4323e-07
8:77756635 C A 0.544231 -2.2077e-05
8:77761919 T C 0.101968 1.2052e-05
8:77765398 G A 0.059850 -1.4037e-05
8:77768390 G T 0.055838 -1.2211e-05
8:77768498 A G 0.032286 -2.7336e-06
8:77772045 A G 0.047555 -4.4472e-05
8:77774583 A G 0.271494 -2.7989e-05
8:77782648 T C 1.575868 2.7225e-05
8:77782841 T C 0.021416 2.7033e-05
8:77786060 A G 0.026155 -2.5900e-05
8:77787189 C T 1.196454 8.1550e-05
8:77791189 G C 0.068841 -1.1291e-05
8:77796889 G C 0.066166 5.6516e-06
8:77797379 A G 1.488117 5.0906e-05
8:77804263 A C 0.080185 -7.8844e-06
8:77806843 A G 0.088533 4.2676e-06
8:77817943 C T 0.309642 -2.3759e-05
8:77828828 G A 0.084245 -7.5831e-07
8:77829120 C T 0.117220 -1.3757e-05
8:77831970 G A 0.039748 4.1062e-08
8:77836307 T C 0.109537 -2.4364e-05
8:77837051 G A 0.070003 -2.6248e-05
8:77837127 G T 0.030436 9.0464e-06
8:77844020 C T 1.001672 6.9710e-05
8:77845528 T G 0.120800 -6.3131e-06
8:77847366 T C 0.034217 1.1498e-05
8:77847666 A G 1.295409 2.8072e-05
8:77852360 G A 0.056253 -5.8669e-06
8:77870423 T G 0.155660 -8.3606e-06
8:77873929 A G 1.143381 1.3889e-04
8:77885175 C A 0.208155 -7.8518e-06
8:77895865 G A 1.969888 5.2876e-06
8:77899581 C T 0.021322 -1.1531e-05
8:77904944 C T 1.205483 -2.0185e-05
8:77905005 C T 1.964682 1.5257e-05
8:77908640 A G 0.039813 -3.1340e-05
8:77910183 A G 0.072934 -9.5168e-06
8:77912148 A G 0.066741 2.5222e-05
8:77913505 G A 0.131015 5.8877e-06
8:77916515 T C 0.388668 -6.6545e-06
8:77917289 A G 0.079052 -1.3458e-06
8:77922925 G T 0.040031 1.1052e-05
8:77929911 G A 0.440442 1.9631e-05
8:77943292 G A 0.069003 -2.8412e-06
8:77951382 A G 0.051670 -9.1374e-06
8:77967513 T C 0.035918 -1.5916e-05
8:77977309 A C 0.036178 -9.4735e-06
8:77982068 G A 0.729730 2.1292e-05
8:77992310 G A 0.166861 -6.7874e-05
8:77993914 T C 0.039044 1.7258e-05
8:77996996 G T 0.756693 2.3885e-05
8:77998319 T C 0.638301 2.1441e-05
8:78009433 G A 0.651100 1.5121e-05
8:78016644 T C 0.080175 6.5548e-05
8:78029381 A G 0.027486 4.1805e-05
8:78033770 T C 0.098686 -2.4221e-05
8:78033981 A G 0.020952 4.6681e-06
8:78037852 T C 0.101049 5.4712e-05
8:78043790 C T 1.090744 5.2254e-05
8:78050714 G A 1.247121 4.2346e-05
8:78072427 A G 0.146484 -3.4357e-05
8:78074867 T C 0.034883 1.9915e-05
8:78084859 G A 0.037519 1.0544e-05
8:78093837 A C 0.673123 -9.4287e-07
8:78104940 A C 0.160061 -2.7750e-05
8:78112604 G T 0.667851 3.8800e-05
8:78113300 G A 0.050508 1.2784e-05
8:78118479 T C 0.060869 -5.5477e-05
8:78125778 C A 0.098498 -9.3694e-06
8:78126838 G T 0.190881 -1.2455e-05
8:78127122 C T 0.031212 -4.1810e-05
8:78134059 T C 0.160162 -1.2603e-05
8:78144841 G C 0.026973 -8.3107e-06
8:78156831 A G 0.158477 -6.7773e-06
8:78160179 C T 0.569928 1.2694e-05
8:78161374 T G 1.587550 4.7412e-05
8:78165483 T C 0.183045 -3.9943e-05
8:78170757 C T 0.061560 6.5564e-05
8:78175013 C T 0.022481 4.2757e-06
8:78178485 C A 0.571928 8.4693e-06
8:78186862 A G 1.400428 -6.8092e-06
8:78201088 A G 0.087676 3.7394e-05
8:78202493 T C 0.253402 -1.6380e-05
8:78207347 A C 0.067542 2.1870e-05
8:78208014 C T 0.191929 -2.4197e-05
8:78214641 A G 0.639691 2.5220e-07
8:78225979 G A 0.188936 -1.9919e-05
8:78230755 T C 0.044159 8.9144e-06
8:78251421 A G 0.096502 1.2773e-04
8:78263309 G T 0.040401 -9.0058e-06
8:78265312 A G 0.870232 -8.0755e-06
8:78266364 C A 0.044026 1.0723e-05
8:78269880 G A 0.091302 2.0452e-05
8:78271372 C T 1.874744 1.9372e-05
8:78272909 G A 0.098323 -6.0729e-05
8:78283033 C T 0.922451 2.0705e-05
8:78288331 T C 0.052365 -3.6741e-05
8:78292469 A G 0.050255 -6.6791e-06
8:78293517 A G 0.580383 -1.1415e-05
8:78307609 C T 1.072570 5.8463e-06
8:78323998 A G 0.121608 4.2864e-05
8:78351936 C A 0.076403 3.8570e-05
8:78354290 C T 0.065280 3.5397e-05
8:78373282 A G 0.021104 1.2596e-05
8:78375019 C G 0.117366 -1.4220e-05
8:78380372 C G 0.061599 -4.8215e-05
8:78386560 A C 0.025483 -1.7203e-06
8:78405843 A G 0.030076 -8.3198e-06
8:78407590 T C 0.265236 -7.5055e-06
8:78416106 T C 0.353302 5.5697e-05
8:78417479 C T 0.051151 -3.3110e-05
8:78423521 G A 0.052969 5.9782e-05
8:78432234 G A 0.099949 -1.2364e-06
8:78436021 A G 0.072135 7.1395e-06
8:78443188 T C 0.037045 -1.9958e-05
8:78444010 A G 0.714082 -3.1857e-05
8:78445678 C T 0.173895 3.7643e-05
8:78447100 C T 0.106100 6.6331e-05
8:78449947 T G 0.043118 -9.8218e-06
8:78454048 C T 0.196966 -1.0052e-05
8:78455135 C T 0.065361 -5.2543e-05
8:78457222 G C 0.026781 -2.4975e-06
8:78473204 A G 0.222287 -8.8508e-06
8:78476977 C A 0.044562 1.4589e-05
8:78478523 A G 0.037327 -9.1262e-06
8:78496449 A G 0.154725 -5.5933e-05
8:78497514 T C 0.193474 -3.1635e-05
8:78503529 C A 1.299148 -2.9041e-05
8:78527654 A G 0.157225 -5.6717e-05
8:78528879 T C 0.071713 4.5593e-06
8:78542184 A C 1.046136 -3.2511e-06
8:78550000 C T 1.811330 -2.2443e-06
8:78551413 C T 1.139769 -4.1149e-06
8:78562879 C T 0.032403 -1.6886e-05
8:78567692 G A 0.052417 5.2411e-05
8:78572803 G T 0.125114 -2.3502e-05
8:78583918 C A 1.400655 -1.5474e-05
8:78585514 T C 0.263243 -4.8948e-06
8:78587009 G A 0.065923 -2.6792e-05
8:78591986 C T 0.788515 4.6633e-07
8:78599881 A G 0.243723 -4.7026e-05
8:78601773 T C 0.100585 4.3380e-05
8:78605322 T C 0.040904 9.6673e-05
8:78619137 C T 1.402739 -1.4939e-05
8:78625118 C G 0.082016 6.7862e-05
8:78633267 T C 0.172727 -1.9051e-05
8:78648015 T C 0.082928 -3.0118e-05
8:78649180 T G 0.247588 4.2398e-05
8:78664003 G C 0.112614 -2.7217e-05
8:78666725 G C 1.972686 -4.0641e-06
8:78675244 C T 1.027275 3.5725e-05
8:78680349 C T 0.305805 -2.8510e-06
8:78680400 T C 0.305377 -8.3799e-06
8:78690292 T C 0.034698 -1.1320e-05
8:78690717 T C 0.057695 -3.7042e-06
8:78704993 T G 0.089718 1.5517e-05
8:78732808 A G 0.749383 4.1376e-06
8:78735203 C T 1.347469 -2.3250e-07
8:78735245 T C 0.135747 8.0852e-05
8:78748316 T C 1.889967 -1.8797e-05
8:78756826 C T 0.047434 -4.9196e-05
8:78757142 C T 1.938878 -4.2554e-06
8:78760715 G A 1.231278 9.3528e-06
8:78762134 T C 0.115438 -1.0765e-05
8:78773961 T C 0.153959 -5.3922e-05
8:78778647 A G 0.288109 3.0272e-05
8:78795490 C T 0.028437 -2.6820e-05
8:78803021 T C 0.150506 -1.1414e-05
8:78803080 A G 0.052917 -2.7374e-06
8:78807450 T G 0.206084 -2.1551e-05
8:78812701 A G 0.073294 2.2879e-05
8:78832723 C T 0.094009 1.6536e-05
8:78843819 T C 0.169611 -1.2045e-05
8:78847681 A G 0.061989 3.4207e-06
8:78863442 T C 0.637792 1.9435e-05
8:78873842 C T 0.274178 4.9588e-05
8:78874193 T C 0.587433 3.0884e-05
8:78877441 T C 0.318516 -1.8991e-05
8:78894927 A G 0.274298 4.9983e-05
8:78906904 T C 0.544789 3.8481e-05
8:78916297 T C 0.036165 1.0486e-05
8:78924939 A G 1.957710 1.0239e-05
8:78940935 T G 0.086625 -2.7187e-05
8:78945035 G A 1.957214 1.1330e-05
8:78946759 G A 0.031446 1.4412e-05
8:78956437 C T 0.025876 2.2403e-05
8:78956658 A G 0.736893 2.0777e-05
8:78971450 G A 0.040829 -5.3688e-05
8:78980561 A G 0.277921 3.3794e-05
8:78981163 C A 0.113438 -1.6603e-05
8:79000888 T C 0.199021 -9.2884e-06
8:79011191 T C 0.086728 -1.1019e-05
8:79011991 G A 0.036425 -1.5953e-05
8:79013694 G A 0.079237 3.4181e-05
8:79023048 C A 0.160074 -1.5525e-05
8:79023491 G T 0.592551 1.0496e-05
8:79027168 C T 0.034091 2.1605e-05
8:79034856 G A 0.152888 -8.2071e-05
8:79054309 G A 0.424281 2.6197e-05
8:79064053 T C 0.950949 4.6368e-05
8:79087045 G A 0.384955 -1.9468e-05
8:79093067 A G 0.350036 2.2057e-05
8:79093598 G T 0.150282 -7.8516e-05
8:79098123 G C 0.098374 4.5511e-05
8:79106115 C T 0.147922 -1.9810e-05
8:79106272 A G 0.103383 -1.1080e-05
8:79108379 C T 0.044121 -7.9464e-06
8:79110386 C T 0.274892 9.7153e-06
8:79129176 T C 0.032760 -4.0012e-06
8:79129541 G T 0.224773 -4.3265e-05
8:79144277 G A 0.620021 2.3157e-05
8:79171435 G A 0.374721 1.4473e-06
8:79176625 C A 0.035993 3.3280e-05
8:79191509 T C 0.081746 2.0567e-05
8:79192993 T C 0.027512 -1.3157e-06
8:79227901 C T 0.062203 -9.3198e-06
8:79232792 C A 0.159698 -3.1910e-05
8:79244100 C T 0.048158 4.1888e-05
8:79248637 A G 0.035474 2.9280e-05
8:79251653 G T 0.064712 1.5444e-05
8:79269954 A G 0.047733 1.2260e-05
8:79270833 T C 0.359319 1.9071e-05
8:79276063 T C 0.570597 8.1069e-06
8:79283918 C T 0.522958 -8.0034e-06
8:79299646 G A 0.502477 -9.5105e-06
8:79308724 T C 0.038515 1.2104e-05
8:79314127 C T 0.042894 -2.9179e-05
8:79316129 C T 0.081814 -1.1236e-05
8:79332220 C T 0.043848 6.0871e-06
8:79333400 G A 0.555786 5.4753e-06
8:79343069 G A 0.386023 4.5438e-05
8:79345514 C T 0.115155 1.8694e-05
8:79364896 T C 0.362160 3.6077e-05
8:79364952 G A 0.029255 -3.6595e-05
8:79371859 G A 0.034282 3.9441e-06
8:79374288 C T 0.113779 -2.1747e-05
8:79374556 C G 0.468886 -2.9013e-06
8:79382456 A G 0.045007 4.8857e-06
8:79400939 G A 0.020884 -1.9411e-06
8:79401038 G A 0.499935 2.0382e-05
8:79405395 G A 0.119547 -1.7016e-05
8:79412309 T C 1.921957 1.1726e-05
8:79412406 A G 0.266901 6.8727e-06
8:79412444 T C 0.064251 -1.2653e-05
8:79413123 T C 0.214874 5.7759e-06
8:79420569 C T 0.020861 4.4176e-05
8:79433711 T C 0.125811 -9.3789e-06
8:79449774 A G 0.075790 -8.8736e-06
8:79450649 C T 0.350436 -3.7048e-05
8:79463603 T C 0.030712 -8.8876e-06
8:79464881 C T 0.043384 -9.4856e-06
8:79471468 G T 0.302173 5.2605e-05
8:79479884 T C 0.041926 -1.3619e-05
8:79480692 T C 0.198593 -2.4174e-05
8:79492976 T C 0.202228 -3.5882e-05
8:79501742 G A 0.112900 -4.6951e-06
8:79503667 C T 0.042293 1.5451e-05
8:79511162 T C 0.149736 -1.3008e-06
8:79519364 A G 0.301910 -1.7718e-05
8:79520231 T C 0.029014 1.8756e-05
8:79522630 C A 0.085719 -8.6676e-06
8:79523895 G A 0.059632 7.4216e-06
8:79541254 T C 0.120212 2.0212e-06
8:79554330 G T 1.749623 -5.0628e-05
8:79559130 A G 0.088906 -6.5883e-06
8:79569789 C T 0.050622 -2.4995e-05
8:79575804 C T 1.503716 -1.6428e-05
8:79580065 G A 0.124864 -1.3291e-06
8:79581843 G A 1.968253 -1.5466e-06
8:79584639 C T 0.114539 1.1888e-05
8:79592971 G A 0.039119 -1.7110e-05
8:79607749 A G 0.171350 -3.6503e-05
8:79617313 A G 0.422960 1.8855e-06
8:79620021 A G 1.629583 -1.5678e-05
8:79620354 A G 1.505210 -1.6406e-05
8:79623617 G A 1.499192 -1.7008e-05
8:79626671 G A 0.044179 -4.2642e-06
8:79629586 T C 0.044033 -9.8890e-06
8:79658906 C T 0.126892 -2.9623e-05
8:79675262 A G 0.028602 3.4163e-05
8:79682968 C T 0.202523 -7.0237e-06
8:79687375 G A 0.298278 1.0911e-05
8:79696008 A C 0.029683 1.9057e-06
8:79696273 T C 0.074862 -1.1559e-05
8:79710584 G A 0.091493 8.3040e-06
8:79713106 G T 0.078429 -6.6793e-06
8:79738750 A G 0.185827 -1.4363e-05
8:79743689 G A 0.244605 -2.6653e-05
8:79747691 G A 0.460644 -1.4711e-05
8:79747724 G A 0.175047 2.0849e-05
8:79750564 T C 0.586712 -8.4186e-06
8:79750764 C T 0.590357 -1.6146e-05
8:79753234 A G 0.336193 -2.4183e-05
8:79756515 G A 1.049570 -7.5790e-06
8:79757074 A G 0.030787 -2.3129e-05
8:79757460 T C 0.135997 -3.8681e-05
8:79759499 T C 0.809376 -1.5767e-05
8:79760074 A G 0.466870 -1.7508e-05
8:79763522 A G 0.045302 1.4708e-05
8:79763632 G T 0.107320 -3.4834e-05
8:79788353 G A 0.151807 1.2275e-05
8:79793046 A G 0.398630 1.0626e-05
8:79805381 A G 0.083713 1.7604e-05
8:79807948 G A 0.050232 1.8597e-05
8:79810430 C T 0.055231 1.1482e-05
8:79811574 T C 0.622134 1.9994e-06
8:79815557 T C 0.100442 -1.2068e-05
8:79819817 T C 0.241600 -1.1923e-06
8:79821020 C G 0.208976 -4.7424e-05
8:79821298 G A 0.411168 2.0349e-05
8:79830371 C T 0.365918 2.4639e-05
8:79831888 G A 0.729444 2.0671e-05
8:79832922 T C 0.069438 -2.6577e-05
8:79833368 T C 0.850705 2.0279e-05
8:79835255 G A 0.055663 -1.1193e-05
8:79837071 C T 0.052543 1.0891e-05
8:79844040 C T 0.094768 9.1884e-06
8:79845147 C T 0.270582 5.3216e-05
8:79847288 A C 0.241373 -2.1855e-05
8:79853447 G A 0.047986 -1.7685e-06
8:79857525 G A 1.897484 -5.2055e-06
8:79858123 T C 0.039709 2.5427e-06
8:79860246 C T 0.696541 -3.6141e-05
8:79870644 A G 1.019660 -1.8894e-05
8:79875221 C T 0.147416 1.0023e-05
8:79877645 C T 0.295675 -2.9822e-05
8:79882386 T C 0.060966 -1.6196e-05
8:79883215 G A 0.085245 -4.2013e-05
8:79917585 C G 0.133527 2.1715e-05
8:79933062 A G 0.055046 -1.4493e-05
8:79934396 A G 0.077351 -1.1085e-05
8:79939736 C T 0.028716 -2.7301e-05
8:79940353 C T 0.806997 -5.2284e-06
8:79941386 T C 0.045792 -6.6524e-06
8:79953228 A G 0.043199 7.6018e-06
8:79964160 G A 0.022481 -8.3227e-06
8:79969433 T C 0.059129 6.8715e-06
8:79971168 A G 0.414080 1.9549e-05
8:79974821 C T 0.260182 1.4802e-05
8:79996337 A G 0.236949 -2.3375e-05
8:79998417 C T 0.024918 9.7179e-06
8:80019159 G C 0.596946 -4.0230e-05
8:80037556 G T 0.036873 -1.0110e-05
8:80040315 T C 0.030254 -1.3534e-05
8:80051339 G T 0.046493 -1.2464e-05
8:80060094 T C 1.913135 -2.2830e-05
8:80060941 A G 0.297590 -1.0500e-06
8:80082078 G T 0.302306 4.6143e-06
8:80087511 G T 0.114422 3.1560e-06
8:80087816 A G 0.142359 1.1983e-05
8:80098001 T C 0.082863 -5.6376e-06
8:80098526 G A 0.320379 2.5855e-06
8:80099221 G A 0.255057 1.1813e-05
8:80121815 C T 0.095148 -2.7284e-05
8:80123374 G A 0.130894 1.4899e-05
8:80157842 C G 0.040962 1.1830e-05
8:80187357 C T 0.026382 -1.0402e-05
8:80198802 G A 0.038077 3.3274e-06
8:80199451 C T 0.192546 -7.2359e-05
8:80204958 C A 0.143436 -4.8307e-06
8:80206199 C T 0.157809 1.1356e-05
8:80227448 A G 0.216571 1.0993e-05
8:80230543 A G 0.142599 1.9024e-05
8:80264727 A G 0.033847 -2.4515e-06
8:80266095 T C 0.669987 -3.7302e-08
8:80270500 G C 0.239983 -4.4771e-06
8:80275607 C T 0.234053 2.1492e-05
8:80294945 A G 0.374192 1.4430e-05
8:80305930 C T 0.208408 -7.3994e-06
8:80307644 T G 0.070077 8.8396e-06
8:80315718 A C 0.127379 2.7133e-05
8:80322651 G C 0.038541 -1.9317e-05
8:80323843 G A 0.160977 -2.9885e-05
8:80329104 C G 0.218454 -1.4037e-05
8:80331969 A G 0.389941 2.2286e-05
8:80347911 T G 0.022546 1.2410e-05
8:80348842 A G 0.425969 -7.2446e-06
8:80354937 C T 0.206441 -4.6492e-06
8:80361374 T C 0.026122 -4.8761e-06
8:80363918 T C 0.065115 -2.5982e-05
8:80364499 C A 0.482275 -2.2108e-05
8:80375005 T C 0.040310 6.8409e-06
8:80379600 C A 0.038710 -2.9150e-05
8:80380478 G A 0.124354 2.8902e-05
8:80385471 G C 0.114867 2.2045e-05
8:80396645 G A 0.048191 1.7812e-06
8:80463708 C T 0.036197 -1.6923e-06
8:80473851 C T 1.186473 -3.3359e-06
8:80475044 T C 0.030150 -3.8631e-05
8:80477397 G A 0.698414 1.2053e-05
8:80479018 C T 0.037506 -1.2101e-05
8:80493473 T C 0.056218 2.9695e-05
8:80494038 G A 0.028417 -8.7790e-06
8:80503526 C T 0.021757 -2.2030e-05
8:80515916 A G 0.056503 3.7845e-05
8:80535418 C T 0.334619 6.5318e-06
8:80539623 C T 0.161246 3.6931e-07
8:80544154 G T 0.181169 -6.9804e-06
8:80545930 T C 0.029560 -4.3659e-05
8:80556500 A G 0.157393 3.1923e-05
8:80557004 T C 0.074365 -1.6471e-06
8:80559219 A G 1.743538 -1.1184e-05
8:80560009 T C 0.032627 -1.1360e-05
8:80568229 A G 0.082188 -1.5041e-05
8:80568300 G A 0.071564 -6.2655e-05
8:80568385 A G 0.376117 5.0243e-05
8:80569874 C T 0.184451 3.7612e-06
8:80572425 A G 1.580396 1.2359e-05
8:80588900 T C 0.049648 6.2389e-06
8:80589219 T C 0.532208 2.9335e-05
8:80590588 G A 0.274633 2.0168e-05
8:80596892 G A 0.038297 -2.7577e-06
8:80597253 T G 1.651849 1.3781e-05
8:80597409 G A 0.060824 -3.0191e-05
8:80597708 C T 0.614451 -1.3405e-05
8:80605136 C T 0.055004 -3.4567e-05
8:80605599 G T 0.532001 -4.0218e-06
8:80610507 A G 1.704812 -3.6664e-06
8:80627058 G A 0.677261 2.1331e-05
8:80627249 G A 0.098157 -7.0701e-06
8:80628748 T C 0.041261 3.2243e-05
8:80637159 G A 1.312823 1.0583e-05
8:80638142 C T 0.055478 -1.6897e-05
8:80638724 T C 0.117109 2.1089e-05
8:80650900 T G 0.028946 4.2445e-05
8:80652442 G A 0.255297 2.3901e-05
8:80661452 A G 0.333879 5.6505e-05
8:80662086 G A 0.241230 -6.7129e-05
8:80664160 T C 0.317838 -4.4363e-05
8:80677527 G A 0.020890 2.5917e-06
8:80678062 A T 0.037697 2.3330e-06
8:80678427 C T 0.335596 2.5618e-05
8:80683826 T C 0.107765 -2.3447e-05
8:80684881 G A 0.566212 -4.7524e-06
8:80687280 T C 0.113734 4.1224e-05
8:80689967 G A 0.233508 -7.1739e-07
8:80693703 T C 0.217029 -3.1420e-05
8:80710104 C T 1.524279 3.4533e-05
8:80712059 G T 0.481775 -3.9435e-06
8:80714935 G A 0.142420 -1.3351e-05
8:80716019 C T 0.022068 6.8565e-05
8:80722146 C A 1.976786 1.2797e-05
8:80726134 C T 0.032575 4.3021e-05
8:80729911 G A 0.026320 1.0521e-05
8:80733696 T C 0.580483 1.1809e-06
8:80737804 T C 0.028086 2.0907e-05
8:80738751 C T 1.176119 2.1582e-06
8:80739345 T C 1.603990 3.2424e-05
8:80741068 A G 0.242820 2.3413e-06
8:80742994 T C 0.118567 -2.1117e-06
8:80743773 C T 0.238325 -8.6696e-06
8:80744651 T C 0.264960 -2.0110e-05
8:80746904 A G 1.558704 8.3389e-05
8:80751735 T G 0.525447 7.4760e-06
8:80763901 C A 0.588588 1.3737e-04
8:80766204 T G 0.073508 -1.1836e-05
8:80766286 A G 0.228320 3.0416e-06
8:80766354 C A 1.192611 9.5851e-06
8:80769781 G A 0.220541 1.1086e-05
8:80769811 T C 0.035675 4.0563e-05
8:80771968 G A 0.784020 1.1724e-05
8:80772187 G A 0.155699 -2.8763e-05
8:80775108 A C 0.744375 -2.7390e-08
8:80775289 C T 0.107015 4.2808e-06
8:80779860 T G 0.041198 -4.9835e-06
8:80781094 T C 0.034419 -2.7095e-05
8:80782703 G A 0.075586 4.0782e-06
8:80789240 G A 1.292108 -2.4481e-05
8:80789667 C G 0.021948 8.7855e-06
8:80790411 G A 0.144228 2.6277e-04
8:80795685 C T 0.160759 3.7146e-05
8:80798325 T C 0.032452 -3.7013e-06
8:80799543 C T 0.124591 3.5523e-06
8:80809452 A C 0.018029 9.1325e-07
8:80821056 C A 0.021624 4.3332e-06
8:80822204 C T 0.029537 -4.6251e-06
8:80823656 T C 0.490172 -3.2911e-05
8:80825924 A G 0.173376 -9.2111e-06
8:80830034 T C 1.307824 -1.4181e-05
8:80839486 A G 0.087751 4.5498e-06
8:80845186 G A 1.445285 -2.0356e-06
8:80849850 C T 0.043088 -3.3707e-05
8:80850328 A G 0.110663 1.8414e-05
8:80856693 T C 1.344775 -1.5006e-05
8:80857519 C T 0.052397 1.0209e-05
8:80904999 G T 0.069996 -7.9668e-07
8:80909229 C T 1.329883 -1.8447e-05
8:80927470 T G 0.049265 1.8473e-05
8:80936067 C T 0.256420 1.2531e-05
8:80936542 C A 0.020916 -1.1521e-05
8:80939650 A C 0.526827 -1.1459e-05
8:80951882 T C 0.022052 2.9121e-06
8:80955284 T C 0.044568 3.1951e-06
8:80963270 G A 0.033786 3.6623e-06
8:80967345 A G 1.200319 -2.0698e-05
8:80976802 T C 0.032156 -7.4836e-06
8:80976814 A C 0.048921 -1.3375e-05
8:80979571 T C 0.111163 2.8796e-05
8:80980045 A C 0.027187 3.7301e-07
8:80980662 A G 1.152700 -1.0654e-05
8:80981317 G A 0.421130 -1.2545e-05
8:80983890 A T 0.049116 -1.3881e-05
8:80985713 T C 0.028054 1.0192e-05
8:80991271 G A 0.063631 -3.1098e-05
8:80992223 C T 1.197473 -9.0160e-06
8:80993548 T C 0.048986 -2.2190e-05
8:80994801 T C 0.792848 -7.7262e-06
8:80996541 A G 0.034844 1.7812e-05
8:80998004 A G 0.036746 1.3617e-05
8:81000500 G A 0.326085 2.5568e-06
8:81001795 C T 0.070395 6.7517e-06
8:81004917 T C 0.036736 7.3868e-06
8:81007851 T C 0.522172 1.7150e-05
8:81011534 T C 0.044000 1.2316e-05
8:81015334 C T 1.062378 1.3015e-05
8:81015968 T C 0.032724 -8.4388e-06
8:81025007 T C 0.854389 1.8306e-05
8:81042282 A C 0.170000 1.4484e-05
8:81044808 C T 0.161808 -1.0548e-05
8:81044903 T C 0.059736 9.2696e-07
8:81052502 C G 0.028122 -2.2653e-05
8:81055129 T G 0.856629 2.8700e-05
8:81056660 T C 0.032994 2.9621e-06
8:81057640 A G 0.065491 9.0919e-06
8:81058819 C T 0.055160 2.5305e-05
8:81063750 C T 0.028703 -2.7945e-06
8:81070612 C A 0.087556 -7.7421e-06
8:81082936 T G 0.042884 4.2331e-05
8:81083077 G T 0.593178 -3.2230e-05
8:81084798 C G 1.880041 7.4418e-06
8:81084799 C T 0.117502 1.3828e-05
8:81088106 G A 0.060499 4.5639e-06
8:81088386 T C 0.037824 -6.2592e-06
8:81093564 C A 0.499912 -2.0731e-05
8:81095371 A G 0.206691 6.7451e-07
8:81095395 T C 0.909951 -5.2814e-06
8:81099247 C T 0.063722 -1.9584e-05
8:81099829 C T 0.038103 2.5515e-05
8:81125974 T C 0.655936 -1.8535e-05
8:81159529 C A 1.422571 -2.3142e-06
8:81160544 G A 1.944568 2.0650e-05
8:81166506 A G 0.025233 -6.1417e-06
8:81172024 A C 1.261188 -3.6836e-06
8:81198757 T C 0.089354 1.0096e-05
8:81213670 T G 1.272442 4.3228e-07
8:81215710 C T 0.129437 -2.9815e-05
8:81217907 G A 0.066549 -3.5222e-06
8:81220185 A G 1.378405 -9.9926e-06
8:81233303 G A 0.046652 -4.7966e-05
8:81233967 C T 1.721268 9.8828e-07
8:81237546 G C 0.088481 -1.7985e-05
8:81243177 C G 0.194159 2.1869e-05
8:81244658 G T 0.041680 2.0995e-05
8:81244863 A G 0.047360 3.5542e-06
8:81259826 C T 1.309970 -1.5169e-05
8:81276966 A G 0.052875 2.6589e-05
8:81280056 T C 0.045331 -4.3974e-05
8:81289539 A C 0.030910 -3.0299e-06
8:81289897 G A 0.055948 2.0907e-05
8:81291203 G C 0.045308 -3.9924e-05
8:81295224 A G 1.225848 1.6158e-06
8:81295820 G A 0.056412 3.5543e-06
8:81299114 A G 0.037282 -1.0072e-05
8:81304576 G A 0.828841 3.8503e-06
8:81307007 A G 0.626256 -1.3524e-05
8:81308960 C G 0.884082 -8.4464e-06
8:81309388 A G 0.071911 3.5699e-05
8:81313230 T G 0.151814 2.0177e-05
8:81315033 A G 0.107434 2.1372e-05
8:81315490 G A 0.778829 -4.0346e-07
8:81320578 T C 0.191442 1.0166e-06
8:81322383 T C 0.049538 7.3172e-06
8:81322594 T C 0.024668 -4.2828e-06
8:81332361 T C 0.075121 7.3153e-06
8:81332842 T G 0.288005 -1.2356e-05
8:81333371 C T 1.320636 1.0322e-05
8:81333598 G A 0.310921 2.2451e-05
8:81333661 T C 0.031176 1.4437e-05
8:81335062 G T 1.796295 2.0137e-05
8:81337595 A C 0.469603 1.1771e-05
8:81340573 G A 0.165391 -3.0787e-06
8:81346119 C T 0.048931 3.6494e-06
8:81346221 G A 0.039271 6.1442e-07
8:81348083 G A 0.041384 -1.2285e-05
8:81350150 T G 0.197531 5.8795e-06
8:81375400 G A 0.109654 4.9425e-05
8:81377803 A G 0.587738 4.3353e-05
8:81378341 A G 0.068097 -4.3414e-05
8:81381732 T C 0.085310 -2.6512e-06
8:81395610 C T 0.118664 -2.5241e-06
8:81399152 T C 0.038450 -1.1273e-05
8:81408409 C T 0.575771 5.0364e-05
8:81415568 G C 0.125094 4.2377e-05
8:81416418 T C 0.032692 -1.5127e-05
8:81426196 A C 0.069233 -2.1979e-05
8:81439113 G C 0.092474 -1.0330e-05
8:81443461 A G 0.073768 2.0949e-05
8:81447148 C A 0.117940 3.2547e-05
8:81449076 G A 0.050687 1.1864e-05
8:81451995 A G 0.214471 1.6032e-05
8:81452090 C G 0.037243 3.0592e-06
8:81452333 G A 0.626539 1.1798e-05
8:81457859 C T 0.084051 -2.5467e-05
8:81461974 G A 0.407530 -3.3040e-06
8:81470120 C A 0.266336 9.3640e-06
8:81473302 T C 0.055793 6.6912e-06
8:81477367 T C 0.059421 -2.2484e-06
8:81480911 G A 0.174427 -2.8194e-05
8:81485611 C T 0.771497 -1.4397e-04
8:81491456 A G 0.061999 1.2193e-05
8:81492583 G T 0.211634 -8.3871e-05
8:81495924 C A 0.135289 -4.4535e-05
8:81498662 C T 0.256105 -5.3129e-05
8:81500286 T C 0.037684 -2.7069e-05
8:81502336 A G 0.032857 1.3324e-06
8:81503085 G C 0.364961 3.1459e-06
8:81507081 C T 0.085638 6.0424e-05
8:81509555 A G 0.267028 -6.3432e-05
8:81522209 C T 0.276220 -2.9310e-05
8:81527749 A G 0.070149 -2.4857e-05
8:81528234 C A 0.125688 1.6636e-05
8:81528752 T G 0.043965 -3.9910e-05
8:81534961 T C 0.725848 -8.1367e-05
8:81546628 A G 0.051080 1.9484e-05
8:81548339 T C 0.034594 3.0562e-06
8:81554302 C T 0.389334 2.6266e-05
8:81582148 T C 1.783004 -4.0465e-05
8:81586348 G A 0.159480 -1.0041e-05
8:81587113 T C 0.206399 3.2268e-06
8:81587686 C T 0.030718 -1.5195e-05
8:81588870 T G 0.032994 6.5380e-06
8:81605989 T C 0.041501 -1.4707e-05
8:81611090 T C 0.026577 1.3659e-05
8:81616401 A C 0.060947 -1.9522e-05
8:81620340 C T 0.033825 1.4152e-05
8:81623335 C T 0.038122 -2.1175e-05
8:81629971 G A 0.047545 2.0299e-05
8:81632047 T C 0.034672 -5.2370e-06
8:81681179 T C 0.196924 -1.9130e-05
8:81697147 A G 0.029803 -1.2167e-05
8:81709386 G A 0.045889 -2.7273e-05
8:81723114 T C 0.052336 -5.6430e-05
8:81726787 C G 0.036740 5.5314e-06
8:81731419 T A 0.055124 6.7970e-06
8:81733554 G A 0.123156 7.9596e-06
8:81733727 A C 0.282367 7.3756e-06
8:81758439 T C 0.056526 1.8079e-05
8:81765259 T G 0.065816 -1.2961e-05
8:81771461 C A 0.490584 2.4581e-04
8:81776870 C G 0.039849 7.5122e-06
8:81797422 A G 0.123335 -2.0498e-05
8:81822519 C T 1.018634 -2.4111e-05
8:81833493 T C 0.156890 -3.1843e-05
8:81836363 A G 0.082009 9.4925e-06
8:81837172 A G 0.064099 3.5002e-05
8:81842065 G T 0.144378 -4.6370e-05
8:81842469 T C 1.494651 -8.8067e-05
8:81846682 C T 0.295240 -2.8187e-05
8:81846721 A G 0.032231 -2.8458e-07
8:81848203 T C 1.285691 -5.4446e-09
8:81861220 A G 1.431958 7.5295e-07
8:81870786 G A 0.090412 1.1587e-06
8:81870851 C T 1.581801 -2.8800e-05
8:81873395 T C 0.020744 1.0361e-05
8:81873396 A G 1.004388 -1.3014e-05
8:81874858 G A 0.072314 -3.1760e-06
8:81878670 A G 1.181023 6.1381e-06
8:81879049 G A 0.055890 -2.5767e-06
8:81880096 G A 0.103393 -2.8788e-05
8:81882850 G A 0.175271 -2.6342e-05
8:81885077 G A 1.237708 6.5596e-06
8:81886686 A C 0.162369 -3.4214e-05
8:81891232 A G 0.636023 -1.8100e-05
8:81891362 A C 0.508488 1.5415e-05
8:81896336 C T 0.170506 2.9536e-06
8:81903007 G A 0.392479 -3.1495e-05
8:81905397 G A 0.588751 -2.4589e-05
8:81907672 C T 0.219171 6.0107e-06
8:81907920 G A 0.045094 2.5134e-05
8:81909076 G C 0.778274 1.3577e-06
8:81911211 A G 1.768326 1.8352e-05
8:81926239 C T 0.051187 -4.0031e-05
8:81930070 C T 1.309830 1.7842e-05
8:81946437 A C 1.492054 6.1370e-06
8:81950218 T C 0.083372 -2.3775e-05
8:81952823 G A 1.359660 2.8454e-05
8:81954395 A G 0.080841 -1.8109e-05
8:81955201 C T 0.054640 -1.0365e-05
8:81956152 T G 0.466850 3.1557e-06
8:81957205 T C 0.066208 8.8224e-06
8:81963536 T C 0.317809 -1.9401e-05
8:81970067 A G 0.195159 -3.4748e-05
8:81973259 G T 0.951163 -1.2403e-05
8:81973931 T C 0.064559 1.9969e-05
8:81974291 G A 0.767265 -1.9095e-07
8:81978515 A T 0.062576 -4.1002e-05
8:81981615 T C 0.072794 1.2744e-06
8:81984232 A G 0.078650 2.0670e-05
8:81991349 C T 1.030186 1.9045e-07
8:81992495 A G 0.028008 1.2207e-05
8:81993196 A G 0.293484 9.2747e-06
8:81997825 C T 0.131203 6.0471e-05
8:82007348 T C 0.097144 -1.3195e-05
8:82009043 C A 1.002269 -2.8727e-06
8:82011717 T C 0.020449 -2.3189e-05
8:82016872 T C 0.042773 2.7983e-05
8:82017372 A G 0.300450 2.9536e-05
8:82017932 A G 0.884987 -5.0014e-06
8:82019143 C T 0.056649 -2.1333e-05
8:82027672 T G 0.291410 3.5595e-05
8:82035097 G A 0.562463 -4.0748e-06
8:82040288 G A 0.857447 2.2490e-05
8:82043260 T C 0.076517 5.6502e-06
8:82047775 A G 1.539352 -1.2530e-05
8:82050010 T C 0.068474 -6.9916e-07
8:82059178 C T 1.533922 -3.4516e-06
8:82064739 A G 0.091221 -1.6942e-05
8:82065338 G A 0.115480 -5.8274e-07
8:82105415 C T 1.569597 -1.5426e-05
8:82121672 A C 0.061865 3.0212e-06
8:82138199 C G 0.031550 2.0482e-05
8:82138246 T G 0.046646 -1.6826e-05
8:82140551 T C 0.068886 4.0302e-07
8:82151747 A G 0.193023 -5.7107e-06
8:82152448 T C 0.048898 1.4746e-05
8:82156291 G A 0.043692 -4.2892e-06
8:82156582 C T 0.258475 -2.7921e-05
8:82156937 A C 0.077075 1.8884e-05
8:82160815 T G 0.283711 9.8517e-06
8:82162989 A G 0.113036 -1.3409e-05
8:82163436 T C 0.067309 -2.5909e-05
8:82166254 C T 1.370741 -1.0363e-05
8:82171118 A G 0.156861 6.3649e-06
8:82171737 A G 0.077656 1.0899e-05
8:82173365 G T 0.045532 -2.9573e-05
8:82177705 G A 0.037058 -6.3531e-05
8:82180675 A G 0.078091 -6.8503e-06
8:82182014 C G 0.139635 4.5660e-05
8:82187136 A C 1.654917 2.2714e-07
8:82187576 C T 0.069503 3.4967e-05
8:82193208 T C 0.146770 -2.2424e-05
8:82202118 C T 1.791667 -6.1824e-06
8:82203217 G A 0.232667 2.5412e-06
8:82208632 C A 0.032244 7.9945e-06
8:82217952 C G 1.747702 -1.3405e-05
8:82222764 G A 0.057360 8.6202e-06
8:82224979 T C 0.050599 -1.6840e-05
8:82231689 G T 0.096778 -3.8961e-05
8:82232665 C T 0.794283 2.2394e-05
8:82233721 G A 1.376198 -5.3860e-05
8:82234729 A C 1.375192 -5.5958e-05
8:82236841 T C 0.352724 5.9750e-05
8:82244169 C T 0.403953 8.2076e-06
8:82244573 G A 0.022692 2.6312e-05
8:82244759 T C 0.042959 5.7543e-06
8:82244987 A G 0.360744 9.2225e-06
8:82245226 T C 1.522117 2.1783e-05
8:82250613 C T 1.551144 -1.7120e-05
8:82254193 T G 0.034620 1.5165e-05
8:82263832 G A 0.663259 2.1967e-05
8:82263860 G A 0.034003 -2.8169e-06
8:82269332 A G 0.293760 4.7333e-05
8:82274071 C T 0.136432 2.7569e-06
8:82274908 T C 0.066669 -2.5488e-05
8:82274992 G A 0.027885 -2.7654e-07
8:82277240 C T 0.188628 -3.5013e-05
8:82282595 A C 0.084323 6.1299e-06
8:82283053 A G 0.020978 -2.5414e-05
8:82288400 T C 0.206970 3.6561e-05
8:82290077 C A 0.082950 3.5427e-05
8:82290112 T C 0.166332 -3.8264e-05
8:82310697 T G 0.038771 4.6424e-06
8:82312462 G A 0.067925 -4.3257e-05
8:82357149 G A 0.022718 1.5534e-05
8:82360989 T G 0.032238 6.4910e-06
8:82364903 A C 0.344937 1.9115e-06
8:82369015 T C 0.086157 -3.9557e-05
8:82373616 C G 0.164070 -8.6589e-07
8:82382856 T C 0.212813 4.4217e-05
8:82390244 G C 0.226523 3.9847e-05
8:82393166 T G 0.534935 6.8433e-05
8:82396359 G A 0.319892 3.7034e-05
8:82399647 A G 0.024470 -3.6191e-05
8:82402589 G A 1.967558 -5.1828e-07
8:82402786 C G 0.096774 -3.4500e-06
8:82410013 C T 1.843266 3.5756e-05
8:82410491 G A 0.024973 -8.8646e-07
8:82414063 A G 0.299866 1.0114e-04
8:82419512 G A 0.572703 5.1316e-05
8:82432036 T G 0.105149 -6.6823e-07
8:82435447 G T 0.080078 -1.4704e-05
8:82435456 G A 0.250367 3.9044e-05
8:82435638 T A 0.106960 -1.0893e-05
8:82437372 G A 0.045526 -1.5527e-05
8:82445224 A C 0.219499 -2.1137e-05
8:82448240 T C 0.093616 2.4105e-05
8:82453712 A G 0.231872 -1.0124e-05
8:82457508 T C 0.166219 2.0866e-05
8:82475171 A G 0.095956 -1.4097e-04
8:82483806 A G 0.241957 2.1399e-05
8:82508553 C A 0.288275 3.5895e-05
8:82521070 T C 0.286801 3.7148e-05
8:82534934 T C 0.097151 -9.8787e-05
8:82551533 A G 0.030456 -5.2626e-05
8:82561984 A G 0.048950 3.1333e-05
8:82576374 C G 0.074485 -4.5115e-05
8:82578706 G A 0.242272 5.3326e-05
8:82588492 C T 0.043588 -1.1112e-05
8:82590052 C T 0.023970 -3.5329e-06
8:82591292 C A 0.107755 -1.8626e-05
8:82595445 A G 0.282030 7.4025e-06
8:82598311 A C 0.071149 1.8882e-05
8:82607027 G A 0.046188 -4.6068e-05
8:82607068 G C 0.051755 -2.2425e-05
8:82613459 T C 0.487510 -4.0298e-05
8:82614591 A G 0.086456 -1.1303e-05
8:82621286 T C 0.036554 3.2475e-05
8:82638489 G A 0.387240 -1.0832e-05
8:82644442 A G 0.330772 -1.2918e-05
8:82645552 T C 0.108966 -1.9738e-06
8:82647637 C A 0.030381 -3.5931e-06
8:82651241 T C 1.110527 -3.3526e-05
8:82655811 A C 0.042355 1.4926e-05
8:82657745 G A 0.141106 -3.4972e-06
8:82667211 G A 0.231762 -3.6109e-06
8:82669563 C T 0.378762 -5.1270e-05
8:82670771 A G 0.139918 -4.6731e-06
8:82672109 C T 0.164515 -1.2145e-05
8:82678893 G C 0.402538 -4.1019e-05
8:82693145 T C 0.263775 6.4169e-06
8:82696068 A G 0.111663 9.4584e-06
8:82696169 T G 0.162467 -1.2058e-05
8:82702122 A G 0.135335 -3.7110e-06
8:82759691 T G 0.027099 -2.5504e-05
8:82766018 T C 0.091970 3.4455e-05
8:82767398 G T 0.527288 -5.1940e-05
8:82789327 A G 0.021046 -3.8787e-05
8:82791557 C T 0.147270 -1.8263e-05
8:82796164 G A 0.060492 2.3134e-05
8:82801080 G A 0.149509 2.6950e-05
8:82803565 C T 0.103827 1.1552e-05
8:82812275 C T 0.079104 -2.3106e-05
8:82816364 G A 0.031884 2.7463e-05
8:82819992 G A 0.050077 2.0229e-05
8:82833013 G A 0.852776 6.0737e-05
8:82849658 A C 0.277976 8.5633e-06
8:82869630 T C 1.676703 2.2476e-05
8:82870272 A C 0.067377 1.6824e-05
8:82879546 G A 1.337933 -2.1315e-06
8:82883153 T C 0.038609 -2.7304e-05
8:82888093 A G 0.768589 -2.1049e-05
8:82888672 A C 1.569889 1.1238e-05
8:82893690 A G 0.122491 1.4793e-05
8:82895698 G C 0.125396 1.5198e-05
8:82896170 A G 0.083216 3.2931e-05
8:82910500 G A 0.034467 1.5591e-06
8:82911833 A G 0.072742 -3.7158e-05
8:82914491 A C 0.214728 -2.4099e-06
8:82915864 A G 0.336180 1.0487e-05
8:82918932 T C 0.078659 -3.2881e-05
8:82922886 A G 0.034649 -2.7242e-06
8:82928049 A G 1.845976 -5.6654e-06
8:82932223 T C 0.833265 -1.7617e-05
8:82945765 G A 0.589410 -2.7923e-05
8:82947531 A G 0.069061 2.4544e-05
8:82948470 A G 0.032465 1.4697e-05
8:82954332 C T 0.127470 2.3626e-05
8:82954367 A G 0.072249 1.3980e-05
8:82957874 T C 0.053602 -1.2186e-05
8:82963678 T C 0.037554 -2.6240e-05
8:82964567 G A 0.709680 -3.6421e-05
8:82974096 T G 0.144238 5.8576e-08
8:82978212 A G 0.245011 -1.8865e-05
8:82999568 T G 0.094895 1.3448e-05
8:83007407 G A 0.494625 -2.7884e-05
8:83033227 A G 0.035081 -8.4253e-06
8:83034106 C T 0.188784 -1.1915e-05
8:83048734 C T 0.135046 3.3897e-05
8:83049141 C T 0.058315 -1.7615e-05
8:83061796 C T 1.970129 3.7482e-06
8:83073577 A G 0.097053 -2.5769e-06
8:83073829 T C 1.487562 2.5761e-05
8:83078428 C T 0.476708 -6.4205e-06
8:83089761 C A 0.022977 -3.8761e-07
8:83090960 C T 0.089137 2.0360e-06
8:83100933 G A 0.523312 -2.5568e-06
8:83103497 C G 0.066195 -2.3589e-06
8:83136386 G A 0.021734 8.4918e-06
8:83140172 T C 0.668864 -1.9360e-05
8:83154213 A C 0.024084 3.1853e-06
8:83164722 A G 0.022107 9.7073e-06
8:83182598 C T 0.035396 1.3850e-05
8:83182892 T C 0.115633 -1.3056e-06
8:83194792 G A 0.057529 2.6583e-05
8:83263517 A G 0.416196 -2.0340e-05
8:83271084 T G 0.403988 -3.7170e-05
8:83276623 A C 0.066471 -3.5959e-05
8:83279812 A G 0.279735 -2.1702e-05
8:83292164 T C 0.427414 -3.5486e-05
8:83292295 A C 0.154527 -1.0264e-05
8:83294292 T G 0.115032 -3.4702e-05
8:83304382 T C 0.357534 -9.7317e-06
8:83310040 C T 0.049590 -8.4401e-06
8:83320072 C T 0.828977 -9.4393e-06
8:83328801 A C 0.068477 -5.9738e-06
8:83338263 T C 0.927709 -2.8194e-05
8:83354492 C G 1.022143 -4.6870e-05
8:83355177 G A 0.314998 1.3857e-07
8:83366618 A G 0.098073 -1.3521e-05
8:83371633 C A 0.035191 1.2597e-05
8:83375906 C A 0.054475 -8.0346e-06
8:83390674 A G 0.352260 -2.8293e-05
8:83400788 G A 0.222943 7.5156e-06
8:83427758 A G 0.335943 1.7681e-05
8:83428479 T G 0.031475 -3.0986e-05
8:83428962 A C 0.087316 -2.3100e-05
8:83439540 G T 0.359962 -1.0138e-05
8:83472674 G A 0.397581 -5.6281e-06
8:83476458 G A 0.281485 -2.8637e-06
8:83482114 C T 0.032734 -2.3507e-05
8:83489460 A G 0.424178 -1.9894e-06
8:83490545 A C 0.049778 -1.2808e-05
8:83490664 A G 0.352503 -7.4651e-06
8:83492716 A G 0.284441 1.3537e-05
8:83503343 T G 0.087306 -1.5965e-05
8:83507833 G A 1.294052 1.4907e-05
8:83513536 G T 0.037869 -7.3026e-06
8:83515171 A G 0.121787 -2.6971e-05
8:83530099 A G 0.076293 5.7258e-06
8:83540494 T C 0.031829 9.5243e-06
8:83543703 A G 0.070321 -2.7005e-05
8:83546036 C T 0.865022 9.4395e-08
8:83549143 T A 0.061927 9.6284e-05
8:83558238 T C 0.082155 3.3516e-05
8:83567366 A G 0.035948 3.0570e-06
8:83571646 G A 0.139580 4.8602e-05
8:83573744 T C 0.190624 -1.1656e-06
8:83573805 A G 0.030582 8.9117e-06
8:83577800 G A 0.084109 -1.6950e-05
8:83580584 C A 0.044523 -6.8962e-07
8:83591121 A C 0.034393 -1.2898e-05
8:83596042 A C 0.173376 1.2453e-05
8:83606350 A G 0.284182 -1.0247e-05
8:83611381 A G 1.040690 3.6019e-05
8:83618293 C A 0.102766 -2.4903e-05
8:83622351 A G 0.028583 5.7214e-06
8:83622831 T C 0.089134 -7.6706e-08
8:83625703 A G 0.051946 3.1472e-05
8:83632980 A G 0.392946 1.0851e-05
8:83640314 T C 0.039852 4.2383e-06
8:83656072 C T 0.102130 -2.6976e-05
8:83667051 G A 1.967191 -1.5339e-05
8:83668458 T C 0.966217 7.2465e-06
8:83680098 A G 0.023292 1.9180e-05
8:83684894 T A 0.141057 2.7481e-05
8:83688273 A T 0.026658 -3.0014e-06
8:83690134 G T 1.545604 -1.7490e-05
8:83693888 A G 0.043481 -1.5185e-05
8:83700014 A C 1.367512 -9.7543e-06
8:83701130 A G 0.118534 3.5686e-06
8:83715614 C T 0.216753 -3.0817e-05
8:83720591 G A 1.006427 1.2984e-05
8:83722343 T C 0.102234 -1.9747e-06
8:83725679 T C 0.035545 2.7108e-05
8:83730265 A G 0.081759 -5.2147e-05
8:83732155 G T 0.116304 -9.4317e-05
8:83734562 G A 1.594642 3.1381e-05
8:83735168 T C 0.348780 3.5675e-05
8:83737985 G A 0.043621 6.3972e-06
8:83743538 C T 0.237234 -3.4893e-05
8:83748252 C A 0.423782 1.1811e-06
8:83751257 G A 0.567838 2.0082e-05
8:83752495 A T 0.032104 -5.2374e-05
8:83754088 G A 0.037278 2.0735e-05
8:83764043 C G 0.050138 1.2643e-05
8:83771472 C A 0.034818 1.6539e-05
8:83778775 T G 0.590214 5.3113e-06
8:83780520 G T 1.578049 3.0378e-05
8:83784641 T C 0.485381 5.0304e-07
8:83788268 T C 0.045740 -1.2735e-05
8:83790766 G A 0.089906 -3.1357e-05
8:83797431 C T 0.249760 1.1598e-05
8:83803958 T C 0.049025 1.6247e-05
8:83815649 A G 0.269679 1.4354e-05
8:83819946 G A 0.050625 9.8253e-06
8:83823047 G A 0.108141 -2.3230e-05
8:83824310 C A 0.094583 8.6598e-06
8:83848164 A G 0.031806 -3.9175e-05
8:83852232 A G 0.051313 2.0337e-06
8:83858253 C A 0.025876 -1.1421e-05
8:83875901 C T 0.863828 3.7991e-06
8:83891459 G A 1.517962 1.9126e-05
8:83897854 T C 1.591026 -2.6698e-05
8:83908263 T G 0.030339 -3.1879e-05
8:83909670 C G 1.135439 2.3747e-05
8:83916663 C T 0.083291 2.2354e-06
8:83932994 G A 1.568857 3.9620e-06
8:83952190 A G 1.779709 1.2040e-05
8:83954622 C A 0.048885 -1.1135e-06
8:83954764 C T 1.510224 4.1449e-05
8:83958152 C T 0.200605 -2.2905e-05
8:83976561 T C 0.020036 -3.6594e-06
8:83982476 T G 0.033348 7.5301e-06
8:83984833 A G 0.084839 -3.5685e-06
8:83985099 G A 0.251396 -5.8453e-07
8:83991231 C A 1.768936 2.8144e-05
8:83995687 A G 0.111987 5.7154e-06
8:83995898 A G 0.033792 -1.5597e-06
8:83997731 C T 0.175856 -3.1701e-06
8:83998365 C G 0.024766 -4.0444e-05
8:84009915 T C 0.023295 -9.4235e-06
8:84011970 A G 0.030641 8.2257e-06
8:84017593 C T 1.956581 1.3257e-05
8:84019010 A G 1.209236 5.4368e-05
8:84025585 T C 1.411506 3.0893e-05
8:84055119 C G 0.104392 1.2500e-06
8:84059611 T G 1.281033 3.8320e-05
8:84063752 A G 0.044338 -2.6455e-06
8:84071594 A G 0.059684 1.2931e-05
8:84080738 G A 0.686268 -1.2579e-05
8:84084432 A G 1.249312 3.5986e-05
8:84087539 G A 0.023396 1.2286e-05
8:84098873 T C 0.050742 2.2313e-05
8:84099766 T C 1.933766 2.0630e-05
8:84104895 C T 0.020958 1.2307e-05
8:84114488 T C 0.111432 1.8079e-05
8:84122365 C T 0.096950 -3.3476e-06
8:84125864 T C 0.580850 -3.1755e-05
8:84131571 A C 0.020199 2.6891e-05
8:84133482 T G 0.037531 -1.6407e-05
8:84153694 A G 0.022993 -3.0225e-07
8:84164276 C T 1.956230 6.1071e-06
8:84171701 T C 0.133962 -3.2830e-05
8:84196924 G T 0.036850 2.8464e-06
8:84206204 T C 0.040858 9.3560e-06
8:84207184 A G 0.046409 1.0474e-05
8:84216690 T C 1.438803 1.7239e-05
8:84217328 T C 1.924411 -1.4776e-05
8:84219599 A G 0.031316 -1.2511e-05
8:84226091 C T 1.304299 3.3585e-05
8:84228361 C T 0.151934 -2.7733e-05
8:84244263 A G 0.066773 -5.1454e-06
8:84245726 C A 0.028917 -2.7391e-06
8:84256542 C T 0.316458 1.0828e-05
8:84291671 C T 0.044672 -1.7480e-05
8:84292656 T C 0.045299 -2.3535e-05
8:84310135 G A 0.080428 -4.8611e-06
8:84322811 A G 0.053270 -9.7829e-06
8:84323910 A C 0.062443 -4.1523e-05
8:84325092 A G 0.022162 4.5551e-06
8:84332561 T C 0.033325 -3.3091e-05
8:84336484 T C 0.155683 -2.6856e-05
8:84336765 G A 0.501006 5.0224e-05
8:84355817 T C 0.032809 1.2536e-05
8:84373601 G A 1.811395 -5.3843e-06
8:84377644 A G 0.212981 -1.6771e-05
8:84388522 C T 0.039670 -9.6903e-06
8:84405280 C T 1.577234 1.7865e-05
8:84415589 A G 0.058506 -1.5465e-05
8:84423708 A G 0.142398 -2.0747e-05
8:84438699 T C 0.081954 6.1686e-06
8:84438975 G T 0.096271 -3.1816e-05
8:84441806 A G 1.616243 2.0503e-05
8:84450319 A G 0.132683 -2.7080e-05
8:84463470 T C 0.051790 4.6870e-06
8:84468582 T C 0.968003 7.0001e-06
8:84485247 T C 0.090679 1.3979e-05
8:84496573 A G 0.036460 -2.9411e-05
8:84499123 C T 0.477419 2.4566e-05
8:84513143 G A 0.030800 -1.1465e-05
8:84521301 A G 0.032786 1.4983e-05
8:84525689 T G 1.683175 1.9512e-05
8:84544935 T G 0.085618 1.1722e-05
8:84549045 T C 1.953439 -1.7376e-05
8:84549128 C A 0.057338 -1.9986e-05
8:84560316 A G 0.139265 6.7246e-05
8:84563549 A C 0.062391 5.7217e-05
8:84567691 T C 0.023893 -9.6213e-06
8:84568363 T C 0.213309 -2.4611e-05
8:84577453 A G 0.191851 -2.1656e-05
8:84581697 T C 0.056156 -8.9561e-06
8:84585698 A G 0.506644 4.3934e-05
8:84599171 A G 0.122358 3.9724e-07
8:84605358 G A 0.056961 -4.2233e-05
8:84607177 T C 0.026045 -2.4241e-07
8:84610264 A G 0.333401 -1.1932e-05
8:84635045 T C 0.076887 1.0778e-05
8:84635072 T C 0.069840 -2.5157e-05
8:84635207 G A 0.075563 -3.5439e-05
8:84642093 A G 0.040394 3.1475e-05
8:84643854 A G 0.041030 1.3608e-05
8:84694675 A G 0.152460 3.4022e-05
8:84700897 T A 0.076916 -6.6486e-05
8:84702841 A G 0.035623 -3.9403e-05
8:84706982 A G 0.303514 4.2759e-05
8:84727467 A G 0.365707 -2.9634e-05
8:84732827 C T 0.975932 -8.7771e-06
8:84738894 C G 0.936664 -7.7060e-06
8:84739098 C A 0.276785 7.5157e-06
8:84739529 A G 0.040696 1.7734e-05
8:84747591 T C 0.620793 2.4884e-05
8:84755957 T C 0.077991 -2.4310e-06
8:84756925 T C 0.741642 -2.7782e-05
8:84759764 G A 0.827971 -3.1310e-05
8:84765135 T C 0.060473 -5.0410e-07
8:84772325 T C 0.059077 -7.2355e-06
8:84774514 C G 0.110102 9.9193e-07
8:84779480 A G 1.802900 -2.8521e-05
8:84786094 T C 1.035535 6.7176e-06
8:84790869 A G 0.081266 -4.2130e-06
8:84793838 G A 0.296490 -2.5023e-05
8:84800599 T C 0.077715 2.3256e-06
8:84806193 T C 1.630586 6.1848e-06
8:84822844 G T 0.124231 -2.4559e-05
8:84824546 G T 0.023565 6.0451e-06
8:84834116 T G 0.024084 -5.1675e-06
8:84845895 T C 0.081058 1.0063e-05
8:84850530 T C 0.067322 -1.0055e-05
8:84856332 T G 0.090864 1.5878e-06
8:84859350 A G 0.052216 -1.4276e-05
8:84863260 C T 0.317247 -8.8515e-06
8:84863873 G A 0.147013 -1.2229e-05
8:84868941 T C 0.047970 -2.2299e-05
8:84886034 T C 0.030868 -1.5905e-05
8:84890111 A C 1.383933 -1.4724e-05
8:84900449 T G 0.665521 4.9055e-06
8:84906973 A G 0.055173 -6.4048e-05
8:84907354 A C 0.068295 1.8176e-05
8:84912090 A G 0.020952 9.0554e-06
8:84917402 G A 0.053413 -1.5795e-05
8:84919577 T C 0.322976 7.5638e-06
8:84923414 T C 0.382485 5.1799e-06
8:84925376 G A 0.066767 -1.9427e-06
8:84935839 G A 0.087232 -1.5833e-05
8:84943916 T G 0.038408 2.7678e-05
8:84963990 T C 1.034234 7.0639e-06
8:84966091 G A 0.149379 -1.5967e-06
8:84969082 A G 0.064420 -1.2610e-05
8:84969468 A G 0.378921 -1.1526e-05
8:84974524 T C 1.049632 -1.9859e-05
8:84975104 T C 0.073758 -2.1132e-05
8:84987529 G A 0.327767 1.6017e-05
8:84988322 G A 0.455159 -3.1208e-05
8:84988804 C A 0.223394 4.2765e-07
8:85006096 T C 0.044396 -1.0843e-05
8:85012344 T C 0.063836 -4.2311e-05
8:85033036 C T 1.595671 -3.8979e-05
8:85035140 T C 0.084469 -1.0193e-06
8:85043466 C T 0.618729 -1.5794e-06
8:85051390 G A 0.172434 3.2823e-05
8:85054651 A G 0.070418 -3.7502e-06
8:85056976 T C 0.044085 2.5106e-05
8:85069101 G A 0.102776 2.6738e-06
8:85070103 A C 0.044968 -8.5503e-06
8:85070206 G A 1.455311 -4.5599e-06
8:85074787 T C 0.702689 -2.3887e-05
8:85077271 T C 0.610907 -1.0764e-05
8:85079709 C T 1.488549 -3.2405e-05
8:85086916 A C 0.076429 -2.2356e-05
8:85088607 C G 0.249474 1.0842e-05
8:85101510 T C 0.174729 1.0322e-06
8:85106485 G A 0.033481 -3.8611e-05
8:85109173 A G 0.143495 8.1117e-06
8:85110449 C G 0.030942 -5.1389e-06
8:85114225 G A 0.608209 -2.4703e-05
8:85118918 G A 0.102149 2.5935e-05
8:85123457 C T 0.558555 -7.1677e-05
8:85131243 G A 0.108232 -3.9551e-05
8:85135819 G T 0.863169 -4.2184e-05
8:85135902 G T 1.225468 -9.0644e-05
8:85137818 C T 0.369167 -2.4995e-05
8:85138011 C T 0.066371 1.4770e-05
8:85140245 T C 0.257521 -9.9999e-05
8:85140367 A G 0.969428 -7.1601e-06
8:85141440 G A 0.062742 2.2048e-06
8:85143228 A G 1.297331 -5.2466e-06
8:85144341 A G 0.193841 -1.2658e-05
8:85145503 T C 0.188897 -4.8873e-05
8:85159831 A G 0.107164 2.4262e-05
8:85163183 A C 0.109595 -7.2800e-05
8:85165783 G A 0.155332 -4.0863e-05
8:85170514 A C 0.057802 1.9652e-06
8:85180841 T C 0.853483 1.6199e-05
8:85190976 C G 0.127947 -3.3078e-05
8:85199560 G A 0.058993 1.2204e-05
8:85201287 T G 0.051566 1.2040e-05
8:85207249 T G 0.027648 -6.5502e-06
8:85207938 T C 0.100828 1.7774e-05
8:85215272 C A 0.135215 -1.6205e-05
8:85249052 T C 0.045776 6.7507e-06
8:85276436 T C 0.042111 7.6239e-06
8:85284531 C T 0.151720 -2.1638e-05
8:85292218 A G 0.074044 7.2392e-06
8:85295361 C T 0.025032 2.2050e-06
8:85319007 C T 0.038966 8.6158e-06
8:85319515 G A 0.023857 -1.5025e-06
8:85324883 C A 0.045487 -3.4738e-05
8:85329895 G C 1.059441 6.0020e-06
8:85339666 G A 0.065144 -2.0600e-05
8:85340669 T C 0.120939 -5.8833e-05
8:85343552 G A 0.123208 -1.6188e-05
8:85346588 A G 0.058685 2.3681e-05
8:85366325 G C 0.112445 -2.1353e-05
8:85387973 A G 0.101705 5.1583e-06
8:85390315 A G 0.040852 9.7880e-06
8:85390605 A G 0.130690 -8.4018e-06
8:85426661 T C 0.063628 -2.7806e-06
8:85431678 T C 0.800521 4.1171e-05
8:85442082 A G 0.075186 -1.1657e-05
8:85446567 C A 0.227110 -1.2560e-05
8:85472528 A G 0.043371 5.7522e-05
8:85479237 T C 0.359618 7.5336e-06
8:85486187 G A 0.060337 -2.1761e-05
8:85489393 T C 0.176875 -2.2201e-05
8:85500162 A C 1.177764 -1.5259e-05
8:85500235 C T 1.940030 1.1879e-05
8:85508763 G A 0.058542 6.6153e-05
8:85510894 T C 0.060476 -1.6164e-05
8:85534533 G A 0.244268 2.0605e-06
8:85537976 G A 0.038807 -3.5950e-06
8:85541028 C T 0.027930 2.7353e-05
8:85556365 A C 0.030959 1.6543e-05
8:85560379 T C 0.032247 3.3299e-05
8:85581541 A G 0.065332 3.7091e-06
8:85597692 G A 0.993865 -1.9226e-07
8:85602311 T C 0.459099 -4.4761e-05
8:85608089 G C 0.049483 1.0981e-06
8:85611436 T C 0.080029 -1.6483e-05
8:85626886 T C 0.074086 4.0289e-06
8:85636554 C T 0.400746 4.4686e-06
8:85645346 T C 0.044792 1.8047e-05
8:85647821 A G 0.049077 -3.9067e-05
8:85657036 T C 0.094087 1.2530e-06
8:85658726 G A 0.079325 3.3313e-06
8:85664321 C T 0.020270 -2.1458e-05
8:85667864 A G 0.032195 5.2797e-05
8:85681709 G T 0.487231 -7.7150e-05
8:85685773 G A 0.109034 6.8390e-06
8:85692544 C T 0.033604 3.8646e-05
8:85705583 A G 0.032780 1.3665e-05
8:85709938 T C 0.057850 -1.4333e-05
8:85716274 C T 1.436249 4.9328e-05
8:85730506 G A 0.305903 -1.1729e-05
8:85776580 C T 1.791696 1.8391e-05
8:85781362 A G 0.844518 -6.7578e-06
8:85790236 A G 0.020166 -3.4585e-05
8:85800292 C T 0.022159 1.3526e-05
8:85800744 C T 0.062602 -1.6002e-05
8:85806903 G A 1.911963 1.1741e-05
8:85815814 C A 0.084375 -1.6254e-05
8:85824975 T C 0.021426 9.9951e-06
8:85839808 G A 1.773412 3.2237e-05
8:85848962 A G 0.063839 -2.9481e-05
8:85879795 G C 0.107109 1.3175e-05
8:85881006 A G 0.045993 -1.9873e-05
8:85881586 C T 1.455607 1.2011e-05
8:85901104 C T 1.460638 1.1612e-05
8:85905897 C T 1.353633 4.1043e-06
8:86021994 A G 0.219911 -2.2858e-05
8:86023237 G T 0.080100 -1.7738e-06
8:86027418 G A 0.124227 5.3292e-06
8:86028113 T C 0.039920 1.0969e-05
8:86034634 G A 1.435642 1.2959e-05
8:86035326 T C 0.027210 -3.1741e-05
8:86039142 C A 0.102140 3.0429e-06
8:86069915 T A 1.345752 1.2600e-05
8:86073258 T C 1.366707 1.2176e-05
8:86100970 T C 0.030076 -2.4273e-05
8:86104868 A G 0.045870 8.8970e-06
8:86109380 A G 0.091558 1.0236e-07
8:86110614 T C 0.122637 -7.0942e-06
8:86131463 T A 1.469379 1.5503e-05
8:86151879 A G 0.226539 -2.0043e-05
8:86178959 G A 0.043750 1.7262e-05
8:86180719 G A 0.029219 -3.3762e-05
8:86209563 T C 1.269793 1.4264e-05
8:86214455 C T 1.436229 1.9427e-05
8:86216519 A G 0.137172 5.9109e-07
8:86220376 T G 0.364519 2.1881e-05
8:86238377 G A 0.037119 -1.5540e-06
8:86253982 T C 1.176076 3.1972e-05
8:86268313 G A 1.141739 8.5015e-06
8:86271972 C T 0.050882 -2.8920e-05
8:86277563 A G 0.082996 -9.7092e-06
8:86278089 G C 0.136688 2.5551e-06
8:86278899 T C 0.057730 1.2885e-05
8:86294645 A G 0.042426 -8.3409e-06
8:86304773 T G 0.058925 3.2802e-06
8:86305198 C T 1.179407 6.4873e-06
8:86308381 A G 0.034613 -3.5031e-05
8:86332224 A G 0.451647 2.7469e-05
8:86351997 A G 1.186473 5.8632e-06
8:86363551 C G 0.094690 9.4564e-06
8:86365987 T C 1.187823 5.4840e-06
8:86374208 T C 0.084038 -2.2598e-05
8:86380000 G T 0.052965 -1.8490e-05
8:86386697 T C 0.093989 -4.6318e-06
8:86420751 A G 0.137493 3.3924e-05
8:86425809 T C 0.257894 2.1257e-05
8:86426132 C T 1.601546 2.6679e-05
8:86428153 G A 0.053202 1.1906e-05
8:86432402 G A 0.057357 -2.3785e-05
8:86447564 G C 0.054770 1.9918e-06
8:86449481 C A 0.067968 2.1405e-05
8:86456195 C T 1.687670 -5.0584e-05
8:86460402 G A 0.029251 -1.9357e-05
8:86463591 A G 0.045984 -1.0734e-06
8:86467538 G A 1.266090 -6.3266e-06
8:86476247 C T 0.078380 -1.8203e-05
8:86485306 C G 1.377188 2.8868e-06
8:86499059 G A 0.063190 7.6377e-06
8:86505353 C T 1.914907 -1.0384e-05
8:86518484 G A 0.273977 -4.8260e-05
8:86526443 G T 0.295247 -4.3575e-05
8:86539619 A T 0.023685 -3.8242e-05
8:86540417 T C 0.139366 1.4797e-05
8:86548761 G A 1.330847 -4.1280e-05
8:86550476 G A 0.249948 -2.4742e-05
8:86841178 G A 0.104801 -2.9078e-05
8:86853723 T G 0.085362 -6.1731e-06
8:86854332 T C 1.810937 1.5257e-06
8:86864958 A G 0.040972 -2.5811e-05
8:86871810 A G 0.050512 -1.5672e-05
8:86873233 G A 0.050408 4.9062e-05
8:86877832 T C 0.188154 -6.5146e-05
8:86887794 T A 0.035117 3.4472e-05
8:86901732 T C 0.035052 -7.3657e-06
8:86909060 G A 0.073268 -1.8378e-05
8:86910426 T G 0.032773 2.4629e-05
8:86914367 A G 0.046594 -1.7402e-05
8:86923375 T G 0.691669 4.4435e-05
8:86928885 G A 1.003522 2.1158e-05
8:86937748 T G 0.022386 -3.8516e-07
8:86945337 A C 0.106849 -3.9018e-06
8:86948119 A G 0.098043 -3.4339e-05
8:86952979 A G 0.024646 -4.1570e-05
8:86959858 C T 0.270374 1.8344e-05
8:86968644 C G 0.053021 -1.7551e-05
8:86971652 A C 0.058837 -5.5334e-05
8:86980575 C T 0.021896 4.3431e-06
8:86991305 C T 1.105558 3.4807e-05
8:87008553 C T 0.886954 -1.3460e-05
8:87025013 C T 1.838588 2.5096e-05
8:87029281 A G 0.050833 -1.7484e-05
8:87044690 C T 0.031780 -2.2092e-05
8:87045905 C A 0.547827 -7.5642e-06
8:87046958 T C 0.080587 -1.0199e-05
8:87054681 T C 1.730136 5.8200e-05
8:87056953 C T 1.811148 1.0037e-05
8:87071792 G A 0.132874 -8.0151e-07
8:87076520 A C 0.738782 3.5910e-05
8:87076810 T C 0.032169 1.9025e-05
8:87081266 A G 0.030394 -3.1549e-05
8:87092893 A C 0.347138 -2.2950e-06
8:87093465 G A 0.038453 3.7159e-06
8:87099274 T C 1.287622 4.4648e-05
8:87104916 T C 0.707593 5.5178e-05
8:87108452 A G 0.033120 -1.4556e-05
8:87123097 C T 1.691919 4.6363e-05
8:87125102 T G 1.134218 6.1918e-05
8:87125925 T C 0.108570 1.2051e-05
8:87130743 A G 0.042790 8.8401e-06
8:87136710 T C 1.449099 1.0136e-04
8:87139612 G A 0.046961 -1.3890e-06
8:87147251 T C 1.716039 2.8633e-05
8:87149865 C T 1.724897 2.2019e-05
8:87149981 G C 0.176164 6.9032e-06
8:87153904 T C 0.042618 -4.7685e-06
8:87154234 C A 0.327786 1.6259e-05
8:87160913 C T 0.272338 -3.5466e-05
8:87167184 G A 0.603376 -7.7475e-06
8:87178425 G A 0.273172 -2.6802e-05
8:87179250 C T 0.542939 -5.0089e-05
8:87179288 A T 0.047373 -2.4930e-05
8:87195838 T C 0.135218 -1.4826e-05
8:87207401 G A 0.076738 4.3811e-05
8:87208307 G A 0.270871 -3.1106e-05
8:87213002 T C 0.042543 -3.4479e-06
8:87213939 T G 0.039709 1.1223e-05
8:87217568 T C 0.273237 -2.4156e-05
8:87222131 T G 0.307652 1.7266e-05
8:87227015 T G 0.415800 -3.8823e-05
8:87227153 G A 0.167024 -4.1296e-05
8:87229739 T C 0.247387 -1.3704e-05
8:87229890 A G 0.062638 -6.9260e-06
8:87231594 C T 0.051810 1.7862e-08
8:87231891 A G 0.097488 -9.9181e-07
8:87235150 T C 0.739101 -2.4117e-05
8:87235273 T C 0.323450 1.1900e-05
8:87240020 A G 0.782718 -2.4152e-05
8:87241847 A G 0.436359 -6.0055e-05
8:87245253 C T 0.456486 4.5598e-05
8:87248789 G A 0.056088 -1.9234e-05
8:87254812 A C 0.389373 -2.3887e-05
8:87255820 T C 0.044088 2.9980e-05
8:87268414 C T 0.330798 2.4806e-06
8:87272233 T C 0.034601 -1.5462e-05
8:87283125 A G 0.027366 -1.7946e-05
8:87314996 T C 1.631553 3.2964e-05
8:87332552 G C 0.473206 5.6349e-05
8:87340175 C T 0.177576 6.9421e-07
8:87340870 A G 0.503372 7.1084e-05
8:87352724 A G 0.055916 -2.0497e-05
8:87356230 T C 0.036616 6.2908e-06
8:87356577 T C 0.040135 2.4035e-05
8:87361783 C G 0.081100 1.4277e-05
8:87366955 C T 0.069623 1.3982e-05
8:87378816 G T 0.036785 -1.5730e-05
8:87381836 G A 0.032647 -4.1022e-06
8:87381974 T C 0.125049 4.4190e-05
8:87386539 G A 0.043121 5.1271e-06
8:87404553 G A 0.059249 -2.3922e-05
8:87413262 A G 0.865525 -1.9205e-05
8:87427913 G A 0.098764 -8.7613e-06
8:87446737 G A 0.053296 1.5303e-05
8:87448648 G A 0.033020 1.9530e-05
8:87466332 C T 0.030115 1.3451e-05
8:87467096 T C 1.078458 2.9985e-05
8:87475137 T C 0.504099 6.7026e-05
8:87481300 C T 0.876977 2.6294e-05
8:87519315 G T 0.547396 -1.8608e-05
8:87521190 A G 0.353178 4.1725e-05
8:87527833 G C 0.024052 -1.6792e-05
8:87529297 C A 0.972806 -3.0892e-05
8:87530470 A G 0.178034 4.1230e-07
8:87544174 A G 1.518050 -6.5760e-05
8:87558210 T G 0.077406 -1.6669e-05
8:87562330 C T 0.252821 8.4321e-07
8:87563878 A G 0.444642 -4.8994e-06
8:87564804 G A 0.097716 1.4374e-05
8:87566159 A G 1.679566 -4.3734e-05
8:87567193 T C 0.658325 -6.4848e-05
8:87567528 T G 0.171357 4.9594e-05
8:87567848 C A 0.824638 -3.5332e-06
8:87568644 G T 1.500727 -1.2577e-04
8:87568924 A G 0.049116 -3.2285e-05
8:87569348 A G 0.059743 -1.1502e-05
8:87571252 G A 0.321356 3.9047e-05
8:87573120 T C 0.426872 -1.4833e-05
8:87573853 C T 0.243317 -6.5205e-05
8:87578131 T C 1.252788 -1.8396e-05
8:87592652 A C 0.020536 -2.0635e-05
8:87605448 A G 0.224900 4.9170e-06
8:87605958 A G 0.020108 -8.8574e-06
8:87617188 C T 0.519115 9.0877e-06
8:87622378 A G 1.813174 -3.6712e-05
8:87627003 C T 0.493404 -3.3023e-06
8:87628034 A G 0.189764 1.9060e-05
8:87628728 T C 0.192705 4.3682e-05
8:87629320 G A 1.946334 -9.8244e-05
8:87629825 G A 0.324949 6.8087e-06
8:87630580 G A 0.059019 -2.7506e-06
8:87642150 A C 0.597768 -3.6973e-06
8:87642538 G A 0.813089 -1.1692e-05
8:87643240 G A 0.153761 7.4846e-06
8:87660100 C T 0.130648 8.9968e-06
8:87666251 G T 1.282082 -1.7467e-06
8:87668403 A G 0.101374 -1.4422e-05
8:87669084 T C 0.130606 -5.1828e-05
8:87669743 A G 0.817919 -2.2090e-05
8:87675958 C A 0.195301 1.1806e-05
8:87679303 C A 1.649435 2.3529e-05
8:87680833 C T 0.207652 4.7347e-05
8:87693474 A C 0.077390 2.1752e-05
8:87717416 A T 0.050051 -2.5357e-06
8:87720419 C A 1.058175 2.0816e-05
8:87735676 C T 0.099342 -4.1553e-05
8:87738123 A G 0.526846 1.1884e-05
8:87751870 C A 0.050706 -1.6766e-05
8:87755776 C T 0.046078 -1.3784e-05
8:87774809 C T 0.305030 -2.5218e-05
8:87777074 A C 0.044890 -1.8878e-06
8:87782582 C T 0.980246 -2.4062e-05
8:87784959 C T 1.659919 4.5963e-06
8:87790552 G A 0.691653 1.2831e-05
8:87798380 A G 1.833340 2.2723e-05
8:87798531 C T 0.365493 1.3435e-05
8:87799876 A G 0.046341 -1.9283e-05
8:87800940 A G 0.170159 -1.1731e-05
8:87801135 G T 0.333109 -2.8986e-06
8:87801636 C T 0.050865 4.1572e-05
8:87806090 G A 0.160159 -7.8885e-06
8:87810123 A G 0.042439 1.2809e-05
8:87821164 T C 0.020082 9.4798e-06
8:87821599 G T 1.424333 1.5741e-05
8:87824179 C G 0.020241 8.6876e-06
8:87824751 C T 0.273951 1.8426e-05
8:87830503 A G 0.450358 -2.9122e-06
8:87836782 G A 1.305426 9.2608e-06
8:87843034 A G 0.043608 2.8163e-06
8:87845431 A G 0.830143 7.6813e-06
8:87845545 G A 0.067101 2.5554e-05
8:87847772 G C 0.028469 -1.9033e-05
8:87862534 A G 0.020858 9.6389e-06
8:87868901 G A 0.109647 -4.4843e-05
8:87869245 T C 0.287606 -7.3307e-06
8:87871734 G A 0.027547 3.0673e-06
8:87876114 A G 1.341425 -7.4873e-06
8:87881105 A G 0.162788 1.1100e-05
8:87883038 A G 1.285493 1.3385e-06
8:87884197 G A 0.026853 5.7515e-06
8:87905913 A C 1.004035 -1.1500e-05
8:87910389 T C 0.061898 8.8016e-06
8:87916821 C T 0.163554 -1.7889e-05
8:87922285 T C 0.659010 2.1528e-06
8:87922830 C T 0.024016 -1.0487e-05
8:87924522 G A 1.838773 -3.2739e-05
8:87936236 T C 0.094762 2.8435e-05
8:87939964 G C 0.104038 4.9322e-05
8:87940916 A G 1.062141 -5.4540e-06
8:87959736 T C 1.108495 -1.2621e-05
8:87961240 C T 0.113964 -3.0928e-05
8:87965008 A G 0.022542 -2.0001e-06
8:87973623 A G 0.094619 7.0357e-07
8:87975873 G A 0.065627 1.7865e-06
8:87979777 T C 1.077303 -1.3463e-05
8:87980821 T G 0.060148 3.4534e-06
8:87984852 G A 0.025960 3.6264e-06
8:88004932 G T 0.060843 6.3894e-05
8:88007114 G A 1.161081 7.7307e-06
8:88008589 A G 0.037989 -8.5547e-06
8:88011025 C G 0.319266 2.6463e-05
8:88014254 T C 0.022903 5.3237e-06
8:88035157 G T 0.618229 7.4361e-06
8:88037170 C T 0.699365 8.5346e-06
8:88043574 C A 0.777943 -7.2921e-07
8:88073756 C T 0.098764 2.8302e-06
8:88080246 G A 0.549213 -2.4118e-05
8:88088357 G A 1.067396 -1.5510e-05
8:88100869 T C 0.061236 1.0001e-05
8:88115347 T C 0.209917 6.3959e-06
8:88146064 C T 0.618554 4.7542e-05
8:88148087 G T 0.044977 3.1436e-06
8:88152043 A G 0.937765 2.5030e-07
8:88155049 T G 0.025837 4.4169e-06
8:88161587 T G 0.459482 -4.1351e-05
8:88167097 T C 0.055669 -6.2877e-05
8:88191970 G A 1.836888 -4.9100e-05
8:88198684 G A 0.043455 2.3225e-05
8:88202730 T C 0.040066 1.7331e-05
8:88218888 T C 0.168874 5.2975e-06
8:88225235 G A 0.052274 1.5139e-05
8:88228828 G A 0.055241 -5.2892e-06
8:88245643 G A 1.018767 4.9691e-05
8:88255320 A C 0.241450 -7.6519e-06
8:88258113 A G 0.059671 -2.2792e-06
8:88266335 G C 0.037639 -1.5514e-05
8:88284473 T C 0.481888 1.4651e-05
8:88289642 T C 0.028739 -3.1632e-05
8:88327180 G A 0.826504 -6.2112e-06
8:88327235 A G 0.171905 -1.7753e-05
8:88357209 T C 0.058139 4.1569e-06
8:88377699 G A 0.836345 -6.1945e-06
8:88381907 C T 0.132436 -1.3952e-05
8:88385077 A C 0.215821 4.2861e-05
8:88404650 A G 0.231752 2.3278e-05
8:88405837 C A 1.946093 8.5539e-06
8:88406209 G A 0.026285 -2.0574e-05
8:88406738 T C 0.046467 1.5057e-06
8:88407275 T C 1.050340 2.1629e-05
8:88413427 C T 0.702228 9.1082e-06
8:88417691 T G 0.084366 -5.5589e-05
8:88432752 C A 0.053115 1.8203e-05
8:88447171 A G 0.095385 -2.7301e-05
8:88447536 C T 0.036025 -9.8876e-06
8:88457641 T C 0.103717 -3.4881e-05
8:88465534 G A 0.536233 3.0932e-05
8:88467887 A G 0.090916 2.3973e-05
8:88495748 T G 1.024691 4.1128e-05
8:88501606 G A 1.948229 5.3395e-06
8:88509375 G A 0.039937 -6.9107e-06
8:88515393 T C 1.397737 2.4811e-05
8:88516087 A G 0.457856 2.4663e-05
8:88520186 G C 0.051041 7.4621e-07
8:88533806 T C 1.026476 5.8165e-05
8:88540597 G A 0.138301 -1.0720e-05
8:88549180 A C 0.076812 3.8361e-05
8:88549242 G A 0.546441 5.2297e-06
8:88558499 T C 0.485468 -4.9844e-06
8:88558575 G A 0.499049 5.0130e-06
8:88576356 A G 0.026067 3.8795e-07
8:88582767 A G 0.029417 5.9542e-06
8:88586894 A C 0.039281 -2.5468e-05
8:88589190 C T 0.108514 -7.4447e-06
8:88590643 T C 1.542306 2.8436e-05
8:88595746 C T 0.694224 -7.5539e-06
8:88599622 C G 0.026947 -8.1732e-06
8:88606266 C A 0.065413 -1.1009e-05
8:88611547 G C 0.514551 1.2108e-05
8:88612330 G A 0.084469 1.9707e-06
8:88613023 A C 1.026067 4.2109e-05
8:88613898 G A 0.463949 4.4679e-05
8:88635942 A G 0.467516 4.3765e-05
8:88636788 G A 0.504096 1.3679e-05
8:88683968 G A 0.157728 5.7305e-06
8:88684691 T C 0.075835 -2.9608e-05
8:88707191 C T 0.492940 -4.0920e-06
8:88754614 C G 0.155569 -7.2769e-05
8:88754691 C T 0.567094 1.8947e-05
8:88760459 T C 0.041949 1.4888e-05
8:88783465 A G 0.641985 2.1338e-05
8:88788057 G C 0.490798 2.0156e-05
8:88792444 C G 0.135211 2.7319e-06
8:88795281 C T 0.224251 -5.3271e-06
8:88800344 A C 0.031598 -2.3828e-06
8:88825317 C T 0.332246 -1.5943e-06
8:88836533 A G 0.285276 1.0412e-05
8:88840665 T C 0.035662 3.2422e-05
8:88842121 G A 0.038521 -4.6349e-05
8:88846911 C T 0.111390 -1.4246e-05
8:88846922 A G 0.077023 -6.4102e-06
8:88868071 A G 0.199450 8.8941e-05
8:88868340 A C 1.325676 2.0053e-05
8:88873415 C T 0.095830 4.6287e-06
8:88883049 A G 0.044815 -7.4216e-06
8:88902333 T C 0.568182 -1.0991e-05
8:88906015 C T 0.092035 4.7418e-06
8:88925914 C T 0.021939 -1.4857e-05
8:88929498 T A 0.038057 -1.2409e-05
8:88933558 G A 0.034023 5.8061e-05
8:88951114 A G 0.303491 8.5005e-06
8:88955895 A C 0.210589 -9.8873e-06
8:88960182 A G 0.045266 -3.4882e-05
8:88970260 T C 0.075933 -3.6516e-05
8:88984206 A G 0.070545 2.5305e-05
8:88988854 G A 0.031264 5.5528e-06
8:88990773 A G 0.163749 2.4295e-06
8:89008336 C T 0.089429 -4.3738e-07
8:89009391 A C 0.056594 8.3228e-06
8:89013409 G A 0.074787 -3.8199e-05
8:89019298 T C 0.165316 6.4762e-06
8:89030490 G A 0.191517 9.7901e-06
8:89031066 G A 0.050190 1.6681e-05
8:89031613 T C 0.560690 -2.2760e-05
8:89033608 A G 0.080081 3.9177e-06
8:89045137 A C 0.021345 3.7826e-06
8:89061832 A C 0.057435 -2.1793e-05
8:89071085 A G 0.115785 4.0753e-05
8:89071882 G A 0.068075 2.5962e-05
8:89080413 A G 0.241259 -4.9118e-06
8:89083979 G A 0.505842 -1.9093e-05
8:89085386 A G 0.063320 -2.9525e-05
8:89088470 G A 0.047019 1.4546e-05
8:89089426 C T 0.476292 -1.4597e-05
8:89093270 C T 0.076261 1.5671e-06
8:89093298 C T 0.901908 -2.9158e-06
8:89105362 C T 0.036866 -1.6693e-06
8:89105615 T G 0.248286 1.4004e-05
8:89114156 A G 0.446730 1.2965e-05
8:89115041 C T 0.224679 7.1916e-06
8:89125990 C T 0.206814 2.2601e-05
8:89126488 C T 0.471888 2.0654e-06
8:89130456 G A 0.021805 -1.2255e-05
8:89150361 T G 0.031407 1.3025e-05
8:89151043 G A 0.113192 9.5049e-06
8:89155126 G A 0.065144 -3.7958e-05
8:89168500 C T 0.050391 2.3963e-05
8:89175378 A T 0.107473 1.7964e-05
8:89177987 T C 1.029245 -2.7959e-07
8:89180432 G A 0.139869 5.9530e-06
8:89194093 A C 0.043637 1.1138e-05
8:89205877 T C 0.065900 3.7757e-05
8:89207265 A C 1.588523 4.2997e-05
8:89209945 C T 0.235718 -5.2118e-05
8:89212458 G A 1.644955 4.5684e-05
8:89216596 A G 0.104298 9.8190e-06
8:89223569 A G 1.645760 3.1082e-06
8:89224097 C T 0.057776 -1.3405e-05
8:89224300 G A 0.119177 -3.7554e-06
8:89226636 T C 0.183399 -4.0646e-05
8:89257220 C T 0.093048 -2.4196e-05
8:89262825 C A 0.056039 -1.0817e-05
8:89268529 G A 0.123770 5.1354e-06
8:89273385 T C 0.060827 5.7849e-06
8:89281781 G A 1.673489 -1.0827e-05
8:89295739 A C 0.074050 2.3385e-05
8:89298359 G A 0.260653 4.9814e-06
8:89304622 G A 0.115581 1.0784e-05
8:89304721 C A 0.170380 -2.8917e-05
8:89309845 C G 0.078208 -4.8296e-07
8:89327637 T G 0.040826 1.6020e-05
8:89334509 C T 0.482424 1.9359e-05
8:89335728 C A 0.065579 1.7141e-06
8:89340301 T C 0.052936 -2.7866e-05
8:89343912 T G 0.049960 -2.1334e-05
8:89352314 G A 1.399847 -7.0307e-06
8:89354371 A G 0.201514 -1.8166e-05
8:89361555 G A 0.198382 -3.3621e-05
8:89362209 A G 0.060574 -2.1157e-05
8:89371069 T C 0.379077 1.2293e-05
8:89378750 T C 0.085222 -2.2060e-05
8:89393211 A G 0.071230 8.6477e-06
8:89402524 G A 1.400412 -1.1218e-05
8:89408785 G T 0.026726 1.0632e-05
8:89416077 A G 0.050784 -2.0970e-05
8:89418769 A G 0.027262 -1.3295e-06
8:89432719 G T 0.044247 -5.6455e-06
8:89449328 C T 0.136477 -1.5922e-05
8:89486235 A G 0.063443 -1.9826e-05
8:89498225 C A 0.189404 -1.2991e-05
8:89501797 T C 0.071772 -9.0987e-06
8:89513786 C A 0.110118 -1.3427e-05
8:89520084 T C 0.163177 -1.5656e-05
8:89530470 T C 0.213783 -1.7630e-05
8:89531215 G A 0.093178 -8.3199e-06
8:89533747 A G 0.024327 1.1836e-05
8:89550545 A G 0.134501 -2.3914e-05
8:89552515 G A 0.026512 3.7788e-05
8:89552622 G T 0.337819 1.2650e-05
8:89565212 C T 0.023545 -3.7751e-05
8:89585048 A G 0.337215 1.2072e-05
8:89597291 A G 0.053920 1.4073e-05
8:89602914 A G 0.065277 -1.0160e-05
8:89605388 C A 0.089043 -3.1879e-05
8:89606340 T G 0.086248 -1.2166e-05
8:89652586 T C 0.027976 2.1036e-05
8:89653153 C T 0.084547 -2.1050e-05
8:89677161 G A 0.315066 3.0707e-05
8:89680865 G A 0.053202 1.4092e-06
8:89687020 T C 0.169403 -1.7547e-05
8:89693007 C A 0.047123 5.0184e-05
8:89697935 A G 0.053949 2.9715e-05
8:89729597 A G 0.653810 -3.5903e-06
8:89743998 T C 0.063167 -6.3874e-06
8:89747751 C T 0.645679 3.9201e-07
8:89751997 A G 0.109293 2.9458e-05
8:89760620 G A 0.343184 3.6283e-05
8:89761889 T C 0.051031 -2.6300e-06
8:89763009 G A 1.481843 -1.2989e-05
8:89764001 A G 0.053774 -2.4302e-05
8:89771080 A G 0.038164 -2.2098e-05
8:89772438 G A 0.082016 -4.0079e-07
8:89772613 C T 1.736741 -4.8744e-06
8:89779749 C A 0.136769 -2.9921e-05
8:89795139 T G 0.056354 1.7155e-05
8:89800669 C T 0.130446 1.2214e-05
8:89801396 C T 0.123004 1.9223e-05
8:89806185 T G 0.354334 -3.7373e-05
8:89807932 A G 0.147828 2.9693e-05
8:89809252 T C 1.246657 1.3893e-05
8:89820819 G A 0.049629 -2.2212e-05
8:89850014 C A 1.876243 2.2605e-05
8:89851181 G A 1.254129 4.4595e-07
8:89856333 C A 1.450972 -2.3256e-05
8:89864220 C T 0.528862 -2.0538e-05
8:89866206 C A 0.021121 -1.2578e-05
8:89866534 A G 0.419228 -7.3607e-05
8:89875324 A C 0.064323 -1.4514e-06
8:89875994 C T 1.438673 -1.6198e-05
8:89876276 C T 0.284584 2.0329e-05
8:89885268 A C 0.095551 -2.5667e-05
8:89885524 T C 0.021306 3.3016e-05
8:89886631 G A 0.114234 -2.6076e-05
8:89886755 C A 1.429572 -1.5488e-05
8:89891698 G A 0.299810 3.7276e-05
8:89908404 G A 0.023571 6.3663e-06
8:89932366 A G 0.544893 -1.8673e-05
8:89938931 T C 0.094405 8.8489e-06
8:89939740 A G 0.057250 -3.0746e-06
8:89940602 G A 0.262357 1.3777e-05
8:89941214 T C 0.468765 -3.4610e-05
8:89952714 G A 0.063047 2.7700e-05
8:89954722 C G 0.060178 -4.9390e-06
8:89980087 G A 0.201446 -4.6248e-05
8:89983970 G A 0.059051 -6.7622e-06
8:89986154 C T 1.118168 1.9260e-05
8:89986241 A G 0.076796 -2.3645e-05
8:90000296 C T 0.049408 -4.1211e-05
8:90007146 G T 0.031358 -2.0654e-05
8:90012450 C T 0.024100 -5.6366e-07
8:90020164 C T 0.386425 8.9202e-06
8:90021828 G C 0.604804 -2.2148e-05
8:90046079 C T 0.030650 -7.3436e-06
8:90050625 G A 0.064693 8.2653e-06
8:90052153 T C 0.060317 6.3327e-07
8:90061475 A G 0.573060 7.6974e-06
8:90068271 C T 0.021890 3.2648e-05
8:90068999 G T 0.201303 3.3524e-06
8:90069524 G A 1.286720 -1.2466e-05
8:90074929 G C 0.237458 -3.7396e-05
8:90075919 T C 0.044221 1.4999e-05
8:90081326 A G 0.033744 2.0783e-06
8:90086083 G A 0.077504 -1.9494e-06
8:90093243 A G 0.095268 2.1209e-06
8:90093816 A C 1.850423 1.1160e-05
8:90093870 C T 0.159948 6.5358e-06
8:90108301 T C 1.278979 -5.9731e-06
8:90108827 A G 0.067000 7.7088e-06
8:90123443 G A 0.108096 2.8469e-05
8:90125609 T A 0.059931 -1.9081e-05
8:90131968 A G 0.078319 -4.5643e-05
8:90141406 C T 0.025671 -1.7972e-05
8:90143731 A G 0.609540 5.2687e-06
8:90149285 A G 0.027947 2.7425e-05
8:90159006 C T 0.135383 3.4853e-06
8:90162783 A G 0.027554 -2.4853e-05
8:90163947 T C 0.029703 2.4323e-05
8:90171757 C T 1.845570 6.4343e-06
8:90172919 A G 0.069792 -1.0776e-05
8:90186631 G A 0.065102 -1.1078e-06
8:90199010 C T 0.117444 2.8769e-05
8:90199318 T C 1.938410 1.5059e-05
8:90200909 A G 0.072590 -3.2236e-05
8:90201102 C A 1.939248 1.6201e-05
8:90205075 A G 0.051573 -3.1112e-06
8:90205426 T C 0.557286 2.3643e-05
8:90211013 C T 1.023824 -1.4984e-05
8:90212048 A G 0.042352 2.2595e-05
8:90217237 T C 0.023110 1.6148e-05
8:90218284 T C 0.047649 -8.0767e-05
8:90224795 C G 0.063235 -6.5634e-06
8:90246044 T G 0.089835 -7.9174e-05
8:90254532 G A 0.673850 -1.2632e-05
8:90257990 T C 0.579020 2.1693e-05
8:90258092 T C 0.392544 4.3142e-05
8:90262326 C T 0.025480 -3.0040e-05
8:90277338 A G 0.048158 -2.7882e-05
8:90284047 C T 0.372647 -2.2904e-05
8:90293273 T C 0.069016 2.1754e-05
8:90300185 G A 0.045422 -3.1977e-05
8:90308657 C T 1.335018 1.8108e-05
8:90315858 T C 0.054760 -3.1283e-06
8:90316710 A G 0.040605 -2.2230e-05
8:90321647 G A 1.338861 8.0683e-06
8:90322822 G A 0.064530 -6.5543e-06
8:90329970 A G 0.044572 1.4264e-05
8:90339740 C T 1.199917 3.2213e-05
8:90344763 C T 0.023471 3.2706e-05
8:90346979 G A 0.145036 -5.0979e-05
8:90357820 T C 0.607560 3.5089e-06
8:90359770 C T 0.040884 -2.8694e-05
8:90361672 A G 0.083161 2.0085e-05
8:90369994 T C 1.043559 -3.2982e-05
8:90374129 T C 0.040313 -1.0631e-05
8:90377753 T C 0.047217 -2.9840e-05
8:90378188 C T 0.105155 1.7504e-05
8:90385087 G A 0.422970 -1.3997e-05
8:90409007 A G 0.743804 9.4572e-07
8:90413747 C T 0.050193 2.8491e-05
8:90421480 T C 0.122832 2.0375e-06
8:90432493 G A 0.021689 1.0312e-05
8:90434722 C A 0.164073 6.1797e-06
8:90449190 A G 0.401765 -2.3041e-05
8:90455863 T G 0.112702 1.9880e-05
8:90469618 T C 0.026298 -2.1073e-05
8:90477272 T C 0.122059 -4.6192e-06
8:90483949 C T 0.037249 1.7798e-06
8:90489134 A G 0.043468 -1.8391e-05
8:90505208 G T 0.020673 1.2579e-05
8:90505211 C T 0.160191 7.7570e-06
8:90508864 C T 0.056393 1.0648e-05
8:90526040 T C 0.032929 -8.3404e-06
8:90527269 T C 0.022977 6.0961e-05
8:90527632 C T 0.771419 3.0063e-07
8:90529130 A G 0.021176 1.8231e-05
8:90530743 C T 0.374088 -1.4602e-05
8:90534579 C T 0.097793 2.9035e-05
8:90540705 T C 0.063914 -3.9475e-05
8:90544289 G T 0.083298 6.7294e-06
8:90564114 A G 0.569928 4.9631e-06
8:90574855 T C 0.111309 -3.6377e-07
8:90578495 G A 0.951391 1.6973e-05
8:90589366 T C 0.115947 4.1310e-05
8:90590606 T G 0.046636 3.6637e-05
8:90594789 G A 0.173775 8.7513e-06
8:90595852 A G 0.123364 7.6237e-06
8:90597499 G A 0.028641 -2.0456e-05
8:90607469 G A 0.383975 4.4955e-05
8:90613278 A C 0.755787 -1.1496e-05
8:90614604 A G 0.187268 2.3585e-05
8:90621424 G A 0.093769 -1.5732e-05
8:90622098 T C 0.048902 -1.3407e-05
8:90623228 T C 1.549499 -1.5956e-05
8:90628008 C T 0.417588 2.9429e-06
8:90629446 G A 0.536275 -1.9522e-05
8:90630648 C A 0.058353 1.7863e-05
8:90630876 C T 0.291313 -5.5314e-06
8:90637269 A G 0.205464 6.9849e-06
8:90638201 C T 1.435103 4.2662e-05
8:90638305 G A 1.012409 -1.7080e-05
8:90638343 C A 0.062063 -1.5013e-05
8:90656988 C T 1.112906 -6.7116e-06
8:90682283 T A 1.064254 5.0576e-06
8:90682717 C T 0.209216 2.2911e-06
8:90691111 C A 0.057315 -2.2448e-05
8:90697779 T C 0.047340 -2.3235e-05
8:90702092 T G 0.057607 -4.5060e-06
8:90705949 C T 0.358242 -1.7780e-05
8:90717376 G A 1.175573 -1.7092e-05
8:90769134 A C 0.061447 -2.3609e-05
8:90773246 A G 0.228321 2.3476e-06
8:90778513 A G 1.179523 -1.2696e-05
8:90784979 C T 0.171454 1.4265e-05
8:90793741 A G 0.061995 2.1807e-05
8:90795283 A G 0.065806 4.1622e-06
8:90798041 A G 0.075384 -2.1787e-05
8:90802993 T C 0.047068 1.4375e-05
8:90804690 A G 0.111163 1.3944e-05
8:90805254 A G 0.156939 1.0974e-05
8:90809919 T C 0.093123 -4.3397e-05
8:90823687 G A 1.062141 -1.4672e-06
8:90828189 G T 0.052689 2.8144e-05
8:90837362 C A 0.342665 9.3321e-06
8:90837994 C T 0.897578 -3.5000e-05
8:90841240 T C 1.305471 -4.3642e-05
8:90849305 A C 0.347118 8.4376e-06
8:90857841 G A 0.070873 7.3300e-06
8:90861273 A G 0.028849 -3.6187e-05
8:90869980 T C 0.779716 -3.4218e-05
8:90881910 T C 0.766687 2.3739e-05
8:90888750 A G 0.093824 1.0027e-05
8:90888786 T C 0.412642 -4.7484e-06
8:90892267 G A 0.489117 -1.9250e-05
8:90898997 G A 0.107479 -9.6743e-06
8:90903135 C T 0.038859 1.3395e-05
8:90915308 T G 0.368602 -1.9288e-05
8:90918052 G A 0.100315 2.1701e-05
8:90922743 C A 0.049664 4.3783e-05
8:90939625 T C 0.033432 -2.0415e-05
8:90945833 G A 0.104581 -2.8226e-05
8:90949724 A C 0.666754 -5.6116e-06
8:90949880 C A 0.740078 -1.8575e-05
8:90964017 G A 0.103503 3.3181e-06
8:90965053 C T 0.196106 5.3370e-06
8:90973738 G A 0.078172 -1.4243e-06
8:90990479 G C 0.641800 1.4900e-05
8:91005798 T G 0.038622 -7.0553e-06
8:91018214 G A 0.143125 5.0940e-06
8:91018507 A T 0.059119 -2.9608e-05
8:91022867 A G 0.121939 -3.4805e-05
8:91026198 G A 0.050106 -5.9069e-06
8:91032331 C G 0.102763 -2.1070e-05
8:91040394 T C 0.062820 -1.5447e-05
8:91055453 A G 0.082207 5.3010e-06
8:91064126 A G 0.076092 -1.6126e-06
8:91064635 G A 0.093168 4.4906e-06
8:91069944 T C 0.349855 -4.4576e-06
8:91081655 A G 0.024762 -2.3356e-05
8:91083960 C T 0.044565 -2.5885e-05
8:91098256 T C 0.038460 -1.9430e-05
8:91131883 T C 0.054335 7.8870e-06
8:91132141 G A 1.452806 -6.9572e-06
8:91144166 G T 0.038233 -1.5808e-05
8:91144724 C T 1.344291 1.2406e-05
8:91150304 T C 0.106278 1.3474e-05
8:91152435 C A 0.177313 8.4620e-06
8:91156222 C T 0.084460 1.0500e-05
8:91167635 G A 0.052125 2.4217e-05
8:91175874 T C 1.467551 3.3740e-06
8:91180170 G T 0.069750 -5.4286e-06
8:91186718 T C 1.473809 2.7515e-05
8:91189868 A G 0.055620 -1.2665e-05
8:91190214 T C 0.575472 8.2776e-06
8:91191332 T C 0.516524 2.2951e-05
8:91191414 G T 0.565540 3.0828e-05
8:91193959 G A 0.049882 -1.4797e-05
8:91197780 T C 1.822687 -2.0653e-06
8:91201495 C A 0.137730 -1.3567e-05
8:91208410 A G 0.130528 1.3306e-05
8:91212148 G T 0.517239 -2.0208e-05
8:91212707 T C 0.416725 -2.1562e-05
8:91228811 G T 0.648574 -1.4907e-05
8:91229154 T C 0.298421 1.6255e-05
8:91239930 A G 0.045721 2.2772e-05
8:91240350 A G 0.043913 3.5233e-05
8:91248548 A C 0.095947 -1.2191e-05
8:91257753 C T 0.677368 -1.1904e-05
8:91267588 A G 0.617356 2.4728e-06
8:91288667 G A 0.102269 -2.4352e-05
8:91298903 T C 0.065066 2.0643e-05
8:91303333 A G 0.632024 -8.6375e-06
8:91305942 C T 0.125948 1.8837e-05
8:91306090 C T 0.111413 -1.3456e-05
8:91313538 C T 0.035590 1.7701e-05
8:91329260 C T 0.067370 -1.9375e-05
8:91333960 T G 0.691017 8.1718e-07
8:91336887 A G 0.753135 1.3086e-05
8:91350756 G A 0.595567 1.0680e-06
8:91355968 A G 0.745362 5.9171e-06
8:91363648 C T 0.648662 7.4582e-07
8:91374079 G T 0.041842 3.0063e-05
8:91379014 A G 0.029563 -8.5644e-06
8:91397466 G A 0.847336 4.2706e-06
8:91397666 A C 0.212108 -1.2793e-05
8:91398545 T C 0.074209 -7.2698e-05
8:91416071 G A 0.723092 -2.2343e-05
8:91421815 G A 0.037002 -3.2114e-05
8:91431818 T C 0.636721 -2.2317e-05
8:91444998 A G 0.040495 -3.5693e-05
8:91452525 G A 0.025412 -7.5136e-06
8:91456744 T C 0.040732 -1.8619e-05
8:91457626 G A 0.778414 -3.5435e-05
8:91467079 G A 0.086433 -3.4335e-05
8:91475527 A G 0.021867 3.0214e-06
8:91476954 G A 1.955490 4.2230e-06
8:91479755 T G 0.778479 -1.5974e-05
8:91486683 G T 0.099059 1.9163e-06
8:91488124 G A 0.023918 -2.1795e-07
8:91502334 A G 0.064631 3.6145e-06
8:91515272 G A 0.049583 1.3680e-05
8:91521855 T C 0.044500 -4.5605e-05
8:91533118 A G 0.042407 5.7911e-05
8:91538474 C A 0.694594 -1.6256e-05
8:91543032 T C 0.039924 -5.7575e-05
8:91543973 G A 0.039025 4.0214e-05
8:91551126 A G 0.053326 1.4641e-05
8:91580885 C T 0.263194 -8.0105e-06
8:91581518 G T 0.074511 1.9339e-05
8:91592695 C T 0.046841 -4.6405e-05
8:91599655 A G 0.022789 1.8601e-05
8:91606610 C T 0.142501 5.5078e-05
8:91607675 T C 0.127360 3.4859e-05
8:91617558 A G 0.053556 1.3507e-05
8:91617934 A G 0.339160 -1.1892e-05
8:91619162 G A 1.940991 -1.3118e-05
8:91622488 C T 0.276973 5.6478e-06
8:91625621 T C 0.090698 2.8407e-06
8:91626995 A G 0.113166 -2.1872e-06
8:91627046 C T 0.039784 -4.1782e-06
8:91641098 C T 0.074729 2.9527e-05
8:91691631 A G 0.895975 1.7252e-06
8:91726421 T C 0.048635 4.2082e-06
8:91777389 T C 0.088322 -1.3018e-06
8:91777848 G A 1.002402 -2.2959e-05
8:91781731 G A 0.035558 -1.4008e-05
8:91787009 C T 0.110021 -1.4062e-05
8:91797902 C T 0.436171 -4.5009e-06
8:91804501 A G 0.090588 -1.4737e-05
8:91807448 A G 0.531176 -3.5834e-05
8:91809593 G A 0.066147 1.6707e-05
8:91833096 G T 0.066046 1.5021e-05
8:91833431 T C 0.056487 -4.3630e-05
8:91835733 G A 0.140797 2.6851e-05
8:91835820 T G 0.060820 1.0583e-05
8:91837264 A C 0.021461 -6.9168e-06
8:91837786 A C 0.092814 1.4947e-05
8:91852033 A G 0.101981 6.6942e-06
8:91894514 C T 0.513493 1.8790e-06
8:91897705 T A 0.069951 1.4385e-05
8:91914131 T G 0.026090 -9.7864e-06
8:91928782 A G 0.054767 1.5607e-05
8:91931748 T C 0.088322 -2.8391e-05
8:91932377 C T 0.701894 -7.1483e-06
8:91942390 C A 0.035847 -2.9576e-05
8:91964558 A G 0.163697 -2.7718e-06
8:91966595 G A 0.134604 -9.5725e-06
8:92044183 A G 0.096343 1.9100e-05
8:92046668 T G 0.021137 1.3871e-05
8:92056959 G A 0.136685 -4.8059e-06
8:92059531 G T 0.066014 2.3445e-05
8:92064862 G A 1.431922 1.4769e-05
8:92068190 C T 0.084106 3.5405e-05
8:92075861 T C 0.074845 1.9057e-05
8:92083230 T C 1.273665 2.6129e-05
8:92095631 G A 0.139197 -8.7909e-06
8:92097355 G A 0.063066 -2.1859e-05
8:92121530 T G 0.066033 2.2325e-05
8:92123208 C T 0.241171 -1.8371e-05
8:92123340 A G 1.211819 3.4059e-05
8:92126353 T C 0.049573 -3.0233e-06
8:92129222 C T 0.139619 -1.0149e-05
8:92136728 T C 1.127632 1.3072e-05
8:92144321 T C 0.089309 2.7128e-05
8:92153391 C T 0.125776 2.1974e-06
8:92158920 G A 0.141719 -2.4319e-06
8:92183567 T C 1.360394 2.2979e-05
8:92184442 G A 0.023198 2.4270e-06
8:92193751 G A 0.032293 1.5776e-06
8:92195910 T C 0.128989 7.5728e-06
8:92213022 A T 0.043160 -2.4007e-05
8:92225193 T C 0.042942 -7.5638e-05
8:92231942 T C 0.062544 2.4893e-05
8:92242762 C A 1.187083 2.2241e-06
8:92265523 T C 1.245216 -4.8524e-06
8:92282600 A G 0.067017 -3.3579e-05
8:92284206 A G 0.129804 -1.8623e-05
8:92290315 G A 0.326059 -3.4828e-05
8:92295115 T C 0.062534 -1.6745e-05
8:92300107 T C 1.330120 4.1966e-05
8:92311756 C T 0.159454 4.0560e-05
8:92329034 A G 0.029336 -1.6714e-05
8:92333455 G A 0.054095 1.2631e-05
8:92341677 T C 0.195042 -2.6299e-05
8:92345601 G A 1.320490 2.9295e-05
8:92346523 G A 0.060849 -1.1897e-05
8:92348251 T C 0.099799 3.9677e-05
8:92354673 A G 0.480162 3.3886e-05
8:92354921 A G 1.740730 3.4888e-05
8:92358773 G A 0.111189 -3.5851e-05
8:92359548 A G 0.029047 -2.6267e-05
8:92361206 A G 0.795107 -3.5926e-05
8:92377756 C G 0.798648 2.1993e-05
8:92379158 A G 0.083035 -3.5258e-05
8:92382807 T C 0.354801 -2.7791e-05
8:92395500 C T 0.072272 -9.6739e-07
8:92396090 C T 0.127996 -1.4557e-05
8:92396421 A G 0.045773 -1.4486e-05
8:92400017 C T 0.028411 -3.4359e-05
8:92409428 G T 0.056685 -3.3249e-05
8:92419893 G A 0.022124 6.1510e-06
8:92420120 C T 0.034678 -7.3366e-05
8:92434547 T G 0.075105 -1.2748e-06
8:92459977 A G 0.041293 -5.4035e-05
8:92462694 A G 0.123737 -3.0655e-05
8:92481687 A G 1.940673 2.0263e-05
8:92501812 C T 0.071226 -4.5618e-06
8:92513233 C T 0.025175 -5.1144e-05
8:92528310 A G 1.407559 -3.1537e-05
8:92531120 C T 1.134186 -9.5810e-05
8:92546836 G A 0.505570 -6.3458e-05
8:92588909 G A 0.071308 -2.6005e-05
8:92603391 C A 0.037768 -4.0763e-06
8:92627508 G A 0.025207 -7.1990e-06
8:92640556 T C 1.137010 -3.4240e-05
8:92653740 C T 1.157627 -1.0177e-05
8:92660078 C A 1.966860 4.9539e-05
8:92676044 G A 0.245943 -7.5427e-05
8:92685569 G A 0.908585 2.1907e-05
8:92702960 G T 0.116691 -1.6258e-05
8:92752240 G T 0.026463 -1.1442e-05
8:92763992 A G 0.104954 -9.6680e-06
8:92765932 T C 0.245985 -2.3800e-05
8:92766829 C T 1.009997 9.9502e-06
8:92785127 C T 0.865269 9.1403e-06
8:92786474 T C 0.189598 -1.6439e-05
8:92814026 A G 0.892592 1.4287e-05
8:92814660 A C 0.028050 4.3708e-06
8:92815279 T G 0.038879 -9.3177e-06
8:92816426 C T 0.597397 1.2149e-05
8:92837615 C T 1.303098 3.5372e-06
8:92838980 T C 0.160788 -1.7969e-05
8:92852705 G A 0.035509 1.1488e-05
8:92858211 C T 0.384588 -1.4588e-05
8:92864224 T G 1.119547 7.0692e-06
8:92866188 A G 0.213364 -1.5259e-06
8:92867821 T C 1.111497 1.1744e-05
8:92868902 T C 0.072138 5.9431e-05
8:92869618 C T 0.494381 -4.2615e-06
8:92870759 G A 0.743700 3.7468e-05
8:92875158 A G 0.057734 7.9970e-06
8:92875269 T G 0.084002 2.0719e-06
8:92878400 A G 0.384848 -5.9919e-06
8:92880701 C G 0.075787 5.8610e-06
8:92889152 G T 0.072161 -1.3655e-05
8:92891847 G A 0.176722 -7.8811e-06
8:92900309 A G 0.381462 -1.0933e-05
8:92902131 G A 0.021731 -3.3462e-06
8:92916704 A C 0.087021 -1.3278e-05
8:92919187 G T 0.844314 -7.0281e-06
8:92922516 G T 0.132732 -7.6614e-06
8:92923374 A G 0.065962 -1.3230e-05
8:92925065 A C 0.100539 1.5619e-05
8:92945933 C T 0.051063 -2.8943e-05
8:92948073 A G 0.209226 2.3793e-06
8:92948617 C T 0.945337 -1.7090e-05
8:92965409 T C 0.532267 -4.0681e-06
8:92965483 T G 0.097842 -3.8603e-06
8:92966406 A G 0.039677 -3.2604e-05
8:92966495 T C 0.938894 -1.0891e-05
8:92967910 A C 0.303832 2.7250e-06
8:92968346 T C 0.157955 -1.7840e-05
8:92976943 T C 1.741775 2.5516e-05
8:92981677 A G 0.086761 -3.7261e-05
8:92982013 C T 0.065913 -1.1632e-05
8:92984848 A G 0.067614 -2.3074e-05
8:92986883 C T 0.069633 4.5463e-05
8:93011154 T C 0.060096 1.0090e-05
8:93015817 T C 0.034760 2.1832e-05
8:93043125 G A 0.187002 -1.2587e-05
8:93057478 C T 0.455211 -1.9114e-05
8:93075639 A C 0.078637 -5.0898e-05
8:93094502 A T 0.135091 -4.1005e-05
8:93121945 C A 0.026168 2.3834e-05
8:93122755 T C 0.049275 -1.5832e-06
8:93131256 G T 0.024464 8.9942e-06
8:93134275 G A 0.043043 3.7635e-05
8:93147670 A G 0.126788 3.7880e-09
8:93153495 A G 0.045257 -8.5676e-05
8:93162375 A G 1.265353 -1.7726e-05
8:93167725 A G 0.060963 2.6236e-05
8:93173907 T C 0.252921 4.2654e-05
8:93176856 C T 1.530160 4.4036e-06
8:93181732 C T 0.060496 -5.2988e-05
8:93182601 A G 1.209450 -1.5430e-05
8:93184049 C G 0.056075 -2.6942e-06
8:93187720 C A 0.075465 3.6232e-05
8:93188401 C T 0.175710 7.5768e-06
8:93190014 G T 1.153216 1.7745e-05
8:93199456 G A 0.751165 1.8348e-06
8:93208962 G A 0.032932 -3.1898e-05
8:93210580 T G 0.050521 -1.5980e-05
8:93213395 G A 0.126973 -3.8429e-05
8:93217318 C T 1.739695 3.0549e-05
8:93219721 G A 0.037635 2.6480e-05
8:93219949 G A 0.028482 2.7688e-06
8:93240419 C T 0.670279 -1.1715e-05
8:93244504 G A 0.799473 1.1736e-05
8:93246242 G T 0.536558 4.1434e-05
8:93249317 T C 0.052923 -1.7645e-06
8:93266619 G A 0.284935 1.4313e-05
8:93274690 G A 1.465682 -2.0262e-05
8:93275947 G C 0.042955 -9.3099e-06
8:93288731 C T 0.047912 -2.5828e-05
8:93291163 C A 0.519851 -1.4970e-05
8:93311945 C G 0.084602 9.8004e-06
8:93313269 G A 0.050823 1.4718e-05
8:93313342 A G 1.443422 -1.7828e-05
8:93314586 C A 0.145721 1.1131e-05
8:93329844 A G 1.978029 1.7684e-05
8:93332789 C T 0.061168 -8.0611e-06
8:93358410 C T 0.367080 3.8219e-05
8:93390072 A G 0.034211 1.1045e-05
8:93408133 T C 0.064225 1.2921e-05
8:93410396 A G 0.559389 2.4891e-05
8:93415393 A G 0.100413 7.4456e-06
8:93418040 A G 0.134539 2.3065e-05
8:93427238 C T 0.491928 1.6842e-05
8:93431736 G A 0.566731 -5.0165e-06
8:93442544 T G 0.035493 -4.2468e-06
8:93448523 A G 0.055143 -2.5099e-05
8:93454660 C T 0.175093 -4.2081e-06
8:93458872 A C 1.241074 2.5672e-05
8:93466667 C T 0.036564 3.4236e-05
8:93466714 A G 0.079802 -1.9883e-05
8:93475137 A G 0.192734 -4.4515e-05
8:93475918 C T 0.071639 -2.2572e-05
8:93482793 A G 0.037970 -8.8570e-05
8:93483125 A G 0.677962 -3.2526e-05
8:93488906 C A 0.490026 2.1459e-05
8:93493264 T C 0.743820 -5.0344e-05
8:93493736 T C 0.726737 -6.8063e-05
8:93501729 C T 1.076358 3.1886e-05
8:93504197 T C 1.264025 -2.3262e-05
8:93505724 G A 0.148626 -5.0441e-05
8:93521585 G T 0.040482 -7.6318e-05
8:93521765 G A 0.182753 -3.3901e-05
8:93524692 G A 1.561184 -8.0304e-06
8:93534714 T C 0.372053 4.9223e-05
8:93535437 T C 0.542929 1.2343e-05
8:93548986 A G 0.029268 1.5547e-05
8:93549842 C T 0.965529 -3.3429e-06
8:93551834 T C 0.069350 -3.0823e-06
8:93552442 C A 0.027476 9.7433e-06
8:93553458 C T 0.941974 -1.5868e-05
8:93553737 C T 1.005261 -3.0927e-05
8:93554257 T C 0.887529 -3.9466e-05
8:93556340 C A 0.036379 3.9543e-06
8:93557697 G A 0.025918 -2.0477e-06
8:93557767 T C 0.068299 9.0217e-06
8:93559251 T C 0.184681 2.5199e-05
8:93562238 A C 0.043062 7.7720e-05
8:93562657 A G 0.108083 2.5237e-05
8:93563752 C T 0.194951 -5.5473e-06
8:93567901 G A 0.095629 -1.4979e-06
8:93577910 G T 1.201926 4.0125e-05
8:93583050 A G 0.037570 8.2125e-06
8:93584392 C T 0.266943 -8.5653e-06
8:93586384 T C 0.093123 -2.6883e-06
8:93586574 A C 0.185642 1.1384e-05
8:93587077 G A 0.068493 -2.2869e-05
8:93593396 G A 0.096580 -7.8173e-05
8:93593492 C T 0.403563 6.3493e-06
8:93594451 A G 0.069493 2.3105e-05
8:93595938 C T 0.038612 -1.3222e-07
8:93599375 T C 1.175323 -5.0567e-05
8:93602448 A G 0.081785 -1.1804e-05
8:93604971 A G 0.038810 2.0459e-05
8:93607935 A G 0.587855 -1.7401e-05
8:93609359 T C 0.073625 1.2580e-05
8:93615589 A G 0.480113 -1.0124e-05
8:93615885 T G 0.049525 7.0911e-06
8:93624992 G T 0.165651 -5.3498e-05
8:93632291 T A 0.100822 2.8237e-07
8:93633458 T C 1.109420 -6.5414e-05
8:93637089 G A 0.445074 -9.6800e-05
8:93640142 G C 0.092230 -2.7491e-05
8:93645091 G A 0.035519 2.7483e-06
8:93658165 A G 0.283299 -4.5023e-05
8:93658983 T C 0.074917 -1.3402e-05
8:93664657 T C 0.078250 1.0002e-06
8:93681308 G A 1.342370 3.1901e-05
8:93693534 G A 0.028287 5.0622e-05
8:93696600 C T 0.371228 -6.9046e-05
8:93755988 C G 0.071940 2.8620e-05
8:93769298 A G 0.043880 -1.6264e-05
8:93770833 T G 0.186817 1.9555e-05
8:93793397 C T 0.072755 -2.0995e-05
8:93821273 G A 0.150571 6.6929e-05
8:93853322 T C 0.343275 -2.1182e-05
8:93856877 T C 0.064394 1.6827e-05
8:93869438 C T 0.053306 -1.1295e-05
8:93870624 A G 0.365662 -2.3217e-05
8:93876369 T C 0.042209 1.0321e-05
8:93891174 C G 0.062729 -1.1595e-06
8:93897249 A G 0.042313 6.1919e-06
8:93900803 A G 1.962167 1.2411e-05
8:93901375 G A 0.021341 -9.5205e-06
8:93901915 G A 0.022000 1.5508e-05
8:93928524 C G 0.936379 -2.3124e-05
8:93937148 C T 1.299489 -1.0525e-05
8:93943731 T C 0.105681 2.5180e-05
8:93953275 C T 0.255255 -1.2659e-05
8:93965636 G C 1.301131 1.7356e-05
8:93977436 C T 0.034110 8.7275e-07
8:93978009 A G 0.058152 3.3431e-06
8:93990385 G T 0.142956 7.0489e-05
8:93994884 G A 0.066049 3.9885e-06
8:93996721 G A 0.527099 3.9319e-05
8:93997953 C T 0.389720 -1.0390e-05
8:94002095 T C 0.183727 -5.9729e-06
8:94004945 G A 0.032789 -2.2091e-05
8:94023864 G A 0.021581 1.7131e-05
8:94034920 T C 1.204445 3.8078e-05
8:94035487 T C 0.068136 -1.5986e-05
8:94044022 G T 0.192607 -3.2543e-06
8:94044796 T G 0.230483 3.5433e-05
8:94050366 A T 0.023286 3.4852e-05
8:94053059 G A 0.277135 -1.2641e-05
8:94053462 G A 0.314108 -2.1292e-05
8:94083994 A G 0.141083 3.1326e-05
8:94084336 A G 0.155086 1.9475e-05
8:94091222 A G 0.165222 8.4262e-06
8:94097691 C T 0.062232 1.4878e-05
8:94102715 A G 0.028950 6.4468e-06
8:94105391 A C 0.804150 1.0792e-05
8:94106484 A G 0.020127 1.2500e-05
8:94122012 A G 0.039067 2.6731e-06
8:94123271 T C 0.561047 7.3502e-07
8:94128811 A G 0.067283 2.2830e-05
8:94129184 A G 0.051336 -1.2704e-05
8:94130306 A G 1.800047 6.0519e-05
8:94136608 T C 0.040326 -1.9588e-05
8:94136955 G A 0.745417 3.9528e-06
8:94139765 G A 0.626964 -1.1438e-05
8:94142012 A G 0.038486 -2.0395e-05
8:94144516 G A 0.088968 -2.4659e-05
8:94145256 T G 0.110666 5.2447e-05
8:94146636 A G 0.025171 1.3903e-05
8:94155247 A G 0.060921 1.7432e-05
8:94157521 T C 0.217583 -8.8923e-06
8:94158704 G A 0.657351 2.3209e-06
8:94159583 G A 0.902297 -6.0044e-06
8:94168001 C T 0.194681 6.6060e-07
8:94169350 C T 0.596742 1.2404e-05
8:94170662 A G 0.505093 -3.4957e-05
8:94170944 G A 0.093571 -3.5073e-05
8:94172958 C T 1.867801 -5.1517e-05
8:94179220 G A 0.036399 -3.8253e-05
8:94185203 G T 0.085498 -5.1558e-06
8:94187387 T C 0.043306 4.4662e-06
8:94189410 T C 0.228707 1.0021e-05
8:94191838 T C 0.464410 -3.6629e-06
8:94201649 T C 0.062498 2.3572e-05
8:94205932 A G 0.061229 3.1707e-07
8:94221589 A G 1.120780 -2.1695e-05
8:94227549 A C 0.531572 -4.9166e-06
8:94234452 C A 0.110345 -2.5965e-05
8:94244152 C G 0.178102 -2.9859e-06
8:94245892 T C 1.295403 -1.7148e-05
8:94247814 G A 0.224644 1.1855e-05
8:94256127 T C 1.262393 -5.8577e-05
8:94259865 C T 0.045140 -3.7200e-05
8:94259971 G A 0.280248 3.9720e-05
8:94260542 G A 0.259419 -1.6905e-05
8:94263079 C T 0.582334 -3.4659e-05
8:94273434 A C 0.201365 -7.4387e-06
8:94280474 T C 0.132352 3.4984e-05
8:94281440 T C 0.289732 -4.0422e-06
8:94282870 G A 0.063540 2.5860e-05
8:94291783 G A 0.067153 1.8796e-05
8:94300343 A G 0.300651 8.5590e-06
8:94301420 C T 0.514265 -1.2013e-05
8:94305178 G A 0.262727 5.1262e-05
8:94308548 G A 0.156063 -5.7885e-05
8:94314283 T C 0.089023 -1.8543e-05
8:94314824 C A 0.069532 1.0147e-05
8:94321420 A G 1.471881 -9.6335e-05
8:94324205 C T 0.077877 -1.9985e-06
8:94333933 C T 0.042004 3.2697e-05
8:94335304 C T 0.155021 5.9201e-05
8:94337314 T G 0.045951 -1.2643e-05
8:94339212 T C 1.622283 -2.6818e-05
8:94358098 T G 1.044676 5.7012e-05
8:94363818 G A 0.073729 9.8509e-06
8:94365859 T C 0.132946 1.0354e-04
8:94369065 A G 0.033205 -2.3472e-06
8:94370855 C T 0.557078 -1.3278e-05
8:94383380 T C 1.472557 2.6405e-05
8:94385560 G A 0.540959 2.2465e-05
8:94386623 C T 0.522909 3.4720e-05
8:94386966 A G 0.147916 8.3706e-05
8:94387344 T C 0.100212 3.5792e-06
8:94405276 T C 0.903803 1.4683e-05
8:94408811 G A 0.046587 -1.1099e-05
8:94409651 C T 0.056146 1.3239e-05
8:94410770 C T 1.144913 4.9183e-05
8:94412107 C A 0.239941 4.7645e-05
8:94412605 T C 0.065400 7.4269e-06
8:94416271 G A 0.523204 -5.0034e-05
8:94428743 T C 0.235546 3.9026e-05
8:94437128 C A 0.184019 -1.5451e-05
8:94442076 A C 0.028755 -4.5742e-05
8:94442973 A G 1.733768 -5.4189e-05
8:94444664 A C 1.038706 1.7042e-05
8:94466292 G T 0.044581 8.7159e-06
8:94476967 G C 0.099280 -1.2228e-05
8:94527322 T C 0.027794 6.2145e-06
8:94529568 G A 1.749792 -4.4190e-05
8:94535270 C T 0.112559 3.1474e-05
8:94541813 A G 0.171483 1.6393e-05
8:94542101 T C 1.615999 -3.6260e-05
8:94552801 C T 0.034032 -7.5146e-06
8:94572712 C T 0.056016 -1.0752e-05
8:94584264 C G 0.038836 1.0073e-05
8:94586987 T C 0.110309 1.1168e-05
8:94588994 T C 0.399577 3.1422e-07
8:94589737 A G 0.080464 1.0570e-05
8:94592779 A C 1.579036 -9.2331e-07
8:94593110 G A 0.038921 4.7509e-06
8:94597283 C G 0.031906 -1.5699e-05
8:94612210 C A 0.052702 1.0278e-05
8:94616981 A G 0.026762 1.3263e-05
8:94628133 T G 0.668540 -1.1185e-05
8:94639779 C T 1.871660 5.2707e-05
8:94645830 T C 0.058175 -6.9745e-06
8:94662089 C T 0.111413 -1.4370e-06
8:94682742 C A 0.118758 -5.9980e-05
8:94685802 G A 0.050460 -3.0088e-05
8:94690428 A G 0.031631 -1.8099e-05
8:94698969 C T 0.800255 1.4602e-05
8:94700401 C T 0.116736 1.6889e-05
8:94711093 G T 0.589546 2.0418e-06
8:94719177 C G 0.027375 -3.1062e-05
8:94738629 A G 0.243648 1.2569e-05
8:94743876 G A 0.029264 -1.4625e-06
8:94746049 G T 0.099572 2.2487e-05
8:94746196 A G 0.041699 -6.6233e-06
8:94747496 C A 0.040670 -7.0597e-07
8:94752754 A G 0.584589 -4.1835e-06
8:94762546 G A 0.483138 -1.8016e-05
8:94766847 G T 0.244093 1.2428e-05
8:94772165 T C 0.044945 -1.7397e-06
8:94782731 A G 0.575407 -1.0540e-05
8:94792887 A G 0.023039 2.5551e-06
8:94808165 G A 1.191705 -2.1472e-05
8:94814450 G C 0.052225 4.6527e-05
8:94817064 C T 0.036259 -9.4217e-06
8:94837810 G T 1.146296 -1.1976e-05
8:94850208 C T 0.038083 -1.0555e-05
8:94855755 A G 0.047237 -2.8388e-05
8:94856053 A G 0.131644 1.0177e-05
8:94866938 C G 0.037986 -1.6273e-05
8:94869853 C T 0.965205 -1.7233e-05
8:94873835 G A 0.859018 -1.3921e-05
8:94882313 C T 0.860939 2.1301e-05
8:94882613 G A 0.029349 2.3666e-05
8:94892120 G A 1.141589 4.9669e-05
8:94894602 G A 0.090111 1.1062e-05
8:94896353 T C 0.034964 -4.6750e-06
8:94902266 C T 0.830393 1.1381e-05
8:94908847 T C 0.503531 2.9549e-05
8:94909829 G A 0.384049 -1.4600e-06
8:94910692 C G 0.087222 -1.3576e-05
8:94918449 C T 0.033150 -4.8586e-06
8:94924356 A G 0.798480 -1.7293e-06
8:94932732 C T 0.033279 1.7596e-05
8:94940999 A G 0.150905 -3.8531e-05
8:94952624 G T 0.037074 -1.3863e-05
8:94955438 T C 0.742528 -4.6973e-05
8:94967717 A G 0.058659 -1.1351e-05
8:94971941 T G 0.034198 1.4781e-06
8:94973212 C T 0.495384 -2.0249e-05
8:94973894 C T 0.055283 5.3244e-05
8:94974328 G A 0.446470 -2.3591e-05
8:94987448 A C 0.853759 -1.0993e-05
8:94988984 A G 0.058246 -1.1752e-05
8:94991252 C A 0.062521 -8.3147e-06
8:94993534 C A 0.490743 1.0277e-05
8:94999716 A G 0.029563 2.2776e-06
8:95001562 T C 0.084473 4.8251e-06
8:95005265 C T 0.091766 1.0793e-05
8:95005600 T G 1.297269 -6.7971e-05
8:95006064 G A 0.036295 8.5894e-06
8:95006186 A C 0.207778 -2.9213e-05
8:95007871 T C 1.274418 -1.5390e-05
8:95008957 C T 0.045701 -6.1380e-06
8:95011920 C A 0.560418 -1.4310e-05
8:95023826 T G 0.130167 -2.2467e-05
8:95028401 C T 0.101452 2.8041e-06
8:95030403 C T 0.453127 -4.3990e-05
8:95032343 C T 0.324057 -2.9995e-05
8:95034959 T C 0.187145 -3.1625e-05
8:95036925 C T 0.118245 -2.4005e-05
8:95042062 C T 1.310752 -2.8068e-05
8:95043468 T C 1.417871 -5.1764e-05
8:95047577 T C 0.120329 1.9349e-06
8:95052575 G A 0.369450 -2.9017e-05
8:95055309 G A 0.071252 -1.1416e-05
8:95056061 C T 0.331227 -5.3062e-05
8:95056902 A G 0.058123 -1.7178e-05
8:95058960 A C 0.033374 -3.1861e-05
8:95062157 G A 0.445366 -2.5583e-05
8:95067894 A G 0.290966 -7.9242e-05
8:95068998 A G 0.153297 5.5486e-05
8:95074354 T C 0.036090 1.2994e-05
8:95075842 C T 0.081899 -4.7719e-07
8:95076795 C T 0.043825 1.1722e-05
8:95084916 G A 0.077238 5.7480e-07
8:95086977 A G 0.763714 4.5086e-06
8:95087912 C T 0.041141 4.9807e-05
8:95088951 G T 0.254642 -2.7825e-05
8:95092067 C T 0.025636 1.6510e-06
8:95092599 T C 0.241892 -5.2805e-05
8:95101344 G C 0.025970 -3.0618e-06
8:95109943 C T 0.041933 2.4238e-05
8:95111025 T C 1.929790 -1.7131e-05
8:95124841 C T 1.557107 2.5695e-05
8:95126377 T G 0.300167 8.2140e-07
8:95131300 G A 1.404092 9.1612e-06
8:95131328 T G 0.043828 4.2720e-05
8:95131407 G T 0.041186 -3.0139e-05
8:95143172 G T 1.123763 6.6822e-06
8:95143186 G C 1.671828 2.6439e-05
8:95150036 G A 0.326131 2.6340e-06
8:95159158 C T 1.636091 3.7450e-05
8:95161102 A G 0.281803 3.7130e-06
8:95161350 C A 0.455474 -1.0725e-05
8:95168545 C G 0.283834 5.6181e-06
8:95170648 A G 0.239506 -5.5968e-06
8:95174185 G T 0.676083 -2.6078e-05
8:95175763 T G 0.029099 1.9655e-05
8:95176563 A G 0.733008 -1.4697e-05
8:95179724 G A 0.477792 -4.6615e-06
8:95182971 C G 0.031056 8.3143e-06
8:95188850 C T 1.574803 3.4982e-05
8:95192727 A G 0.301502 5.7244e-05
8:95201208 C T 0.115376 -9.6453e-06
8:95202583 A G 0.033292 -1.8613e-05
8:95205117 T G 0.947323 1.9552e-05
8:95205589 T C 0.411369 -9.4871e-06
8:95212055 A G 0.071590 -2.9687e-06
8:95217490 C T 0.080367 -1.4251e-05
8:95218208 G A 1.078513 3.5400e-05
8:95226026 G A 0.295471 -4.2295e-06
8:95228630 C A 0.035529 -2.2095e-05
8:95229909 G A 0.047516 1.3387e-05
8:95231694 A G 0.024636 -3.0322e-05
8:95233336 G A 0.243953 -3.4408e-05
8:95235933 C T 1.140083 -3.5947e-05
8:95236862 T C 0.059282 -3.3909e-05
8:95237426 A G 0.025489 -1.9733e-05
8:95246735 T C 0.028586 3.4111e-07
8:95256989 A G 0.065332 -3.9155e-05
8:95259833 A G 1.321918 -5.9214e-05
8:95260016 T C 0.250555 -4.2721e-05
8:95262253 C T 1.190575 -3.3964e-05
8:95267327 C T 0.145799 -1.9393e-05
8:95278020 T C 1.169065 -3.9271e-05
8:95278160 G A 0.129577 -1.3806e-05
8:95279961 A C 0.275483 -6.9797e-05
8:95282557 T C 1.059788 -6.1515e-05
8:95288056 A G 0.048551 -1.9804e-05
8:95289326 T G 1.543020 2.6403e-05
8:95289422 C T 0.066173 1.5378e-05
8:95291098 C T 0.037570 5.2751e-06
8:95292443 C T 0.094619 7.3601e-06
8:95293196 A G 0.369437 -4.6689e-06
8:95293496 G C 0.057928 9.8552e-06
8:95309247 C T 0.357216 -4.8485e-06
8:95311586 T G 0.154339 -3.8672e-05
8:95319938 T C 0.088572 1.3644e-05
8:95329159 A G 0.085751 9.2971e-06
8:95345128 C T 1.689186 8.5504e-06
8:95359077 A C 1.232038 3.6210e-05
8:95401487 A G 0.037729 7.9688e-07
8:95410986 T C 0.046522 4.0955e-06
8:95412370 C A 0.051521 1.1533e-05
8:95417542 G T 0.131307 -4.1000e-05
8:95419698 G A 0.708018 -5.8444e-05
8:95422963 G A 0.097875 1.4152e-05
8:95423120 C T 0.039667 8.3724e-06
8:95429168 C T 0.048791 -1.4231e-05
8:95443105 G A 0.030731 4.6112e-07
8:95453848 T A 1.757206 7.2312e-06
8:95456917 T C 0.113390 1.8903e-07
8:95468637 C T 0.047645 6.7397e-06
8:95468754 C T 0.044656 -3.6884e-05
8:95469366 A G 0.079328 9.4991e-06
8:95479680 C G 0.036477 -2.1052e-06
8:95479978 G A 0.718003 -7.3009e-05
8:95494388 T C 0.065439 8.8399e-06
8:95499536 A G 0.106061 -1.5712e-05
8:95508447 T C 0.363737 4.6695e-05
8:95530599 G A 1.058175 -3.9511e-05
8:95530969 A G 0.468626 -7.7565e-05
8:95540059 C T 0.068617 -2.9065e-06
8:95541459 C A 0.027667 1.0690e-05
8:95559186 C T 0.097738 -5.8345e-05
8:95564533 G A 0.468840 -6.9044e-05
8:95578141 C A 0.035039 -2.3371e-05
8:95580166 T C 0.021078 -1.4506e-05
8:95580976 G A 0.398769 4.7909e-05
8:95591774 A G 0.505453 3.1453e-05
8:95604669 A C 0.400584 3.3155e-05
8:95608739 G A 1.035535 -2.8719e-05
8:95615216 G A 0.634319 -7.8581e-05
8:95632185 T G 1.265080 -1.1857e-05
8:95635953 A G 0.044650 -6.5434e-06
8:95638496 A G 0.639515 -3.9240e-05
8:95641221 T C 0.043121 1.8994e-06
8:95642793 T G 0.024610 -2.9749e-05
8:95645962 A G 0.042423 -4.7565e-06
8:95648410 G A 0.695941 4.7035e-05
8:95652986 G T 0.381927 -1.3317e-05
8:95655596 C T 0.363438 -3.0453e-05
8:95659351 C G 0.613724 -2.9936e-06
8:95660772 T C 1.732495 -5.8306e-05
8:95666621 A G 1.252421 -2.9605e-05
8:95674610 G T 0.033273 -2.8089e-06
8:95686214 T G 0.084758 1.8080e-05
8:95690579 C T 1.209664 -2.1152e-05
8:95694544 C A 0.044416 -3.3017e-06
8:95698614 T C 0.726117 -6.3874e-05
8:95700688 T C 1.748906 1.7782e-05
8:95702935 T C 0.082330 -1.3003e-05
8:95713737 A G 0.103681 -2.2637e-05
8:95719387 T A 1.275009 6.0976e-05
8:95732283 C G 1.289430 6.4511e-05
8:95733005 C A 0.085956 1.3202e-05
8:95747460 C A 0.242509 1.9973e-05
8:95757455 C T 0.042381 -6.3887e-06
8:95774806 A G 0.356116 2.4278e-05
8:95778058 T C 0.037155 4.3357e-05
8:95790085 C T 0.294468 -5.2418e-06
8:95793515 A G 1.692990 1.1089e-05
8:95801289 T C 0.035405 1.4072e-05
8:95803634 G A 0.042089 -8.6228e-06
8:95809269 G T 0.096485 1.2980e-06
8:95812058 C T 1.773435 -6.0612e-06
8:95814591 T C 0.082668 -7.2268e-06
8:95818634 T C 1.001831 -3.1242e-05
8:95827976 C T 0.076391 -1.1351e-05
8:95830018 A G 0.110008 2.5438e-05
8:95836307 C T 0.356827 -2.3505e-05
8:95838412 C T 0.437433 -1.0960e-05
8:95847357 A G 0.071058 -1.8020e-05
8:95867687 C T 0.159639 -2.6556e-05
8:95868480 A G 0.026824 -2.0840e-05
8:95877787 C T 1.043354 -9.0599e-06
8:95892982 T C 0.027239 -1.3386e-05
8:95895976 C G 0.341811 -1.5086e-05
8:95896106 C G 0.105678 2.7954e-05
8:95909629 G A 0.037710 -2.4586e-06
8:95911731 G A 0.063264 -3.7827e-05
8:95930901 G A 0.119566 1.3023e-05
8:95931782 A G 1.322421 -1.9047e-05
8:95934108 G A 1.718421 -3.5932e-05
8:95960511 C T 1.022653 3.8867e-06
8:95963417 A G 0.095486 -2.3949e-05
8:95965135 T G 1.863020 -2.1371e-05
8:95965818 T C 0.067445 -7.5821e-07
8:95969445 C A 1.058685 -1.3206e-05
8:95971281 A G 0.070460 -3.1121e-05
8:95986306 G A 0.339731 1.2687e-05
8:95986972 C G 1.023678 -1.5567e-05
8:95987063 A G 0.055974 -1.5124e-05
8:95998870 T C 0.079662 -1.8277e-05
8:95999257 T C 0.023555 6.4676e-05
8:96017997 G A 0.048184 3.6433e-05
8:96027306 A G 1.878493 1.9596e-05
8:96029817 T G 0.113250 -2.0377e-05
8:96035756 A G 0.094564 -2.7957e-05
8:96058756 A C 0.027073 -2.4715e-05
8:96059552 G A 0.027590 2.7084e-06
8:96062601 G A 0.670250 2.2027e-05
8:96063988 A G 0.050320 1.9820e-05
8:96074902 C T 0.345541 4.8755e-06
8:96077028 T C 0.168595 -1.1569e-05
8:96083675 A C 0.034341 2.5409e-05
8:96091640 T C 1.093451 -2.1142e-05
8:96101915 T C 1.218266 -1.0830e-05
8:96105186 T C 1.206116 -1.8170e-05
8:96112016 C T 0.056929 3.4120e-05
8:96116784 G C 0.026570 1.6543e-05
8:96123381 G A 1.026746 4.5747e-06
8:96127030 A G 1.543705 -1.5494e-06
8:96127132 A G 0.108648 4.3410e-06
8:96137455 G A 0.778401 -2.7236e-05
8:96143651 A G 0.118018 5.4106e-05
8:96144814 G T 0.133478 -5.6055e-05
8:96147295 T G 0.110517 -3.7385e-06
8:96159353 A T 0.032559 -2.9737e-05
8:96162964 G A 0.366288 -3.6409e-05
8:96163221 C T 0.544052 -1.8029e-05
8:96163565 G C 0.116012 2.8487e-05
8:96164643 A C 0.043656 1.3172e-05
8:96176796 T C 1.851185 -2.0335e-05
8:96179445 A G 0.158068 -7.1112e-06
8:96179827 T C 0.035204 1.2978e-05
8:96181118 T C 0.086767 -3.4380e-07
8:96181247 G A 0.606570 -3.2717e-06
8:96182126 A G 1.275551 1.1668e-05
8:96184234 C G 0.046685 1.1197e-05
8:96187103 G A 0.702721 2.3128e-05
8:96188675 C A 0.047019 -1.2674e-05
8:96192855 C T 0.437554 -1.7508e-05
8:96202197 G T 0.229087 1.6068e-05
8:96202974 C A 0.775801 1.7168e-04
8:96203427 C T 0.390388 -5.0136e-05
8:96204904 G A 0.199985 -2.0071e-06
8:96205920 C A 1.009617 1.2545e-05
8:96208009 G T 0.100111 -3.5162e-05
8:96208095 T C 0.041670 -2.4363e-06
8:96208726 T C 0.274753 2.1494e-05
8:96213635 T C 0.031196 -2.2811e-05
8:96214372 G T 1.892654 -6.2431e-05
8:96214817 T C 0.074923 2.5962e-05
8:96215073 C A 0.682350 1.9519e-05
8:96217284 G T 0.286895 -4.0927e-05
8:96220985 C T 0.036490 6.9532e-07
8:96222990 A G 0.300008 6.0537e-06
8:96229436 A C 0.747845 -8.4941e-05
8:96230197 G A 0.579130 1.2810e-05
8:96230428 A G 1.324725 -5.7999e-05
8:96231902 A G 0.022588 -7.8396e-06
8:96232532 G A 0.028024 -1.3287e-05
8:96232747 G A 0.652210 -1.2053e-05
8:96233109 T C 1.903696 -4.6748e-05
8:96233330 G A 0.043504 -2.7244e-05
8:96233363 A G 0.042199 -2.1811e-06
8:96235451 T C 1.838721 -1.4235e-05
8:96242136 C T 0.985141 1.1485e-05
8:96248581 A C 0.033945 1.8048e-05
8:96251443 G T 0.031027 1.6503e-05
8:96262444 G A 0.183938 2.6854e-05
8:96276375 T C 0.370466 2.9743e-05
8:96281363 C G 0.033055 -3.2416e-05
8:96286328 G A 0.088312 -2.7451e-05
8:96288920 G A 0.153261 -1.9488e-05
8:96298632 G A 0.033594 -3.5065e-05
8:96301273 T C 0.138269 -1.4198e-05
8:96302648 T G 0.065640 -5.0719e-05
8:96306378 T C 1.118232 9.0614e-06
8:96306959 G A 0.113153 -3.8628e-05
8:96312038 C T 0.757355 2.1882e-05
8:96317920 T C 0.035600 -7.9981e-07
8:96322185 A G 0.633562 -3.1632e-05
8:96325666 A G 0.029323 5.2030e-06
8:96331853 C T 0.446583 1.8769e-05
8:96332304 T C 0.262828 -3.6266e-05
8:96333993 G A 0.105785 2.8870e-05
8:96344427 C T 1.312297 1.2563e-05
8:96346686 A G 0.056916 -1.7779e-05
8:96348387 C G 0.075926 -1.0887e-05
8:96348544 T G 0.079052 5.1274e-06
8:96356624 C A 0.598569 -8.7176e-05
8:96357843 C T 0.069629 -1.5902e-05
8:96360170 C A 0.028855 9.7317e-06
8:96361869 G A 0.379028 -7.8501e-05
8:96362409 A C 1.797129 3.2266e-05
8:96369151 T C 0.031712 -1.1801e-05
8:96370959 C T 0.573213 -4.5863e-05
8:96373068 T C 0.034003 -1.5236e-05
8:96374336 C T 0.124594 1.1474e-05
8:96377547 A G 0.057555 -2.1332e-05
8:96378214 G T 0.471898 3.6010e-05
8:96388129 C T 0.033474 1.5529e-05
8:96390269 A C 0.048597 -9.9489e-07
8:96394588 G T 1.141330 -8.4746e-06
8:96398661 G A 0.055994 1.3524e-05
8:96400952 A C 1.628999 -1.2318e-05
8:96405128 T C 0.044078 3.5605e-06
8:96405931 T G 0.472102 -5.9330e-06
8:96407350 C T 0.851046 8.5516e-06
8:96407669 G A 0.027434 -2.0019e-06
8:96407861 C G 0.080526 9.1005e-06
8:96408863 C A 0.027375 1.1573e-05
8:96410843 C T 0.873270 -2.1198e-05
8:96411225 A G 0.083346 3.3508e-06
8:96414012 C A 0.189491 3.9782e-05
8:96414483 T C 0.075650 -2.4118e-05
8:96417185 C T 0.324583 -6.8243e-06
8:96420578 A C 0.034782 1.2227e-05
8:96425820 A G 0.332996 1.4642e-05
8:96435186 G A 1.612056 -2.6618e-06
8:96436511 T C 0.124120 2.0998e-05
8:96437010 T C 0.216932 3.2298e-05
8:96437049 A G 0.114931 1.3727e-05
8:96438987 G T 0.551099 6.2393e-06
8:96439798 G A 0.207980 -2.9213e-05
8:96442676 C T 0.439744 9.0426e-06
8:96444664 A G 0.867070 -5.2937e-05
8:96449508 T C 0.046357 -1.4281e-05
8:96451717 A G 0.293747 -8.5987e-06
8:96468096 T C 0.444324 4.2400e-06
8:96473619 G A 0.068354 3.2079e-05
8:96478140 C T 0.107252 6.7584e-06
8:96481334 G A 0.142404 2.1785e-05
8:96486889 A G 0.922610 3.2007e-05
8:96491425 T G 0.634747 5.4672e-06
8:96500800 C T 1.972511 9.1083e-06
8:96513812 G A 0.032650 -1.2517e-05
8:96517498 C T 0.281501 2.8046e-05
8:96521988 T C 0.905131 1.6057e-05
8:96522305 T G 0.059142 4.0416e-05
8:96523419 T G 0.023425 2.9781e-05
8:96523611 C T 0.872666 -7.9515e-05
8:96524247 G A 0.360718 -7.9629e-05
8:96525561 C T 0.052394 -1.1982e-05
8:96528687 G A 0.045101 6.7916e-06
8:96531260 G A 0.507624 1.3019e-06
8:96532625 G T 0.359031 -1.9563e-05
8:96534357 G A 0.085742 8.7283e-06
8:96535008 T C 0.828306 -1.7929e-05
8:96536588 C T 0.117833 1.3011e-05
8:96537844 C T 0.982511 5.4641e-05
8:96543556 C T 0.351796 -8.7179e-07
8:96548580 C T 0.696486 5.1300e-05
8:96549394 T C 0.122403 7.0460e-06
8:96549990 T C 0.034974 5.8149e-06
8:96551531 A G 0.027177 -7.4918e-06
8:96551689 T C 0.084187 1.5527e-06
8:96555579 A G 0.033065 4.1735e-05
8:96571283 C A 0.174486 1.3035e-07
8:96571495 A G 0.915440 1.0291e-05
8:96571500 G A 0.045922 -1.9496e-06
8:96571869 A G 0.065342 -3.3918e-06
8:96573839 T C 0.115295 -1.4698e-05
8:96575219 G C 0.947453 -1.2075e-05
8:96578791 C T 1.587027 -1.6400e-05
8:96581807 C T 0.039281 -3.5515e-05
8:96586686 C T 0.385546 -2.1400e-05
8:96588119 C T 0.161840 -8.5561e-06
8:96592975 T G 0.217840 -9.2142e-06
8:96593762 G T 1.036395 1.9290e-05
8:96594137 T C 1.721618 3.4797e-05
8:96594316 C A 0.764090 1.0928e-05
8:96594367 C T 0.116924 6.2314e-05
8:96595206 T C 0.066627 2.2653e-06
8:96596132 C T 0.379327 5.7710e-06
8:96611347 C T 0.115490 4.7211e-06
8:96617394 A G 0.115613 8.1769e-06
8:96618492 A G 0.844285 1.0569e-05
8:96618946 C T 0.193266 -3.2609e-06
8:96628523 C T 0.307159 8.7815e-06
8:96644718 A G 0.282173 2.1735e-06
8:96651591 A C 0.449448 -7.1582e-06
8:96667111 A G 0.038762 -1.6122e-06
8:96675932 T G 0.474420 -1.5906e-05
8:96677114 G A 0.086475 3.4511e-06
8:96678745 A G 1.380284 3.3540e-06
8:96685693 C T 0.054423 -2.8231e-05
8:96687856 C A 0.033796 -1.8022e-05
8:96698433 C T 0.409951 8.2502e-06
8:96699596 C A 0.115318 1.0834e-05
8:96701239 T C 0.068454 -7.3289e-05
8:96702586 T C 0.088072 -1.8188e-06
8:96707729 G C 0.767060 4.9653e-06
8:96708141 T C 0.152781 -1.5637e-05
8:96711329 T C 0.020105 1.1127e-05
8:96711361 G A 0.699732 -3.0968e-05
8:96718326 G A 0.022640 8.6786e-06
8:96719711 G T 0.074131 9.0940e-06
8:96725199 T C 0.292390 9.2162e-05
8:96726184 G A 0.054059 -2.6810e-05
8:96727309 C T 0.088322 -6.1654e-06
8:96727561 T G 0.237929 -3.6278e-05
8:96733694 A G 0.455513 -5.1939e-05
8:96738160 C G 0.027697 -1.2293e-06
8:96738665 C T 0.409049 -1.0598e-05
8:96739017 A C 0.589663 -4.2702e-06
8:96739847 T C 1.005151 -5.3817e-06
8:96740377 G A 0.025058 -1.0938e-05
8:96743438 C T 0.327244 -4.0039e-05
8:96744133 C T 0.140324 4.7494e-06
8:96746613 A G 0.223968 2.4453e-05
8:96749765 G A 1.748387 2.2342e-05
8:96750584 A G 0.835119 1.6066e-05
8:96753016 C A 0.080133 2.7790e-05
8:96754242 C T 0.671354 5.8851e-05
8:96755530 C G 0.076459 -6.6700e-06
8:96758008 T C 1.892962 -4.4171e-05
8:96761564 T C 0.229457 -8.8116e-06
8:96770905 G A 1.010646 1.6443e-05
8:96776120 C T 0.038963 -1.2132e-05
8:96784349 A G 0.761568 -9.3806e-06
8:96789139 T C 0.037411 -7.9118e-06
8:96789328 T C 1.638714 -2.9434e-05
8:96792058 T C 0.689079 1.6765e-05
8:96797472 C T 0.194840 -3.7055e-05
8:96797703 G A 1.518115 -9.4554e-05
8:96812128 T C 0.038421 -2.8562e-05
8:96813185 A G 0.245381 -4.9885e-05
8:96814338 T G 1.050015 -3.6255e-07
8:96814895 G A 0.930640 -2.2152e-05
8:96838578 A G 0.092493 8.8607e-05
8:96850274 C T 1.364987 6.5290e-05
8:96859536 G A 0.078419 1.7915e-05
8:96859623 G A 0.822340 -2.5634e-05
8:96863741 A G 0.098874 -2.4187e-06
8:96870147 T C 0.057393 -2.8312e-05
8:96870639 C T 0.267738 1.3420e-05
8:96871463 A G 0.033890 5.8299e-06
8:96874831 A G 1.205818 -1.1846e-06
8:96880538 T C 0.169604 1.3926e-05
8:96891137 A G 0.059963 -2.3863e-05
8:96893753 G A 0.402405 -5.3076e-05
8:96893825 T C 0.749737 -2.4651e-05
8:96896469 C T 1.030605 -7.8802e-07
8:96898223 C G 0.037470 4.2405e-06
8:96901876 G T 0.661279 -3.9586e-05
8:96908554 T C 0.141576 -2.9015e-05
8:96909999 T C 0.051943 6.7098e-05
8:96921760 T G 0.103831 -8.0719e-06
8:96922072 A G 0.267424 3.0140e-05
8:96948504 T C 0.259176 -9.6763e-06
8:96954347 A G 0.068289 -2.1355e-05
8:96959841 T C 0.638993 1.9201e-06
8:96968856 C T 0.071940 1.6089e-05
8:96969356 T C 1.815734 3.7787e-07
8:96971083 A C 0.075264 5.5076e-05
8:96983435 G A 0.071434 -2.3623e-05
8:96983497 C T 0.107732 1.3545e-05
8:96988606 T C 0.021549 -2.7693e-05
8:96991969 C T 0.218931 7.9670e-06
8:96992318 T C 0.058947 3.8431e-05
8:96994112 C T 0.895757 -4.9587e-05
8:96998869 A C 0.157854 4.1525e-05
8:96999640 T G 0.053507 -5.6326e-06
8:97018035 A G 1.802332 -2.3486e-05
8:97019267 G C 0.067789 2.6218e-05
8:97022165 T G 1.776415 -1.9668e-05
8:97023919 G A 0.045130 -3.1525e-05
8:97026013 C A 0.032328 -3.5620e-05
8:97029284 A G 0.036214 6.6082e-06
8:97032335 A G 0.643268 2.9501e-05
8:97036368 T C 0.257105 2.3309e-05
8:97043469 G A 0.298317 1.7625e-05
8:97043591 A C 1.365204 -3.3572e-05
8:97044831 A G 0.032575 -8.2442e-06
8:97044837 T G 0.068604 -5.8404e-06
8:97052112 A C 0.062748 -2.8290e-05
8:97056166 A C 0.077017 2.3929e-05
8:97056904 G A 0.184480 6.4873e-06
8:97060026 A G 0.119336 -5.5476e-06
8:97069987 A G 0.489711 2.6633e-05
8:97091414 T C 1.185041 -3.7060e-05
8:97094823 G A 0.088588 -5.7686e-07
8:97099907 A G 0.207298 1.0766e-06
8:97100460 C T 1.080006 -1.1362e-05
8:97102537 T C 0.963841 -2.9267e-05
8:97102896 A G 0.082119 5.5917e-06
8:97105957 T G 0.170247 -1.2684e-06
8:97110318 C T 0.105191 6.6759e-06
8:97113082 T G 0.182837 1.3740e-05
8:97121977 T C 1.811038 -3.6433e-05
8:97123901 T C 0.068000 1.4143e-06
8:97135693 C T 0.429225 3.3284e-05
8:97138555 T C 0.153261 -4.4243e-05
8:97138738 G A 0.836371 2.7857e-05
8:97142385 A G 0.097738 1.7234e-05
8:97163019 A G 0.229136 2.6624e-05
8:97163045 T C 0.091552 7.6357e-06
8:97169438 A G 0.061963 1.7444e-05
8:97174382 T C 0.026320 -3.2679e-05
8:97175620 A G 1.245764 2.0016e-05
8:97182269 G A 0.958087 -6.3917e-06
8:97183306 T C 0.072405 -4.9688e-05
8:97193777 G T 0.101990 2.3296e-05
8:97194130 G A 1.090412 2.5572e-06
8:97199860 C T 0.028982 8.8840e-06
8:97211234 C T 0.035058 -2.3748e-05
8:97213735 A G 0.215922 -2.7037e-05
8:97217042 T G 0.134734 7.2165e-05
8:97223261 T G 1.084547 -1.3604e-05
8:97224118 T C 0.072879 -4.9634e-05
8:97224623 C T 0.213783 3.6122e-05
8:97228412 T G 0.992171 -1.8737e-05
8:97232364 T C 0.049661 -1.7491e-05
8:97232444 G A 0.770361 -7.0799e-06
8:97239613 C A 0.945382 -1.6580e-05
8:97243789 C G 0.067955 -3.8577e-05
8:97249713 C T 0.027473 1.4646e-05
8:97261497 C G 0.036486 -6.0238e-06
8:97269324 T G 0.025470 -1.7180e-06
8:97273543 A G 0.773695 -5.6599e-06
8:97297894 G A 0.159841 -5.0534e-06
8:97302315 A G 0.107599 -1.0268e-04
8:97304689 C T 0.044445 -2.3296e-05
8:97311830 G A 0.022468 -1.4565e-05
8:97316821 G T 0.821762 -2.2524e-05
8:97322864 C T 0.324686 8.5461e-06
8:97330171 G A 0.053449 1.0744e-05
8:97330694 A G 0.042819 8.9842e-06
8:97342562 T C 0.068318 1.0033e-05
8:97347318 T C 0.324050 2.6326e-05
8:97357119 G A 0.100539 -1.8304e-05
8:97359392 T C 0.026944 1.3014e-05
8:97365664 C T 1.072395 1.3140e-05
8:97371816 G A 0.076439 -2.0224e-05
8:97384502 T C 0.025577 1.3394e-05
8:97384973 T C 0.167543 5.1618e-05
8:97394480 C T 0.246868 -1.2693e-06
8:97401292 T G 0.695425 -1.2604e-05
8:97409752 A G 0.025580 9.7232e-06
8:97419483 C T 0.168478 1.5215e-05
8:97432603 T C 0.087800 1.1352e-05
8:97437443 C T 0.046931 -5.0940e-06
8:97459000 C A 0.158838 1.3693e-05
8:97467467 G A 0.861481 -1.6640e-05
8:97475492 A G 0.032397 -2.2036e-05
8:97478624 T C 0.140174 2.0886e-05
8:97478729 C A 0.122024 -1.7477e-05
8:97482056 C T 0.480814 -7.7192e-06
8:97483767 C T 0.544409 -2.3973e-06
8:97486281 A G 0.137110 -2.4777e-05
8:97493023 C T 1.141576 -1.6741e-05
8:97498816 G A 0.079156 -9.6725e-07
8:97499703 C T 0.187067 -1.4977e-05
8:97504741 C T 1.378953 3.4544e-07
8:97516679 C G 0.114850 -4.2418e-05
8:97518087 G A 0.533490 7.0280e-05
8:97522509 A G 0.386941 -1.5449e-05
8:97523465 T G 0.073385 -1.3963e-05
8:97530402 A G 0.613928 7.0773e-05
8:97531036 G A 0.853873 -1.5275e-05
8:97532623 C A 0.358268 3.7922e-05
8:97542143 T C 1.644219 8.5970e-07
8:97542314 G A 0.051073 -3.0542e-05
8:97547792 A G 1.761266 2.2818e-05
8:97551317 T C 1.417501 3.5887e-05
8:97551919 T G 0.834839 4.1535e-05
8:97556565 T C 1.807484 3.8625e-05
8:97558267 A G 1.453198 7.7597e-06
8:97568370 T G 1.383592 3.0061e-05
8:97570035 T C 0.260825 1.2666e-05
8:97573560 C T 1.868531 2.1961e-06
8:97574969 G T 0.069694 -1.6266e-05
8:97576436 G T 1.631563 7.2340e-05
8:97581985 A G 0.082866 -3.3084e-05
8:97583976 T C 1.321876 4.8764e-05
8:97588164 C T 1.343551 6.0260e-05
8:97589890 A G 1.779294 3.5418e-05
8:97594103 C A 0.155913 -1.9329e-05
8:97595119 A G 0.051222 -3.3078e-05
8:97602710 C T 0.144527 -1.7200e-05
8:97607422 C T 0.457499 -1.9042e-05
8:97608105 A C 1.928907 3.4973e-05
8:97610088 G A 0.332580 4.1373e-05
8:97610893 G A 0.949842 5.5398e-06
8:97614625 A G 0.134549 1.1823e-05
8:97614661 A T 0.388882 4.7269e-05
8:97620244 A C 1.579468 9.0589e-06
8:97620540 C T 0.055348 -2.2491e-05
8:97629754 G A 0.038596 2.5797e-05
8:97631844 G A 0.037463 -8.9429e-06
8:97638695 G A 0.020708 1.5144e-05
8:97638822 T C 0.434671 2.8989e-05
8:97641835 A G 0.037519 -4.7762e-07
8:97649579 A G 1.195022 6.2634e-06
8:97653277 G T 1.763980 3.3717e-05
8:97656877 G A 0.162184 2.9748e-05
8:97658153 A C 0.073404 -5.0979e-05
8:97660271 G A 0.180556 -9.6752e-06
8:97662068 C A 1.913989 4.4495e-05
8:97664572 G A 1.424405 -9.1252e-06
8:97684364 A G 0.060992 -1.7747e-05
8:97698248 C T 1.498250 -3.7864e-05
8:97711902 G A 0.047441 1.0347e-05
8:97713940 C T 0.152577 7.9423e-06
8:97730038 C T 0.034750 -2.6150e-05
8:97733595 T C 0.076611 -1.2622e-05
8:97747963 T C 1.356220 2.8028e-05
8:97748712 G A 0.076653 -1.7663e-05
8:97772616 A G 1.214539 2.6853e-05
8:97777805 T C 0.081435 -1.4401e-06
8:97779519 G A 0.142648 3.0473e-06
8:97780300 G A 0.024178 -2.9305e-05
8:97798136 T G 0.500480 -2.4373e-06
8:97809698 A G 0.032066 4.7002e-06
8:97813939 A G 0.037421 -3.1180e-05
8:97816305 T G 0.067877 -3.0459e-05
8:97819820 G A 0.114354 3.1386e-05
8:97822162 G C 0.201550 1.5970e-05
8:97826658 G A 0.116730 -4.5911e-06
8:97840032 G A 1.320623 2.6018e-05
8:97849840 A G 0.046824 2.5413e-05
8:97865429 T C 0.020962 -1.9488e-05
8:97874338 G A 0.050395 2.1299e-06
8:97883090 A G 0.205626 -1.7269e-05
8:97892348 A G 0.955789 4.8379e-07
8:97897245 T G 0.051904 4.6311e-06
8:97910770 A G 0.060953 9.7533e-06
8:97917613 G A 0.057286 2.2665e-05
8:97918870 G A 0.034760 4.3894e-05
8:97920157 G A 0.482012 1.8796e-05
8:97935923 C T 0.220797 -2.0906e-06
8:97938713 T A 0.072823 1.0288e-05
8:97941516 T C 0.086164 -8.2912e-06
8:97944229 C T 0.037963 -3.4247e-06
8:97950343 T C 0.068662 2.0122e-05
8:97956057 A G 0.053420 -1.1262e-05
8:97956512 A C 0.042241 -9.6973e-06
8:97959187 T C 0.782215 3.2684e-06
8:97979814 G A 0.029608 -1.5856e-05
8:97995627 T C 0.035104 1.0439e-06
8:98000151 G C 0.045633 -1.8368e-06
8:98025859 G C 0.207574 -1.0234e-05
8:98038083 T C 0.054069 3.1281e-05
8:98041935 A C 0.112263 2.2105e-05
8:98043116 A G 0.903635 -4.4649e-06
8:98045272 A G 0.033403 2.3194e-05
8:98064784 A G 0.029232 1.6754e-06
8:98076621 C T 0.070048 -1.7483e-05
8:98077504 C T 0.092915 -1.5356e-05
8:98080968 G A 1.389668 -1.4143e-05
8:98089348 T C 0.040852 4.7094e-06
8:98103766 C G 0.049606 1.2681e-05
8:98107450 A G 0.103039 5.0994e-05
8:98109006 C T 0.070600 -1.5126e-05
8:98109151 A G 1.562057 -3.8984e-06
8:98119141 A G 0.023675 -2.9965e-05
8:98123224 G A 0.206564 -1.3350e-05
8:98124425 C A 0.098553 -1.7505e-05
8:98125798 C G 0.020095 9.1995e-06
8:98132656 C A 1.500750 2.4845e-06
8:98140470 C T 0.400379 6.0986e-06
8:98142545 A G 0.049463 2.6154e-05
8:98150603 T G 0.225848 -5.3019e-06
8:98151238 C T 0.227617 -3.5030e-06
8:98151773 T C 0.045523 -9.2245e-06
8:98154441 G A 0.677926 -1.5002e-05
8:98154781 C T 0.098024 -2.8884e-05
8:98156027 T C 0.072677 -2.2667e-05
8:98166913 C T 1.560080 -1.0886e-05
8:98167466 C T 0.029384 -1.9265e-05
8:98169720 T C 0.373608 4.2656e-07
8:98174405 T C 0.082519 4.0273e-05
8:98176043 G A 1.568669 6.4152e-06
8:98177006 G A 0.113068 1.1436e-05
8:98177987 A G 1.082470 -3.5112e-05
8:98185306 G A 1.268079 -3.5968e-05
8:98196584 G A 0.227760 -3.1116e-06
8:98197916 A G 0.084080 1.6475e-05
8:98204739 A G 0.028174 4.6240e-05
8:98219532 T G 0.041384 -8.7981e-06
8:98221838 C G 0.039645 -3.1593e-06
8:98226375 C T 1.246829 -3.1621e-05
8:98227007 T C 1.396666 -6.8901e-05
8:98235548 A C 1.205873 -7.9029e-05
8:98236670 C T 0.992135 -6.4693e-05
8:98237485 A G 0.378012 3.9658e-05
8:98238125 G T 0.156076 -2.8765e-05
8:98244994 C T 0.386023 -8.9123e-06
8:98246317 G A 0.555075 3.5324e-06
8:98246933 T C 0.064264 -2.4604e-05
8:98255426 T G 0.122932 6.8580e-06
8:98257434 C T 0.114334 -4.3201e-05
8:98259856 C T 0.092246 2.0357e-05
8:98265261 C T 0.024590 1.0395e-05
8:98273500 A G 0.049333 1.0451e-05
8:98274321 C T 0.323093 2.1945e-06
8:98277387 G T 0.069305 1.9039e-05
8:98279522 C T 0.457483 2.6004e-05
8:98283021 G A 0.274340 -1.3520e-05
8:98286953 A G 0.076767 1.5451e-05
8:98288164 C A 0.748987 2.9055e-05
8:98289329 A G 0.133657 4.4027e-05
8:98289714 C G 0.277612 -1.2856e-05
8:98289986 T C 1.308824 1.5383e-05
8:98292830 C T 0.059658 1.8096e-05
8:98297017 A G 0.037243 -2.3571e-05
8:98301557 G A 0.176748 -3.7627e-05
8:98307565 T C 1.070379 -3.7601e-05
8:98329765 G C 0.609199 -5.2476e-06
8:98331182 C T 0.074755 1.6627e-05
8:98350134 G A 0.035652 1.1475e-05
8:98354731 T C 1.917248 4.3327e-05
8:98360294 C T 0.149795 1.2055e-05
8:98361046 T C 1.754249 3.4955e-06
8:98362110 T C 0.035857 6.6358e-06
8:98363598 G A 1.670844 5.0765e-05
8:98371874 G A 0.057591 3.6550e-05
8:98374226 G T 0.029638 -4.5572e-07
8:98386827 C T 0.098433 -7.9586e-06
8:98387068 C T 1.457876 1.8957e-05
8:98387784 G A 0.250464 3.8507e-05
8:98392693 T C 0.031485 -4.2484e-06
8:98394822 C T 1.418088 3.2335e-05
8:98410882 A C 0.113666 -1.0322e-05
8:98418729 C T 0.073262 2.3144e-05
8:98432011 C T 0.032845 -1.0676e-05
8:98432861 G A 1.646792 1.8900e-05
8:98434755 A G 0.049963 1.1927e-05
8:98456284 T C 1.508128 6.5664e-06
8:98460631 A G 0.033004 1.3891e-05
8:98461539 G A 0.375941 7.2405e-07
8:98466599 A G 0.111306 -3.5924e-05
8:98471716 C A 0.427891 -1.5807e-05
8:98472054 T C 1.099916 2.7735e-05
8:98475788 A G 0.063735 7.7391e-05
8:98483265 G A 0.090964 -3.3810e-05
8:98483422 C T 0.440731 -1.5351e-05
8:98483898 A G 0.123715 3.2870e-06
8:98493269 C A 0.071476 -3.5964e-05
8:98514917 T C 0.088286 -9.3274e-06
8:98516727 T C 0.100948 -7.4011e-06
8:98562212 G A 0.118719 3.1650e-05
8:98563476 A T 0.116476 -1.1086e-05
8:98568544 C T 0.090847 -2.8517e-05
8:98571149 G A 0.099731 -5.1110e-06
8:98578620 T C 1.827007 1.9510e-05
8:98580680 A C 1.796821 7.8121e-06
8:98587780 G A 0.222897 -1.6398e-06
8:98589253 G A 0.098404 2.1131e-06
8:98591093 C T 0.784016 4.6403e-05
8:98596382 T C 0.377162 6.4821e-05
8:98608295 G C 0.105486 -1.8738e-05
8:98610742 A G 0.255852 -8.9310e-06
8:98622315 G A 0.880976 2.3538e-05
8:98627738 A G 0.090422 -2.8844e-07
8:98641733 C T 0.621852 6.0767e-05
8:98653570 T C 0.025243 -2.1329e-05
8:98653894 C T 0.023091 5.2124e-05
8:98654561 C T 0.093483 7.4260e-06
8:98655937 A G 0.374328 8.6951e-05
8:98659990 G C 0.051304 8.4614e-06
8:98664653 A G 0.134095 8.3380e-06
8:98667777 T C 0.030722 2.2175e-05
8:98667896 T C 0.023370 3.2449e-06
8:98670978 G A 0.066471 1.8559e-05
8:98673250 T C 0.437959 4.7014e-05
8:98680484 T C 0.038917 1.9390e-05
8:98681371 G A 0.055604 -5.8264e-06
8:98695203 G A 0.063089 -3.6742e-05
8:98696385 A G 0.045046 -3.7835e-06
8:98696905 G A 0.097985 5.3281e-06
8:98713346 A G 0.025064 4.0416e-06
8:98728251 A G 0.075566 6.0002e-06
8:98737130 C T 0.034899 7.0597e-06
8:98740723 A G 0.589215 5.3856e-05
8:98742661 T C 0.041297 1.8502e-06
8:98760629 A G 0.312323 6.0609e-05
8:98765765 A G 0.772039 2.7129e-05
8:98767981 C T 0.438001 3.7217e-05
8:98778287 T C 0.046071 5.0244e-06
8:98785485 G C 1.210813 4.2725e-05
8:98785523 G A 0.884699 4.1341e-05
8:98787423 A G 0.098384 4.0255e-06
8:98789173 T C 0.567627 2.6957e-05
8:98790416 G A 0.125425 -8.1980e-06
8:98792686 C A 0.307032 1.0076e-05
8:98796199 C T 0.065806 2.8074e-05
8:98799918 T G 0.294280 5.6857e-06
8:98805910 G A 0.081269 -6.6369e-07
8:98806739 A G 0.070379 9.6004e-06
8:98808625 T C 0.052521 4.1425e-05
8:98813099 A G 0.607148 2.5860e-05
8:98823715 G A 0.026629 -1.1695e-06
8:98823850 T G 0.954984 4.7334e-05
8:98825065 T C 0.082564 -1.9376e-05
8:98845753 G A 0.957373 4.7945e-05
8:98849303 G A 1.883715 -7.4236e-06
8:98850824 T G 0.077559 -1.3822e-05
8:98851115 T G 0.336102 1.2903e-05
8:98851241 G A 0.028112 -1.4649e-05
8:98851823 T C 0.106684 -2.9201e-06
8:98854145 G A 1.238234 1.6715e-05
8:98854708 T C 0.065994 -7.0722e-06
8:98860028 A G 0.320827 -6.7085e-06
8:98868328 A G 0.077325 -4.9657e-06
8:98871690 A G 1.159695 -4.0160e-05
8:98874480 A C 1.645575 2.9470e-07
8:98874693 C A 1.737971 -8.2827e-06
8:98880839 T C 0.023214 -2.8923e-06
8:98883907 T G 0.847560 1.0573e-05
8:98900888 G A 1.892089 -9.9874e-06
8:98905763 A C 0.141732 -2.1187e-05
8:98906077 A G 0.095953 -4.4692e-05
8:98910894 T C 0.237108 4.9697e-05
8:98912630 G A 0.022734 1.9867e-05
8:98913340 C G 0.071778 1.1907e-05
8:98915577 C A 0.084372 -1.0309e-06
8:98917142 A G 0.052306 -1.6915e-05
8:98919139 A G 0.099575 -4.7904e-05
8:98936705 G A 0.078870 -8.4814e-06
8:98937623 G A 0.369183 2.5718e-05
8:98939974 A G 1.353100 2.1188e-05
8:98941841 A C 0.869310 1.3288e-05
8:98943598 T C 0.382342 2.3841e-05
8:98947465 G C 0.773107 1.1144e-04
8:98962450 A G 0.329519 4.8333e-05
8:98967202 C T 0.271581 -3.3159e-05
8:98967551 T C 1.086832 2.7926e-05
8:98976408 A G 0.093240 -4.1878e-06
8:98976664 A G 0.052284 3.5296e-05
8:98989808 A G 0.076748 -2.5145e-05
8:98991221 G A 1.324521 5.7387e-05
8:98995780 C G 0.033234 3.3405e-05
8:99003416 T C 0.032049 7.9000e-06
8:99007024 T C 0.221323 8.9407e-06
8:99011698 T C 1.068555 -4.9833e-06
8:99016983 A C 0.112945 -5.3396e-05
8:99020949 T C 1.416910 3.4111e-05
8:99027828 C T 0.221907 4.3995e-05
8:99029199 C T 0.103860 -1.9992e-05
8:99030320 A G 0.104522 2.2740e-05
8:99040492 G A 0.045756 2.0493e-05
8:99044528 T C 0.223115 4.0376e-05
8:99045866 A G 0.069185 -2.4892e-05
8:99054796 T C 1.170799 1.1632e-05
8:99057415 A G 0.055199 -1.3316e-05
8:99061078 G T 0.035246 -1.1021e-05
8:99062864 G A 0.038505 -1.3605e-05
8:99069704 C T 0.048051 1.5832e-05
8:99080941 T C 0.062823 -1.3471e-06
8:99087729 T C 1.190189 -1.2814e-05
8:99091245 G T 0.302300 -1.3461e-05
8:99092288 T C 0.087008 1.0628e-05
8:99094948 G A 1.177277 -4.5943e-06
8:99101507 A G 0.035561 2.4203e-05
8:99101976 C A 0.031397 5.0062e-05
8:99108752 G A 0.265969 -1.0402e-05
8:99109448 G A 0.662772 -1.3359e-05
8:99109937 T C 0.121433 -1.2319e-05
8:99110926 T C 0.193500 -1.8009e-06
8:99114970 C A 0.481246 1.5670e-05
8:99115144 G A 0.209833 3.7854e-05
8:99115359 G A 0.638431 -4.9651e-06
8:99125906 T C 0.845340 1.4747e-05
8:99127984 G C 0.646039 3.2030e-06
8:99129507 T G 0.431490 8.8910e-06
8:99135210 C A 0.754989 4.1938e-06
8:99142833 A G 0.062995 4.0511e-06
8:99144524 C T 1.267485 5.6753e-05
8:99152126 A G 0.266463 1.2448e-06
8:99153088 C A 0.255911 -1.1283e-05
8:99153126 T C 0.193685 -1.3977e-05
8:99157607 T C 0.056367 1.4792e-04
8:99166496 C T 0.112659 2.7264e-04
8:99171295 T C 0.514983 -1.7476e-05
8:99179337 G C 0.230671 5.5164e-07
8:99181916 A G 0.065160 -1.2327e-05
8:99183900 C T 0.217175 1.6192e-05
8:99184365 C A 0.043095 -1.8154e-05
8:99185302 T C 0.259351 2.0915e-05
8:99185641 A C 0.177667 1.6210e-05
8:99189494 C A 0.026911 2.7513e-05
8:99190819 G A 0.033997 -9.2800e-06
8:99190858 G A 1.909140 3.8040e-05
8:99193231 A G 0.035409 8.6585e-06
8:99193291 A G 0.181231 1.2138e-05
8:99193958 T G 0.753071 -6.1145e-06
8:99197557 C A 0.686846 -2.2410e-05
8:99205111 C T 1.031981 4.8084e-05
8:99205612 T C 1.016135 3.7617e-05
8:99208190 C A 0.689368 -3.5748e-05
8:99213397 T C 0.035639 4.3073e-05
8:99213444 T G 0.029927 7.6197e-06
8:99216797 A T 0.036561 1.0090e-05
8:99217391 C T 0.022516 5.1882e-06
8:99217810 C A 0.149996 -3.8179e-05
8:99223758 A G 1.955821 -1.4855e-06
8:99225080 A C 0.059298 -1.7162e-06
8:99227157 C T 0.341571 2.0396e-04
8:99235077 G A 1.803121 -3.5431e-06
8:99235828 G A 0.170980 5.1944e-05
8:99257391 T C 0.813881 1.0068e-06
8:99257514 T A 0.076504 -5.7893e-06
8:99259682 C T 1.735017 5.2806e-05
8:99259792 T C 0.245384 1.1527e-05
8:99261382 G T 0.444308 6.6203e-05
8:99262445 G A 1.185330 2.0354e-05
8:99264488 T C 0.098907 -8.2141e-06
8:99297662 G A 0.724614 -1.8684e-05
8:99298706 G C 0.192007 -2.6710e-05
8:99302785 G T 0.214030 1.1504e-05
8:99305363 A G 0.123835 8.4199e-06
8:99311647 T C 0.083739 5.8445e-06
8:99312870 T C 0.036886 1.3496e-05
8:99314018 G A 0.103162 -1.9133e-05
8:99334808 C G 0.123757 -1.1612e-05
8:99340184 C T 0.327299 -1.5105e-05
8:99348620 G A 0.053316 5.9524e-07
8:99350517 C T 0.027732 4.5240e-06
8:99352685 G A 1.085472 -3.3444e-05
8:99365169 C T 0.068237 2.8044e-05
8:99366418 C A 1.095865 -3.2604e-05
8:99369669 G A 0.176573 -2.9876e-05
8:99371079 G A 0.455909 2.8652e-05
8:99375288 T C 0.134293 -2.6478e-06
8:99378757 C T 0.054569 5.3317e-06
8:99379259 A G 1.055062 -8.2724e-06
8:99379585 C T 1.671746 -3.5349e-06
8:99380448 G C 0.437229 4.3460e-05
8:99382699 G C 0.024477 1.9664e-05
8:99383729 C G 0.188433 -2.6122e-05
8:99385200 C T 1.361679 1.1165e-05
8:99385486 A C 0.047026 8.0143e-06
8:99389887 A C 0.291745 -1.5281e-05
8:99391285 C T 1.404952 -2.6027e-06
8:99392416 A G 1.819516 -9.3632e-06
8:99393934 G T 0.905556 -1.2600e-05
8:99397506 C T 0.083924 -4.1940e-05
8:99398035 C A 0.466497 7.0751e-06
8:99401982 G A 1.866791 -1.9065e-05
8:99402038 A G 1.016972 3.3958e-05
8:99405919 A G 0.024685 -1.0191e-05
8:99409403 T C 0.090792 2.4321e-05
8:99414574 G A 0.280258 -1.1145e-05
8:99416240 C G 1.909730 -2.8879e-06
8:99420915 A G 0.344038 5.5307e-05
8:99435652 G A 0.114860 3.2071e-06
8:99441904 T G 1.558191 -5.7229e-05
8:99443815 C T 0.336073 7.6450e-06
8:99462481 C A 0.036960 -2.1192e-07
8:99467902 G C 0.062570 1.7181e-05
8:99468797 G A 0.054134 5.1942e-05
8:99474211 C A 0.062248 -4.0876e-06
8:99479712 G A 0.114464 7.5393e-06
8:99481005 C G 0.077468 -4.3053e-06
8:99483391 A G 0.091594 8.2929e-06
8:99489660 T C 0.214646 5.8953e-06
8:99491438 T G 0.026155 -2.5511e-05
8:99501318 C T 0.046477 5.1828e-05
8:99547581 G A 0.835862 -1.0866e-06
8:99559732 T C 0.042020 5.4104e-05
8:99563048 T C 0.079594 -7.7701e-06
8:99565446 T C 0.046000 5.8407e-06
8:99568199 C G 0.119005 1.8670e-05
8:99580656 A G 0.036168 -1.2212e-05
8:99584012 T C 0.118745 2.2048e-06
8:99594891 T C 0.032841 5.4004e-05
8:99647154 T G 0.540011 -4.0917e-05
8:99653794 T C 0.042403 3.8146e-06
8:99659068 T C 0.048957 -9.0979e-06
8:99676677 A G 0.098056 4.5247e-06
8:99696948 A G 0.025262 5.4942e-06
8:99697731 G A 0.041284 5.1516e-05
8:99713571 C T 0.141797 1.8034e-05
8:99730534 C G 0.039320 -1.6887e-06
8:99730651 T C 0.779417 -4.4555e-05
8:99732246 C T 0.156296 2.6502e-06
8:99744743 T C 0.025262 1.5614e-05
8:99774019 T C 0.206571 -1.3066e-05
8:99776989 A G 0.738549 -5.0382e-05
8:99782057 G A 0.033594 3.0182e-06
8:99794614 G A 0.025957 1.8843e-05
8:99811383 C A 0.040203 1.7813e-05
8:99819796 G T 0.092746 -4.7015e-07
8:99821668 C T 0.220690 1.2839e-05
8:99832232 C T 0.047938 6.5306e-07
8:99858910 A C 0.023133 1.1239e-05
8:99861962 A G 0.617272 -5.5907e-05
8:99872444 G A 0.091078 -2.7227e-06
8:99875745 T C 0.078198 4.7272e-05
8:99896712 G T 0.040109 -5.1281e-06
8:99902468 G A 0.094658 1.5185e-05
8:99911372 A G 0.091029 1.3949e-06
8:99914949 T C 0.045756 2.3577e-05
8:99917181 T G 0.103805 -7.5680e-05
8:99935699 A C 0.206542 -1.6968e-05
8:99936256 C T 0.099968 -1.8003e-05
8:99936478 A G 0.026356 -5.2632e-05
8:99943768 T C 0.033367 -8.8340e-06
8:99945360 T G 0.040099 1.8598e-05
8:99947234 A G 0.205659 1.6091e-06
8:99959222 A G 0.087894 1.4001e-05
8:99962393 G A 0.036012 -4.1333e-06
8:99967591 G A 0.027989 -3.4774e-05
8:100009248 A G 0.031692 -4.7210e-05
8:100009696 G A 0.327267 -9.9783e-05
8:100023816 G A 0.044117 -2.3103e-05
8:100037043 A C 0.144647 -1.3699e-05
8:100106258 C T 0.043322 2.6757e-06
8:100111912 G A 1.674314 9.7840e-05
8:100120191 A C 0.311281 -4.2907e-06
8:100120432 G T 0.037395 6.8095e-05
8:100139429 G A 0.106700 -1.0535e-05
8:100162540 A G 0.416923 -6.6132e-05
8:100164084 G T 0.032909 -2.3096e-05
8:100192463 G A 0.297087 1.4556e-05
8:100205255 A G 0.027726 -8.1390e-06
8:100213925 C T 0.095567 9.9209e-06
8:100225220 T C 0.088205 6.1542e-06
8:100228085 A G 0.127262 -1.4484e-06
8:100232585 G A 0.026746 2.1247e-05
8:100234986 C T 0.037557 -2.1066e-05
8:100235721 T C 0.220041 5.2800e-06
8:100247216 G A 0.027223 2.5676e-05
8:100250253 C T 0.083220 -9.6719e-06
8:100251641 G A 0.034217 -1.3061e-05
8:100283088 T G 0.027492 -9.3312e-06
8:100292826 G T 0.126392 -5.7219e-06
8:100297988 T C 0.093736 -1.1094e-05
8:100301621 C T 1.674353 1.0124e-04
8:100350744 C T 0.202608 6.7351e-06
8:100351932 G C 0.085265 -2.9764e-05
8:100358111 T C 0.030657 -2.5430e-05
8:100360137 C T 0.626775 3.8960e-05
8:100364463 A T 0.028011 -3.2467e-05
8:100387202 T C 0.090523 -8.1337e-07
8:100397841 G C 0.121345 4.3938e-06
8:100407633 A C 0.055140 4.8746e-06
8:100412448 T C 0.292514 1.7309e-05
8:100416302 T G 0.415820 -7.8682e-05
8:100464671 T C 1.758280 -5.3286e-06
8:100478611 A G 0.325160 -9.0749e-05
8:100480014 C T 0.098199 1.6431e-05
8:100509872 G A 1.840438 5.0605e-07
8:100527931 A G 0.042244 6.8687e-05
8:100534321 T C 0.057597 2.3406e-06
8:100554959 C T 0.039914 6.4526e-06
8:100557873 G A 0.051248 -1.1110e-05
8:100562036 G A 0.047743 3.9406e-06
8:100562463 T C 0.041761 -7.1061e-06
8:100566950 T C 0.109381 -1.7456e-05
8:100567120 C T 0.113727 1.3596e-06
8:100579629 A G 0.031692 -1.8833e-05
8:100594204 A C 0.178397 -1.9325e-04
8:100610639 T C 0.078964 6.5649e-05
8:100664856 A C 0.228808 -1.9681e-04
8:100665300 G A 0.038453 -2.8739e-05
8:100690005 A G 0.048217 2.3441e-06
8:100696292 C T 0.055893 3.5485e-05
8:100701062 G A 0.027930 -1.3494e-05
8:100720568 T C 0.032948 -1.0536e-05
8:100724363 T C 1.778339 -1.2575e-05
8:100734192 C G 0.128476 -1.2823e-05
8:100735828 A G 0.059428 9.9974e-06
8:100743556 C A 0.186099 -2.1933e-05
8:100748391 T C 0.090429 -1.0292e-06
8:100760279 T G 0.078620 7.8490e-05
8:100764811 G A 0.047486 5.8207e-06
8:100767142 T C 0.051381 4.7979e-05
8:100770220 A G 0.030073 -1.8144e-05
8:100785256 G A 0.077254 -9.6158e-06
8:100791156 C T 0.090461 -2.1551e-07
8:100798740 G A 0.226929 -2.9172e-04
8:100801293 C T 0.041673 -2.0013e-05
8:100811197 G A 0.032160 -1.0377e-05
8:100812300 G A 0.621488 5.4889e-05
8:100818247 G T 0.039995 -9.6663e-07
8:100823527 A C 0.037071 -2.1432e-05
8:100826073 G A 0.084979 5.6037e-05
8:100829138 C A 0.727299 -2.1270e-04
8:100829456 A G 0.081016 6.2469e-05
8:100865242 G A 0.346482 -8.9891e-06
8:100865682 T G 0.051599 5.4487e-06
8:100865836 A G 0.252999 -1.7108e-05
8:100871741 A C 0.029589 -1.3973e-05
8:100875896 A C 0.376058 -8.7911e-04
8:100892302 C G 0.079860 -2.1214e-06
8:100897248 T C 0.121355 -9.4834e-07
8:100904941 C A 0.079412 4.7580e-05
8:100906780 A G 0.022831 1.1078e-04
8:100908757 T G 0.066588 3.3053e-05
8:100919639 C A 0.064991 -8.5167e-06
8:100921303 G A 0.721531 -4.2917e-05
8:100924271 A G 0.208862 5.1227e-06
8:100925667 C T 0.090335 -1.2333e-05
8:100953474 T C 0.064576 -6.5539e-06
8:100955208 C T 0.076731 -1.3047e-05
8:100963648 C A 0.213355 -1.3859e-06
8:100991367 C T 0.084810 4.2340e-04
8:100992079 C G 0.118239 -8.8615e-05
8:100993550 C T 0.265564 -1.2810e-05
8:100994389 T C 0.397597 1.6918e-05
8:100995147 T C 0.087378 -3.0118e-05
8:100997636 T C 0.083982 5.5512e-06
8:101019598 T C 0.029959 3.9911e-06
8:101022381 T C 0.171347 -2.8273e-07
8:101033737 A G 1.115597 -1.8703e-05
8:101039085 A G 0.031666 -4.4442e-06
8:101053861 C A 0.084362 -1.8198e-05
8:101062888 A G 0.310476 5.4921e-05
8:101085589 T C 0.039797 -1.4994e-05
8:101085600 C T 0.027132 -5.5630e-07
8:101102921 A G 0.054082 2.2273e-05
8:101105046 C T 0.022542 4.0566e-06
8:101107750 T C 0.194681 2.8964e-06
8:101112264 A C 0.034016 -9.4319e-06
8:101113296 A G 0.045221 -3.9113e-05
8:101119037 C T 0.292225 3.1343e-05
8:101122411 G A 0.751217 -3.3472e-05
8:101153024 A G 1.087848 -1.2957e-05
8:101156762 G A 0.717896 -4.5784e-05
8:101163658 C T 0.084226 7.6465e-05
8:101172255 A G 0.716045 -4.7853e-05
8:101177835 T C 0.055633 -1.8750e-05
8:101186859 G T 0.045016 1.0168e-05
8:101206391 A G 0.402453 4.3439e-05
8:101218354 A G 0.727292 -4.4349e-05
8:101233008 C T 1.214926 1.1178e-05
8:101242613 T C 0.387393 2.2150e-05
8:101244976 T C 0.039489 1.2670e-05
8:101255822 G C 0.043845 -1.6724e-05
8:101260844 T C 1.215955 1.5730e-05
8:101277379 G C 0.098634 -1.6140e-05
8:101285717 C T 0.325978 -2.0102e-05
8:101291566 T G 0.025584 -2.1560e-05
8:101300954 A G 0.023811 -6.3091e-06
8:101304790 C T 0.021429 3.6247e-06
8:101330209 C A 0.877340 5.2703e-06
8:101342599 C T 0.334096 4.1879e-06
8:101349133 A G 0.071106 -1.8201e-06
8:101349347 T G 0.692822 1.6645e-05
8:101350906 G T 0.066364 -1.9502e-05
8:101356217 A G 0.024704 1.2915e-05
8:101361588 A G 0.305786 4.0590e-06
8:101367042 T C 0.028554 1.3230e-05
8:101374808 A G 0.049132 -1.7884e-05
8:101376446 T G 0.024889 1.8739e-05
8:101382405 C T 0.106103 -3.3864e-05
8:101388259 A G 0.721508 3.6360e-05
8:101389202 C T 0.266077 1.2441e-05
8:101389567 T C 0.961926 3.8057e-05
8:101392568 C T 0.509309 1.7498e-05
8:101394250 T C 0.696979 -3.7445e-05
8:101400303 A G 0.333677 2.8857e-06
8:101405211 T C 0.090662 1.9677e-07
8:101410455 A G 0.033218 -9.8763e-06
8:101411446 C T 1.194600 -3.0464e-05
8:101423686 G A 0.085083 1.0062e-05
8:101429443 G A 0.880719 -6.7971e-06
8:101433470 A G 0.045338 4.4274e-05
8:101433661 T C 0.080776 2.4277e-05
8:101437726 C T 0.527878 -4.1651e-05
8:101440200 C T 0.794471 -1.0665e-05
8:101440909 T C 0.056055 -3.7119e-05
8:101442377 A G 0.047986 1.4903e-05
8:101448416 A G 0.822814 1.4164e-05
8:101452935 T C 1.537174 -4.0015e-06
8:101453450 A G 0.404531 1.1344e-05
8:101453950 A G 0.123724 -1.5966e-05
8:101455017 T C 0.090458 9.0869e-06
8:101455458 G C 0.024081 8.0751e-06
8:101456031 G A 0.056932 9.1116e-06
8:101456568 G A 0.168741 -2.0496e-05
8:101458006 G A 0.029216 3.5283e-05
8:101458911 C T 0.056221 2.6497e-05
8:101460920 T C 0.133280 -2.3256e-05
8:101467929 C T 0.920039 3.1863e-05
8:101469478 C T 0.078770 2.2320e-05
8:101469888 A C 0.201601 -2.1497e-06
8:101471974 A G 0.161801 -4.8259e-06
8:101472510 G A 1.600134 3.4602e-05
8:101474782 T C 0.681497 -5.6326e-06
8:101478199 T C 0.080162 -1.6847e-05
8:101479551 C G 0.120706 -4.8905e-06
8:101486501 A G 0.986342 2.2265e-05
8:101492376 C T 0.519527 -3.5591e-05
8:101494912 A G 0.060658 -1.2945e-05
8:101499584 C T 0.423304 1.6507e-05
8:101499681 A G 0.074904 -2.0369e-05
8:101499874 C T 0.114071 1.4564e-05
8:101503707 G A 0.198080 -3.1459e-05
8:101504146 C T 0.132475 -6.6402e-06
8:101505127 A G 0.189449 8.5172e-06
8:101505135 A G 0.998111 1.2515e-05
8:101505324 C T 0.056205 7.4955e-06
8:101506305 G A 1.203104 7.8339e-06
8:101506689 A G 0.261331 -2.6806e-05
8:101518046 C T 0.523049 9.9069e-06
8:101518313 G A 0.446418 2.9559e-05
8:101519901 C T 0.393956 1.9681e-06
8:101520098 C T 0.493625 -1.8956e-05
8:101520351 G T 1.168974 4.8490e-05
8:101525181 A G 0.036788 -3.4423e-06
8:101527183 C T 0.965088 -2.9160e-05
8:101535855 A C 0.063164 3.6191e-05
8:101539713 T C 0.065751 4.4899e-06
8:101539760 T A 0.029183 -1.7078e-05
8:101540153 G A 0.134604 -2.5805e-05
8:101543736 C G 0.521867 -4.8166e-07
8:101546187 A C 0.166676 3.0851e-06
8:101548142 A G 0.268715 9.9109e-06
8:101555261 C A 0.692552 4.4524e-05
8:101575182 G A 1.652603 1.8210e-05
8:101579985 G A 0.195973 -1.0762e-05
8:101581313 T C 0.050765 -1.8244e-05
8:101582667 T C 0.792098 1.6099e-05
8:101590777 C T 0.156965 -5.6845e-05
8:101592831 G A 0.051411 -1.1721e-05
8:101592862 C T 0.033393 1.6885e-06
8:101597540 G A 0.071123 5.0223e-06
8:101600966 A G 0.762785 1.4214e-06
8:101602306 C G 0.055208 3.0307e-05
8:101606005 C T 0.046454 -4.1786e-05
8:101607840 C G 0.198508 -6.0177e-05
8:101608919 C T 0.693964 1.5244e-05
8:101610261 C T 0.770436 -8.1101e-06
8:101615043 A G 0.046412 3.0135e-06
8:101615462 C T 0.647292 3.5395e-05
8:101616707 C T 0.050219 -5.2963e-06
8:101619127 T C 0.458389 2.5570e-05
8:101620084 A T 1.121404 2.1379e-05
8:101620135 G A 0.061327 -1.2308e-05
8:101620958 T C 0.027288 3.8292e-06
8:101622111 G C 0.649321 6.7323e-06
8:101624627 A G 0.044646 -2.4841e-05
8:101625033 A G 0.105379 1.3769e-05
8:101626241 T C 0.816247 1.6776e-05
8:101628449 T C 0.563949 9.9314e-07
8:101634259 G A 0.241642 1.0631e-05
8:101637840 C A 0.228552 8.8650e-06
8:101643592 A G 0.365908 -1.9629e-05
8:101644172 C T 0.596034 -9.6047e-06
8:101644474 T C 0.114337 1.3526e-05
8:101646390 A G 0.174265 -2.6647e-07
8:101646615 T C 0.226776 8.4997e-06
8:101648529 T C 0.404748 -6.5981e-06
8:101649282 A G 0.177582 -1.8750e-05
8:101652039 A G 0.813255 -7.0462e-06
8:101655595 G A 0.826270 -1.1254e-06
8:101659581 G A 0.188751 -3.5766e-06
8:101662172 C T 0.598491 5.5944e-07
8:101665666 T C 0.964718 -1.1252e-05
8:101669793 C T 0.395462 -4.5135e-05
8:101670398 A G 0.433532 2.4240e-05
8:101671045 A G 0.023292 1.1261e-05
8:101672798 C A 0.129603 -1.7142e-05
8:101675202 C T 0.047869 -2.2119e-05
8:101675584 C T 0.921036 -4.7596e-05
8:101678108 G T 0.065485 -5.1702e-06
8:101683664 T C 0.687622 -1.1895e-05
8:101684412 G A 0.296776 5.3554e-05
8:101689111 A G 0.020799 1.7586e-05
8:101690199 T C 0.067091 1.2504e-05
8:101692130 T C 0.614815 -6.5074e-05
8:101705480 A G 0.129560 3.7770e-05
8:101706081 A G 0.062969 -2.3215e-05
8:101725925 A G 0.038590 2.9751e-06
8:101726477 T C 0.882904 -3.7489e-05
8:101735386 T C 0.043799 2.8092e-05
8:101735550 A G 0.229347 -1.2717e-05
8:101735585 T C 0.031919 -4.4116e-06
8:101748017 G A 0.885753 -3.3037e-05
8:101750325 A C 0.269206 2.2128e-05
8:101766580 C T 1.526619 -1.9182e-05
8:101770475 C T 0.897494 5.7423e-06
8:101784065 A C 0.063459 -2.9433e-05
8:101793314 T C 0.942624 1.2441e-06
8:101796638 C T 0.544036 -4.2228e-05
8:101800724 T C 1.261182 -8.1291e-06
8:101804327 T G 0.064959 -2.6768e-05
8:101808613 T C 0.041073 1.8459e-05
8:101808746 T G 0.201238 -1.2046e-05
8:101812502 T C 0.031319 2.1815e-05
8:101813797 C T 0.106943 7.5926e-05
8:101814522 A G 1.957019 -1.9770e-05
8:101816136 T C 0.717694 -1.2872e-06
8:101816789 A G 1.008660 -1.1530e-05
8:101821020 C T 0.138821 -1.6192e-05
8:101821313 C T 0.310629 1.9985e-05
8:101821743 G A 1.194668 1.8195e-05
8:101821842 C G 0.056899 3.2241e-05
8:101821890 A G 0.057010 -1.8758e-05
8:101827463 G C 0.032841 -4.3830e-06
8:101835049 A G 0.256060 7.9786e-08
8:101837428 G A 0.157815 -5.1477e-05
8:101841546 C T 0.528781 1.1031e-04
8:101855069 G A 0.131518 2.1584e-05
8:101857655 A G 0.087387 6.3174e-05
8:101858650 A G 0.326180 -3.2659e-05
8:101858704 C T 0.023240 1.7211e-06
8:101858714 T G 0.062959 1.2545e-05
8:101859314 G A 0.086913 -5.5562e-05
8:101861553 C T 0.463312 -1.2849e-05
8:101862253 G T 0.965383 3.2511e-05
8:101863213 T C 0.461505 1.7491e-05
8:101864432 G A 0.027674 2.3963e-06
8:101870917 C T 0.225565 -1.8791e-05
8:101871182 T C 0.096031 -3.7912e-05
8:101876143 C T 0.571824 -4.8918e-05
8:101882138 C T 1.938206 -1.7732e-05
8:101882608 T C 0.026671 4.1423e-08
8:101885118 A G 1.236965 1.0758e-06
8:101888629 G A 0.379736 -9.2413e-07
8:101895865 G C 1.046344 -4.8048e-06
8:101907062 T C 0.626659 1.0657e-05
8:101907063 A G 1.003629 1.5472e-05
8:101912437 C T 0.050213 -1.5572e-05
8:101918859 G A 1.968207 2.8233e-05
8:101919321 T C 0.595125 -1.6041e-05
8:101927424 T C 0.432344 2.2225e-05
8:101933682 A G 0.083009 -2.1722e-05
8:101935851 T C 0.044607 -3.0344e-06
8:101936283 A G 0.169491 -3.2038e-05
8:101943393 A C 0.071983 1.8379e-05
8:101943618 G A 1.032163 2.0057e-07
8:101946969 G A 0.126315 -1.4531e-05
8:101947615 A C 0.034837 -3.4598e-05
8:101956608 T G 0.021721 -2.2430e-05
8:101962458 T C 0.021380 7.7364e-06
8:101967139 G A 1.223985 -8.6461e-06
8:101968933 A G 0.079685 -1.6874e-05
8:101983186 T C 0.125120 -8.6192e-06
8:101986864 G A 0.690069 3.8658e-06
8:101986980 T G 0.052930 2.7982e-05
8:101992626 A G 0.174742 -3.1097e-06
8:101999438 C T 0.044851 -3.9127e-05
8:102002608 C A 1.055698 5.4643e-05
8:102003418 A G 0.641408 1.2539e-04
8:102007359 T C 0.026570 -1.3829e-05
8:102012074 G C 0.494667 -6.4345e-06
8:102016336 C T 1.143956 1.7485e-05
8:102021887 G C 0.033620 -8.5136e-06
8:102023356 A G 0.083733 -4.0420e-05
8:102024812 C T 0.133777 -6.0716e-05
8:102028017 T G 0.107768 7.6647e-06
8:102033910 A G 0.032841 -2.7870e-05
8:102035768 A G 0.085690 5.6726e-06
8:102041030 A C 0.364954 -7.6150e-05
8:102048553 G A 0.030316 -2.6013e-05
8:102049558 T C 0.169315 3.9415e-05
8:102053606 T C 0.656644 -1.3942e-05
8:102054053 C T 0.021419 -2.3515e-06
8:102055851 T C 0.034422 -1.4662e-05
8:102059849 T C 0.632491 -1.2971e-05
8:102060410 G C 0.067146 -1.6052e-05
8:102066725 C G 0.409000 -1.3589e-05
8:102067129 C T 0.838024 3.2165e-05
8:102068160 T G 0.810778 -2.1394e-05
8:102068621 A C 0.513499 3.7429e-07
8:102071998 A G 0.044883 -5.5039e-05
8:102073402 A G 0.123679 4.5911e-05
8:102074514 T C 0.225601 2.1659e-05
8:102075018 G A 0.045140 2.6753e-05
8:102090552 G C 1.551005 -8.9430e-06
8:102095585 G A 0.042290 1.4227e-05
8:102096051 C T 0.080766 -1.0273e-05
8:102100529 A G 1.520676 -1.8649e-05
8:102100678 T C 0.068373 -2.0236e-05
8:102101603 G C 0.058610 -1.2495e-05
8:102107041 A G 0.048421 -4.3804e-05
8:102113159 C T 1.550294 6.0724e-07
8:102117928 T C 0.029346 4.6545e-05
8:102118261 G C 0.639820 2.7128e-05
8:102120275 T C 0.399276 5.6007e-05
8:102124727 G T 0.070668 2.6790e-05
8:102128719 A G 0.659328 1.5262e-06
8:102132835 G A 0.919387 -6.2306e-05
8:102137549 A G 0.258550 2.5420e-05
8:102139731 C T 0.812914 7.9071e-06
8:102142426 T C 0.072018 -2.6078e-05
8:102143121 T C 1.071288 -7.3874e-05
8:102143165 T C 0.083635 -1.3448e-06
8:102145203 A G 0.043458 -2.1291e-05
8:102145355 C A 0.240701 3.4252e-05
8:102145913 T G 1.345950 -2.8272e-05
8:102146464 T G 0.519358 -6.4373e-05
8:102146541 G A 0.051661 2.6476e-06
8:102146644 G A 0.276181 -2.6077e-05
8:102146958 T C 0.102860 3.2752e-06
8:102147982 A G 0.471459 1.0370e-05
8:102150411 A G 0.759351 7.0105e-06
8:102150552 A G 1.033552 2.0121e-05
8:102156061 A G 0.273062 -2.8297e-06
8:102161202 A G 0.223676 -2.3398e-05
8:102162237 A G 0.066163 6.4488e-06
8:102171185 T G 0.519650 4.0953e-05
8:102176188 T C 0.027914 1.1149e-05
8:102188062 A G 0.030680 3.1743e-05
8:102195107 C A 0.049434 7.2028e-06
8:102195378 A G 0.053277 -4.1398e-06
8:102202336 G T 0.696379 8.1235e-06
8:102207347 T C 0.060509 -6.5496e-06
8:102213785 A G 0.044766 -3.5043e-05
8:102227923 C A 1.211261 2.3917e-05
8:102248294 G T 0.262217 -4.5060e-06
8:102249198 G T 0.082285 -2.1990e-05
8:102251727 A G 0.024668 -2.5127e-05
8:102256898 T C 0.033578 -3.7701e-05
8:102258335 C G 0.065569 2.7659e-05
8:102258491 T C 0.046402 -9.1129e-06
8:102261804 T C 1.009705 -1.4640e-05
8:102268232 C A 0.200332 -8.9760e-06
8:102271672 C T 0.144300 4.4262e-06
8:102272195 G T 0.553712 2.1171e-05
8:102273988 T C 0.081133 9.1743e-06
8:102277579 T C 0.994375 -2.7668e-05
8:102280082 C A 0.960784 -2.4888e-06
8:102280676 A G 0.025593 -4.1978e-05
8:102281612 T G 0.020192 -1.2677e-05
8:102285548 T C 0.032614 -2.2009e-05
8:102288812 G A 1.617246 2.8760e-05
8:102292523 A C 0.033065 -2.4790e-05
8:102292938 G C 0.634614 3.2218e-05
8:102296319 T C 0.825547 1.7977e-05
8:102299294 C T 0.125354 2.6941e-05
8:102299410 G A 0.026265 -1.2329e-05
8:102300300 A G 0.103905 9.0090e-06
8:102303785 A G 0.028398 7.1028e-06
8:102306625 A T 0.913285 1.8226e-05
8:102308363 A G 0.056682 7.9419e-06
8:102310444 T C 0.063303 8.8676e-06
8:102312611 T C 0.086871 -3.0575e-05
8:102313837 T G 0.247189 2.4586e-05
8:102316811 G A 0.333590 5.5810e-06
8:102317954 C T 1.066987 7.1302e-06
8:102321001 T C 0.063034 -1.8773e-05
8:102324154 T C 0.053001 -3.6584e-05
8:102330044 G A 0.047681 -3.0450e-06
8:102330393 G A 0.718759 -1.1917e-06
8:102356036 C T 0.564764 -1.9544e-05
8:102360265 C T 0.085323 -1.4002e-05
8:102369062 G C 0.025782 -3.3005e-05
8:102370578 G T 0.042167 -1.7117e-05
8:102372518 A G 0.065790 -5.8351e-05
8:102376823 G A 0.044341 -7.5155e-06
8:102383316 A G 0.032663 6.2622e-06
8:102393046 A G 0.022546 1.8562e-05
8:102398058 A G 0.059019 8.2098e-05
8:102398847 G A 0.463248 -6.5746e-06
8:102399324 C G 0.090630 2.5480e-05
8:102400539 C A 0.266051 -1.7468e-05
8:102402147 A G 0.023091 -3.9477e-06
8:102404926 G A 0.177823 1.6545e-05
8:102409702 G A 0.658536 -2.6000e-05
8:102412688 T C 0.030355 -1.3914e-05
8:102421827 A G 0.407562 3.1625e-05
8:102423640 T C 0.057808 3.3025e-07
8:102436269 C T 0.278690 2.1222e-05
8:102447571 C T 0.998974 5.5530e-06
8:102449176 T C 0.080610 1.4732e-05
8:102460872 T G 0.026807 -1.2868e-05
8:102463602 A G 1.436262 -5.7122e-05
8:102470492 G T 0.457291 -3.0945e-06
8:102472926 G A 0.737299 -3.6679e-06
8:102475478 C G 1.878872 -2.8203e-05
8:102479931 G T 0.349423 1.2144e-05
8:102480148 A G 0.200936 -1.3350e-05
8:102481679 A C 0.062852 -3.0074e-05
8:102482543 G A 0.314407 1.5236e-05
8:102482650 A G 1.766278 1.4695e-05
8:102486065 G A 0.091854 1.1179e-05
8:102487578 T C 0.094600 3.9482e-06
8:102488478 G A 1.932811 1.4755e-06
8:102488651 C T 0.069642 1.1503e-05
8:102488828 G A 0.199131 3.1055e-05
8:102489668 G A 0.069448 -5.1730e-06
8:102489869 A G 0.035113 -8.7012e-06
8:102490380 T C 1.695636 2.6131e-05
8:102494191 G A 0.095732 -1.6224e-05
8:102494523 C T 0.154712 1.8994e-05
8:102497808 A G 0.544023 -4.0258e-05
8:102506764 T C 1.858115 1.8490e-05
8:102507117 C T 1.408838 2.1025e-05
8:102509319 C T 1.910665 1.8912e-05
8:102514651 C T 0.069857 1.2613e-05
8:102516625 T G 0.198969 -1.8759e-05
8:102522053 T C 1.313534 1.3099e-05
8:102525470 A G 0.134195 -2.4303e-05
8:102526699 T C 0.270085 -1.5223e-06
8:102527962 T C 0.450423 -1.8600e-05
8:102530916 T A 0.020579 -3.2665e-06
8:102532638 G A 0.232606 -2.7635e-05
8:102534011 G A 0.167709 1.7072e-05
8:102534067 T C 0.028167 -5.0458e-06
8:102539468 A G 0.031559 -2.6744e-05
8:102544116 T C 0.036350 -7.4579e-06
8:102544279 A G 1.014239 -2.2043e-05
8:102548864 G A 1.149334 -1.0989e-05
8:102553167 T C 0.032283 3.1849e-08
8:102554217 C A 0.358592 1.6382e-06
8:102555474 G A 0.055984 -2.0047e-05
8:102562193 T C 1.612202 -2.9256e-05
8:102563297 G A 0.138301 2.0588e-05
8:102571380 C T 0.055302 -1.4279e-05
8:102571852 C T 1.375902 1.1133e-05
8:102576576 G A 0.084658 -1.6179e-05
8:102578466 A G 0.037184 -1.6196e-05
8:102585806 A G 1.478834 -2.9484e-05
8:102585836 A G 0.041267 -4.0671e-06
8:102588821 C T 0.056344 -1.5801e-05
8:102590360 G A 0.557159 4.6518e-05
8:102590651 T C 1.886951 -3.2796e-05
8:102592904 A C 0.038486 -5.4070e-06
8:102593380 T C 0.040615 -1.8995e-05
8:102595319 G A 1.813511 -8.1178e-06
8:102599197 C T 0.292770 1.5406e-05
8:102599384 A G 1.953507 -1.8606e-05
8:102609561 G A 0.054053 1.8167e-05
8:102615427 C T 0.814400 -4.1673e-06
8:102616732 A G 0.112702 -1.9525e-06
8:102617790 T G 0.070025 5.8492e-06
8:102624042 T C 0.512756 -1.6482e-05
8:102625064 A G 0.079260 -1.5077e-05
8:102628962 T C 0.039794 -1.6110e-05
8:102639927 T C 0.089812 1.0295e-05
8:102643219 G A 0.039378 -3.2786e-05
8:102649681 T C 1.162785 -4.4520e-06
8:102651767 G A 0.048619 1.6407e-05
8:102656814 C T 0.035834 -3.2001e-05
8:102658532 C A 0.567822 -2.0358e-05
8:102699055 T C 0.049246 -6.9790e-06
8:102700295 C T 0.524353 -6.5690e-05
8:102712712 C T 0.067770 4.7842e-05
8:102719633 A G 0.648279 1.0439e-05
8:102719916 G A 0.237552 7.7116e-05
8:102728781 A G 1.909149 7.9180e-05
8:102732693 T G 0.101890 -1.2868e-04
8:102748029 C T 0.084687 -3.3234e-05
8:102748810 A G 0.032312 1.0345e-05
8:102752331 T C 0.160782 1.5823e-05
8:102759275 C T 0.021715 -4.3355e-06
8:102768388 A G 1.503038 2.0040e-04
8:102768789 T C 0.132897 -4.8216e-06
8:102770923 C T 0.044958 2.7419e-05
8:102774523 C T 0.031076 -9.1578e-06
8:102777503 G A 0.054251 -1.4590e-05
8:102784317 G A 0.044656 -2.8849e-05
8:102786050 A G 0.052349 2.0932e-06
8:102787787 G A 0.030144 -1.8244e-05
8:102798565 A G 1.515051 2.7868e-04
8:102824149 T C 0.083736 -1.1377e-05
8:102824282 A G 0.186015 -4.1026e-05
8:102832804 T C 0.064637 1.7539e-05
8:102836613 C T 1.315202 9.3725e-05
8:102837294 A G 0.041391 4.7121e-06
8:102859372 A G 0.076429 2.4449e-05
8:102872526 T C 0.035285 9.4312e-07
8:102874781 T C 0.055689 2.0856e-06
8:102888671 A G 0.066134 2.5378e-05
8:102889547 G C 0.114815 8.1753e-06
8:102891233 C T 0.446544 -6.0628e-05
8:102896141 A T 0.491730 -1.7237e-04
8:102897758 C T 0.030699 3.1025e-05
8:102897814 T C 0.041300 9.5072e-07
8:102902078 C T 0.037454 -5.1482e-05
8:102923107 T C 0.023695 -2.7705e-05
8:102942620 G A 1.931273 -1.4741e-05
8:102943990 A G 0.094194 5.0492e-05
8:102944509 C T 0.088118 1.3105e-05
8:102944863 A G 1.233385 -2.1712e-05
8:102952028 G A 0.817682 -7.0210e-05
8:102962223 C G 0.126526 -2.2061e-05
8:102964750 C A 0.263090 2.7042e-05
8:102986599 T C 0.028664 4.7351e-06
8:102987217 T C 0.170338 -5.7918e-05
8:103001914 G A 0.257628 3.0145e-05
8:103003549 T C 0.029888 -1.6944e-05
8:103003703 A G 0.090085 3.2290e-05
8:103011004 T C 0.085745 1.1440e-05
8:103018694 T C 1.014291 -2.1106e-06
8:103022832 A G 0.039664 -5.5728e-06
8:103035435 C T 0.071668 -3.0226e-05
8:103039917 C T 1.798447 -3.7256e-06
8:103040822 C T 0.061628 2.7615e-05
8:103041460 G A 0.032942 -7.0546e-06
8:103044131 A G 0.189514 -3.6416e-05
8:103044676 A G 1.749880 2.3990e-05
8:103044932 A G 1.203322 -9.0048e-06
8:103051216 G A 0.221761 1.2168e-05
8:103052377 A G 0.416699 5.6235e-05
8:103053610 G A 0.636841 2.2969e-04
8:103053815 C T 0.827001 6.4214e-05
8:103055520 T G 0.152775 4.9536e-05
8:103067199 A G 1.207197 -2.7084e-05
8:103069262 C T 0.099192 2.0765e-05
8:103071449 C G 0.123140 1.6586e-05
8:103074689 A G 1.609861 4.7387e-05
8:103076368 C G 0.251143 2.7601e-05
8:103079505 A G 0.267631 -4.1570e-05
8:103090176 C A 0.230506 5.2783e-06
8:103090350 G A 0.042595 1.3018e-05
8:103096978 T C 0.055101 9.9536e-06
8:103106970 A G 0.032958 -1.4759e-06
8:103107743 C T 0.133183 2.4170e-05
8:103108316 G A 1.302498 2.6619e-06
8:103109921 C T 1.342022 9.4675e-06
8:103113613 C T 0.503307 -4.6744e-05
8:103129680 T C 0.046084 -1.2492e-06
8:103132282 G A 0.191010 -1.1161e-05
8:103133118 G T 0.113435 1.5013e-05
8:103135979 T G 0.269803 -3.5486e-05
8:103137965 C T 0.943432 2.7264e-05
8:103138997 A G 0.025132 1.8494e-05
8:103139108 C G 0.128505 -1.1305e-05
8:103155682 A G 0.064202 1.3640e-05
8:103162026 A G 0.037538 1.2995e-05
8:103163735 A G 0.633173 3.6195e-05
8:103165451 G T 1.393547 1.7257e-05
8:103167673 T C 0.564611 3.2023e-05
8:103173201 G A 0.114373 -1.5221e-05
8:103174342 G A 0.031842 -8.2381e-07
8:103177900 A G 0.057941 9.9503e-06
8:103182524 A G 0.082538 1.0429e-06
8:103190636 C T 0.267174 6.4406e-06
8:103193882 T C 0.021614 1.7809e-06
8:103194888 A G 1.390405 3.7126e-05
8:103195893 C A 0.268836 -1.6154e-05
8:103196629 T G 0.064887 -8.5721e-06
8:103197974 G A 0.077961 1.7914e-06
8:103200321 G A 0.232385 -3.4477e-06
8:103201058 C G 1.321953 7.5937e-07
8:103204972 G A 0.264168 -5.8267e-06
8:103208028 C A 0.319539 -2.0083e-05
8:103210559 A C 0.030066 -2.8864e-06
8:103210971 C T 1.842672 7.7054e-06
8:103216016 A G 0.029569 -8.0212e-07
8:103219240 G A 0.134643 -3.1028e-05
8:103227082 A G 1.850231 -6.2260e-06
8:103230624 G A 0.222670 -1.4526e-05
8:103234009 C T 0.144907 8.9220e-06
8:103236773 C A 0.213981 1.1492e-05
8:103238260 A G 0.080123 2.5310e-05
8:103244903 A G 0.133001 2.8127e-05
8:103255945 A G 1.529829 4.0050e-05
8:103269323 C T 0.041673 -1.4734e-05
8:103272556 T C 0.091925 1.8170e-05
8:103282518 G A 0.224786 -2.2942e-05
8:103284675 T C 0.290696 8.7641e-06
8:103288343 C T 1.130817 -3.3326e-05
8:103292432 G A 0.086774 -5.6631e-05
8:103307533 C T 0.302683 -2.9328e-06
8:103313980 C T 0.212988 1.0407e-05
8:103324280 G A 0.083460 -3.0885e-05
8:103338130 T C 0.090662 -8.1141e-06
8:103345274 C T 0.035477 3.0830e-06
8:103367602 C A 0.044763 5.1588e-06
8:103378557 T C 0.137688 7.3931e-06
8:103386057 A G 0.028842 4.2170e-05
8:103395106 A G 0.127184 -8.6629e-05
8:103403073 C G 0.050002 9.1200e-08
8:103426586 T C 0.023049 1.0692e-05
8:103430069 G A 0.029027 4.8023e-05
8:103430224 T G 0.050096 -1.1510e-05
8:103440575 T G 0.943818 -2.0030e-05
8:103469302 T C 0.359498 3.1709e-05
8:103473933 T C 0.191400 -4.2931e-05
8:103478754 A C 0.233742 1.0134e-05
8:103486947 T C 0.170630 -8.2896e-05
8:103491864 G A 0.269115 -1.0693e-06
8:103504363 A G 0.462696 -3.5449e-05
8:103508075 T C 0.331081 7.8145e-06
8:103510334 G A 0.231100 5.2587e-05
8:103511805 G A 0.261188 1.9565e-06
8:103516300 G T 0.497413 3.8375e-05
8:103521224 C T 0.042702 -5.7254e-06
8:103526123 C T 0.281702 -5.1886e-05
8:103534890 C T 0.975916 4.4867e-05
8:103536121 C G 0.030553 7.9673e-06
8:103540824 C T 0.025402 9.7611e-07
8:103541166 A G 0.172535 -1.6216e-05
8:103541712 G A 0.090425 -2.1907e-06
8:103546567 A G 0.401577 1.9659e-05
8:103548510 G A 1.269037 4.8564e-05
8:103550211 T C 1.142680 8.1827e-05
8:103550517 C T 0.171711 7.7987e-05
8:103550528 A G 0.021010 2.1786e-05
8:103555979 A G 0.033685 7.6447e-06
8:103557043 T C 1.505456 -1.0363e-05
8:103558965 C T 0.271689 5.0043e-05
8:103559001 A G 0.083934 -3.3978e-05
8:103559089 G C 0.698158 -5.4288e-05
8:103559822 T G 0.642537 1.5714e-05
8:103560356 C T 1.130674 2.7866e-05
8:103564462 G C 0.039447 -9.4468e-08
8:103566684 C A 1.169854 1.1796e-04
8:103569098 C A 1.687138 1.9364e-05
8:103570782 A G 0.969395 4.2198e-05
8:103572247 T C 1.619959 -2.9321e-06
8:103572462 A G 0.037158 -2.6059e-05
8:103574663 A G 1.043961 5.8961e-05
8:103575777 T C 0.078134 2.8004e-05
8:103576658 A G 0.530358 -1.1626e-05
8:103579537 G A 1.555052 3.8301e-06
8:103581839 C T 0.596898 -9.2061e-06
8:103582057 T G 0.038814 2.3981e-06
8:103584390 G A 0.530829 -2.5034e-06
8:103586394 T G 0.195863 -4.3102e-05
8:103586800 C T 0.257800 -4.8193e-06
8:103587620 T C 1.896741 -1.7997e-05
8:103591361 G A 0.215166 6.0645e-06
8:103591981 T C 1.967136 -6.3072e-06
8:103595054 T C 0.038285 -2.3734e-05
8:103598158 G A 0.076825 -1.2686e-05
8:103602469 T C 0.134945 2.3623e-05
8:103606955 T C 0.047042 1.8397e-05
8:103611260 A C 1.717285 -2.4282e-05
8:103616359 T C 0.295136 3.1616e-05
8:103617167 A G 0.245754 3.2777e-05
8:103620164 G A 1.200459 3.5018e-05
8:103630197 G A 0.080704 -1.4352e-05
8:103640076 C G 1.573047 5.5446e-06
8:103641380 G A 0.140943 -3.2838e-05
8:103641435 A G 0.573252 7.5730e-06
8:103644994 G T 0.711550 -1.1418e-05
8:103646559 T G 0.393878 -7.4393e-05
8:103651690 T C 0.173795 4.2208e-05
8:103657109 G A 1.712848 -2.2507e-05
8:103659105 T G 0.207301 2.7358e-05
8:103675410 T C 0.072788 1.0801e-06
8:103676605 C T 0.740201 -6.1358e-05
8:103679908 A G 0.061677 3.6050e-06
8:103683725 G A 0.045279 2.3070e-06
8:103686204 C T 0.046928 5.0185e-05
8:103688695 A G 0.040307 -5.2805e-07
8:103693821 C T 0.998939 -8.4075e-06
8:103694272 A G 0.416994 5.4780e-05
8:103694401 A G 0.073177 1.1330e-05
8:103695901 T A 0.116252 -2.5415e-05
8:103696407 G C 0.182010 1.3775e-05
8:103697783 T C 0.203357 8.1250e-06
8:103704029 G A 1.041131 8.6522e-05
8:103707325 T C 0.992291 3.5598e-04
8:103712079 G A 0.907676 2.9165e-05
8:103712231 T C 0.312021 1.6715e-05
8:103713674 C T 0.038174 1.2372e-05
8:103714153 G C 0.448369 4.1433e-05
8:103717924 C T 0.054144 1.7528e-05
8:103720185 C T 1.765119 1.0089e-05
8:103722131 A G 0.952731 -2.6983e-06
8:103725172 T C 0.029703 7.7924e-08
8:103725498 G A 0.336505 2.6946e-05
8:103727714 G T 0.026431 6.2001e-06
8:103729583 A G 0.374354 6.8339e-07
8:103731685 T C 0.032695 6.6456e-05
8:103731962 G A 0.269696 2.3514e-06
8:103732081 C T 0.120657 -3.6722e-05
8:103733478 A G 0.147922 -5.1169e-06
8:103733941 C T 0.290956 3.9806e-06
8:103734960 T C 0.190514 -8.0882e-05
8:103734961 A G 1.360128 8.0510e-05
8:103738088 C T 0.543322 4.0561e-05
8:103739507 C G 0.037411 -3.1193e-06
8:103739704 A G 0.239097 1.9094e-05
8:103741649 T C 0.054965 -1.7197e-05
8:103741756 G A 0.572447 2.5779e-06
8:103742049 G A 1.812362 -2.4827e-06
8:103753672 G A 1.385487 4.0673e-05
8:103754111 T C 0.577640 1.9941e-05
8:103759840 G A 0.196304 -2.4875e-06
8:103760916 G A 0.311434 -1.4098e-05
8:103765016 A G 0.150574 5.8536e-06
8:103769096 A G 0.246183 5.2945e-07
8:103770205 A G 0.392751 2.1136e-05
8:103773944 G A 0.450852 -7.1093e-06
8:103779823 G A 0.176969 -2.8326e-05
8:103782370 A C 0.080941 1.9505e-05
8:103783719 A G 0.047983 9.8523e-05
8:103790713 A G 0.962576 -8.2585e-05
8:103793370 A G 0.197531 -3.2642e-05
8:103794864 G A 0.657513 -2.2511e-05
8:103798918 G A 1.406426 -1.3932e-05
8:103802649 A C 1.056104 3.1646e-06
8:103809995 C T 0.452059 4.4907e-06
8:103810054 A G 0.423437 -5.2936e-06
8:103819681 A G 0.032004 -1.3024e-05
8:103821150 C T 0.263483 -2.4981e-07
8:103840360 A G 0.110491 -5.9478e-05
8:103844760 C T 0.050005 1.9453e-05
8:103847247 G A 0.141658 1.1380e-05
8:103851052 C T 0.514850 2.3814e-06
8:103857042 G A 0.878671 -6.3444e-06
8:103861040 G T 0.871472 -8.1041e-06
8:103876315 C A 0.044036 5.4242e-07
8:103877434 A G 0.720758 -2.9806e-05
8:103892855 G C 0.461251 -2.9785e-05
8:103897439 A G 0.173866 -9.5318e-06
8:103914746 A G 0.730402 -3.0710e-05
8:103916392 G T 0.234381 1.4529e-05
8:103940336 C T 1.273769 -2.8907e-05
8:103945442 G C 0.437904 -1.0753e-05
8:103945599 A C 0.081279 -8.7096e-06
8:103953433 A G 0.421539 2.3814e-06
8:103963319 A C 1.186723 -1.4604e-05
8:103963684 T G 0.229064 7.0592e-05
8:103963878 T C 1.038203 -1.2501e-05
8:103968785 C G 0.867259 -1.3067e-05
8:103972010 G A 0.122575 -6.6978e-05
8:103975989 G A 0.320269 2.3425e-05
8:103978699 T C 1.305108 1.4052e-06
8:103980385 T C 0.110150 -1.0633e-05
8:103982227 G A 0.070087 1.5054e-05
8:103992590 G A 0.258254 4.7635e-06
8:103993456 A G 0.074459 3.9832e-06
8:103997023 T G 0.206837 9.9615e-05
8:104003778 C A 0.265593 -4.3028e-07
8:104017376 A C 0.206224 9.3220e-05
8:104022269 A G 0.719548 -3.4155e-05
8:104035453 G A 0.085440 1.0379e-05
8:104039409 C T 0.069243 -1.6771e-05
8:104052016 G A 0.568425 1.9083e-06
8:104057435 A G 0.030202 -2.9969e-05
8:104067152 G A 0.295682 6.5716e-05
8:104078993 G A 0.084651 1.4800e-06
8:104088562 T C 1.563959 5.9063e-05
8:104089482 G T 0.558840 7.4976e-06
8:104089549 T C 0.048541 -1.2165e-05
8:104090169 A G 0.094168 4.6273e-05
8:104090368 G T 0.086579 -9.2253e-06
8:104090979 C T 0.213131 4.9399e-06
8:104094482 A C 0.034029 1.3744e-05
8:104095597 G A 0.468197 6.0904e-05
8:104097396 A G 0.545373 -2.4089e-05
8:104098515 T G 0.186132 5.8361e-06
8:104098651 G A 1.702809 1.8778e-04
8:104098897 T C 0.062459 -1.5139e-05
8:104099952 T C 0.293585 -1.1054e-05
8:104107840 G A 0.321583 2.0630e-05
8:104110752 G A 0.417767 2.5794e-05
8:104114304 C T 0.399886 1.5444e-05
8:104115580 A C 0.664966 -1.0599e-05
8:104117178 C T 0.468016 2.1240e-05
8:104120376 T C 0.232784 -8.9700e-06
8:104122872 G A 0.259799 1.2705e-05
8:104123306 A G 0.387909 -1.4360e-06
8:104124024 T C 0.416482 1.8197e-05
8:104124591 C T 0.247166 5.7828e-05
8:104124704 T G 0.098254 2.5307e-05
8:104126566 G A 0.470917 2.2403e-05
8:104126769 G A 0.881031 3.1307e-05
8:104126916 G T 0.240048 -3.2247e-06
8:104127468 A G 0.464442 1.0566e-04
8:104132345 G A 1.735118 -9.0466e-05
8:104134123 G A 0.172733 2.0144e-05
8:104134725 T C 0.030842 1.8723e-05
8:104137029 C A 1.781403 -6.3885e-05
8:104141180 C T 0.122971 -9.4374e-06
8:104141937 A G 0.365039 -6.2180e-05
8:104159118 G T 0.514230 -2.5192e-05
8:104162979 T C 0.065410 -1.3437e-05
8:104165782 T C 0.885773 -6.7199e-06
8:104175861 C A 0.318471 2.3927e-05
8:104176386 G A 0.046406 -1.0002e-05
8:104177206 T C 0.285526 -2.1365e-05
8:104178902 A G 0.244761 6.2436e-05
8:104180501 A G 0.401866 -6.0614e-06
8:104196713 C T 1.046493 1.9072e-05
8:104199801 A G 0.229350 3.6602e-05
8:104206832 C T 1.947447 -1.6580e-05
8:104207451 G A 0.152229 -1.3325e-05
8:104213505 T C 0.227416 -2.7873e-05
8:104215583 C T 0.203776 -6.1411e-05
8:104219144 G T 0.059376 -1.7403e-05
8:104243414 T C 0.094437 4.1137e-05
8:104243474 T G 0.274350 -3.8262e-05
8:104250380 C A 0.445847 5.1104e-06
8:104258431 A G 0.100432 2.6048e-04
8:104266952 T C 0.065481 -3.1725e-05
8:104287845 G A 0.293114 5.0585e-07
8:104292013 T C 0.170010 -1.1280e-05
8:104294211 G A 0.211160 -2.4826e-05
8:104310109 A G 0.171490 -1.2039e-05
8:104312432 G A 0.511896 -6.0674e-06
8:104320541 G C 0.156296 -1.1517e-05
8:104324662 A G 0.886685 5.1718e-05
8:104329588 T C 1.824287 5.7680e-06
8:104336788 G C 0.062193 -3.8865e-05
8:104337367 C A 0.938959 -4.3492e-05
8:104345778 G A 0.557175 2.3276e-06
8:104359721 G T 1.312813 -2.8239e-05
8:104363338 C T 0.163606 5.1609e-05
8:104367921 A C 0.049820 -4.7025e-05
8:104372273 A G 0.129934 6.1877e-06
8:104375790 T G 0.056773 -2.7867e-05
8:104384780 G A 0.094616 -2.7295e-05
8:104405021 G T 0.172538 3.9416e-05
8:104408141 T G 0.886042 1.4017e-05
8:104408888 C T 0.041839 3.0455e-06
8:104410220 T C 0.441302 2.0055e-05
8:104417045 T C 0.163168 -2.1882e-05
8:104426084 T C 0.282244 1.3581e-05
8:104427359 C A 0.885396 1.5750e-05
8:104427541 T C 0.281270 1.5228e-05
8:104448485 C T 0.230879 2.5345e-05
8:104458605 A G 0.072742 1.6782e-05
8:104461884 A G 0.444951 -6.9414e-08
8:104464105 A G 0.106720 3.1127e-06
8:104465678 G A 0.243862 -7.7161e-05
8:104466230 A G 0.098043 -1.2431e-06
8:104466543 G A 1.512406 -9.6277e-06
8:104479217 T C 0.170847 8.2966e-06
8:104493536 A C 0.745767 -4.4109e-06
8:104498182 T C 0.234514 2.5011e-05
8:104500413 C T 0.051901 -1.6220e-05
8:104525805 T C 1.653278 4.4811e-05
8:104529426 A G 0.676398 1.0278e-05
8:104536643 A C 0.104749 -2.0133e-05
8:104572885 A G 0.051622 -1.3559e-05
8:104581694 G A 0.033094 1.5744e-06
8:104588737 A G 0.046023 -3.3991e-07
8:104608227 T C 0.032471 3.9702e-05
8:104621689 T C 0.765515 -8.0251e-06
8:104623776 C T 1.652875 4.4526e-05
8:104625896 T C 0.255495 2.1145e-05
8:104641305 G A 0.153709 3.9996e-07
8:104655969 T G 0.214260 -8.8654e-06
8:104656230 C A 0.030780 2.5800e-05
8:104656699 T C 0.051414 -7.9413e-06
8:104661420 G T 0.071067 -7.6426e-06
8:104669542 T C 0.056033 -6.2463e-05
8:104680145 G T 0.035912 -1.8809e-06
8:104705608 A C 0.341016 -3.7662e-05
8:104720276 A G 0.105288 1.4217e-04
8:104726911 T C 1.501259 3.6725e-06
8:104731391 G A 1.441724 -6.4023e-07
8:104734942 A G 0.059668 9.4883e-06
8:104748266 A G 0.495307 -3.5923e-05
8:104754786 T C 0.060567 -1.2931e-05
8:104783986 G A 0.052978 -2.0847e-05
8:104824006 A G 0.024091 -2.4406e-05
8:104828609 G T 0.059191 -1.3387e-05
8:104828745 C T 0.272250 3.4614e-05
8:104859640 T C 0.052219 -3.8822e-07
8:104876026 G T 0.025613 3.9341e-05
8:104891584 A C 0.340364 3.3189e-05
8:104893994 A G 0.055724 -2.7257e-05
8:104914163 T G 0.391885 -2.1524e-06
8:104914885 C T 0.131313 -6.9935e-06
8:104925755 G A 1.367067 1.2626e-05
8:104929497 T G 0.125594 4.8116e-05
8:104944481 T G 0.107521 -1.2227e-05
8:104949826 A G 0.056821 3.3153e-06
8:104956763 A G 0.151226 7.1657e-05
8:104957160 G A 0.052485 -1.8189e-05
8:104975984 C T 1.379336 1.4443e-05
8:104987771 A G 0.379080 -1.2686e-06
8:104989941 A G 0.065202 -1.2690e-05
8:105024337 T C 1.372757 5.5114e-06
8:105056071 T A 0.828718 -1.8609e-05
8:105056491 A G 0.088624 1.7516e-06
8:105069228 C T 0.109306 -1.6131e-05
8:105075942 C G 0.507498 1.5151e-05
8:105080995 A C 0.471171 -2.0688e-05
8:105082073 C A 0.051489 -2.2340e-05
8:105089398 A G 0.397954 -1.0227e-05
8:105094238 T C 0.103974 2.0232e-06
8:105098140 A G 0.099764 -2.6505e-05
8:105099130 C T 0.045636 -2.0405e-05
8:105105846 T C 0.403524 -3.4856e-05
8:105111526 C A 0.024964 1.2829e-05
8:105116118 T C 0.233894 3.3107e-05
8:105120821 A C 0.150859 -4.2174e-05
8:105127480 A G 0.819224 -4.2079e-05
8:105130066 T C 0.499783 -2.2223e-05
8:105136269 T C 0.321827 -2.0086e-05
8:105159724 G A 0.136562 7.5256e-06
8:105162724 G A 0.039093 -1.1937e-06
8:105168961 T C 0.083989 -1.9626e-05
8:105174941 G A 0.652317 -1.3343e-05
8:105175250 C A 0.603477 1.1458e-05
8:105175453 G T 0.020176 -2.5531e-05
8:105178239 T A 0.732641 3.3490e-05
8:105186472 A G 0.048584 3.5227e-05
8:105193427 G A 0.055805 2.2397e-05
8:105205681 A G 0.143021 5.0925e-05
8:105209851 T C 0.475105 -5.2750e-06
8:105223026 T C 0.119550 -3.3780e-05
8:105241120 C T 0.156553 2.5190e-05
8:105253840 G A 0.624510 1.0804e-05
8:105259349 T C 0.679053 -3.5807e-07
8:105262354 C T 0.020540 5.0812e-06
8:105282014 C A 0.053650 5.2735e-05
8:105292346 A G 0.057227 1.7401e-05
8:105292785 T C 0.043741 2.5797e-05
8:105295111 T G 1.022883 -2.7592e-05
8:105306526 T G 0.181487 4.8674e-05
8:105311469 G A 0.262000 1.1574e-04
8:105315399 T A 0.155592 -1.6470e-05
8:105316895 T C 0.031757 1.9309e-05
8:105320562 C T 0.063761 2.6068e-05
8:105332821 T C 0.156520 2.5392e-05
8:105335077 A C 0.045565 1.8584e-05
8:105338391 T C 0.783945 -2.1734e-05
8:105338596 A G 0.199544 8.2117e-05
8:105345957 A G 0.033630 1.6771e-05
8:105345964 A G 0.043705 -4.6150e-05
8:105347946 C T 0.332392 -7.0666e-06
8:105359432 T C 1.164447 -3.2060e-05
8:105361354 C G 0.244394 4.9853e-06
8:105366428 T C 0.028998 4.8402e-05
8:105367264 T C 0.029725 -2.5946e-05
8:105368685 C G 0.253067 1.4829e-05
8:105374416 G A 0.394579 3.3968e-05
8:105374672 A G 0.028330 -4.6137e-05
8:105375117 A G 1.586342 -3.1605e-05
8:105378781 T C 0.036386 -3.2040e-05
8:105380014 G A 0.056305 -4.2551e-05
8:105382586 C T 1.267813 -3.9371e-05
8:105383869 C T 0.029511 8.8789e-06
8:105386450 T C 1.290251 -3.2340e-05
8:105387262 T A 0.361987 2.6180e-06
8:105388150 G A 1.652947 -3.3508e-05
8:105393687 A G 1.799314 -3.2114e-05
8:105393939 T C 0.108553 1.3501e-05
8:105395039 C T 0.399480 4.1827e-05
8:105398280 C T 0.026801 -1.9919e-06
8:105405921 A G 0.057198 -5.0970e-06
8:105423065 T C 0.545312 -2.6202e-05
8:105424986 G A 0.034776 1.2438e-05
8:105425998 C T 0.150480 1.0482e-05
8:105426922 A C 1.319811 -2.0249e-05
8:105427420 T G 0.041985 -1.8378e-05
8:105431996 G T 0.049658 -3.4878e-07
8:105435009 T C 0.023159 2.9924e-05
8:105445909 A T 0.260929 -1.9492e-05
8:105456156 C T 1.431776 1.0520e-05
8:105458924 T C 0.039735 -8.7308e-06
8:105459431 T C 0.065900 -1.4021e-05
8:105460030 C T 1.954773 -1.4392e-05
8:105463690 G A 1.115224 3.6471e-06
8:105463726 A C 0.051914 -5.8725e-05
8:105466142 C A 0.037691 1.6135e-05
8:105468464 G T 0.200024 -2.9191e-05
8:105468730 G T 0.040018 -6.7829e-06
8:105469502 G A 0.132592 -1.8213e-05
8:105469973 C A 1.123283 5.3427e-06
8:105471901 T C 0.036817 4.9531e-05
8:105471913 G A 0.468567 1.5384e-05
8:105512076 C A 0.026674 -5.6668e-06
8:105540306 G A 0.047162 -7.8560e-06
8:105543942 T C 0.035305 9.0758e-06
8:105548581 T C 1.432136 1.2278e-05
8:105552578 A G 0.146718 -3.4796e-05
8:105561397 G T 0.025889 3.8594e-05
8:105573110 G A 0.065566 4.6605e-05
8:105583350 G A 0.152051 1.0225e-05
8:105585299 C T 0.088867 -7.1211e-06
8:105587265 G C 0.043663 2.6163e-05
8:105599971 T C 0.443198 6.9638e-05
8:105610889 C T 0.054562 -1.8614e-05
8:105636266 C T 0.038466 4.2336e-05
8:105641421 T C 0.726770 -2.1830e-05
8:105642172 A G 0.144397 -3.3354e-05
8:105657322 A G 0.223595 -5.1895e-05
8:105670508 T C 0.144163 -3.1824e-05
8:105680427 T C 0.033124 4.0015e-05
8:105682010 G A 0.684087 6.0743e-05
8:105687968 A G 0.293131 -7.1680e-05
8:105702362 T C 1.444263 3.2369e-05
8:105703937 A C 0.469343 2.4582e-05
8:105717183 A G 0.230879 -8.9285e-06
8:105727612 T G 0.125399 3.6760e-05
8:105730425 T C 0.069136 9.6039e-06
8:105734264 C A 0.031906 -2.0180e-05
8:105736537 A G 0.035409 -8.4187e-06
8:105740891 T C 0.325569 -1.7444e-05
8:105758555 T C 0.036740 3.1610e-05
8:105761270 G T 0.443308 2.0606e-05
8:105765835 A G 0.175378 3.5803e-06
8:105769530 A G 0.324219 -1.7225e-05
8:105773298 C A 0.033633 2.9102e-05
8:105773886 C T 1.307565 2.6332e-05
8:105780057 A G 0.136526 3.9078e-07
8:105780355 G A 0.771484 3.9844e-05
8:105783703 G C 0.065747 -1.9455e-05
8:105787284 T C 1.605924 8.7949e-06
8:105797936 G A 0.507238 -4.2297e-05
8:105816204 G A 0.026681 1.1458e-05
8:105829337 T C 0.361371 -8.9761e-06
8:105829449 C T 0.466656 -2.0321e-05
8:105833358 T C 0.169357 1.0983e-05
8:105834250 A G 0.041800 -1.1013e-05
8:105863186 G A 1.738023 -1.6798e-06
8:105866399 T G 0.625682 6.2797e-05
8:105868880 A C 0.034578 -1.1947e-05
8:105875377 A G 0.114610 1.0984e-05
8:105876025 C T 1.738594 -1.8168e-06
8:105883495 C T 1.275934 1.6218e-05
8:105883980 G A 0.332639 -4.9160e-06
8:105892724 G A 0.193714 -3.0734e-05
8:105892972 A G 0.509572 -6.8424e-05
8:105896564 G A 0.035600 2.3017e-05
8:105898560 C T 0.131346 -1.3052e-05
8:105914114 C T 1.377782 -4.0856e-05
8:105921814 T C 0.050164 2.4252e-06
8:105922240 T G 0.578533 1.4827e-06
8:105942668 G A 0.287739 2.2616e-05
8:105945360 C T 1.402025 -7.1804e-05
8:105946875 G A 0.089377 8.4610e-06
8:105953230 G T 0.058535 -5.3939e-06
8:105957540 G A 0.163794 -2.4506e-05
8:105958020 G A 0.659360 -9.8268e-05
8:105966853 G C 0.021458 8.8334e-06
8:105981021 G A 0.390885 -4.4431e-06
8:105983028 T C 1.754710 -1.1353e-06
8:105988442 C A 0.105642 -2.7184e-05
8:105989161 A G 1.081892 1.3658e-05
8:105992696 A G 1.767394 3.5003e-06
8:106003845 C T 0.072249 6.9771e-05
8:106004770 G A 0.131066 2.7536e-05
8:106004969 T C 0.243917 3.4259e-06
8:106008327 A G 0.058876 1.8354e-05
8:106011235 T G 0.632585 1.6352e-05
8:106020391 A G 0.049444 -3.6680e-05
8:106020407 A G 0.050135 -7.3360e-06
8:106022357 C T 0.095405 -2.7763e-06
8:106027506 C T 1.891398 -1.7488e-05
8:106028897 A G 0.107268 2.8658e-05
8:106056618 A G 0.880005 -9.7191e-06
8:106058701 C T 0.730759 4.8254e-07
8:106062204 A G 0.056620 8.2094e-06
8:106064672 C T 0.078517 -1.4719e-05
8:106068231 A G 0.023062 -1.7962e-05
8:106068643 T C 0.061216 -9.9022e-06
8:106072576 G A 0.037515 3.5993e-06
8:106081789 G A 0.054871 1.1379e-06
8:106084849 A G 0.076326 1.9316e-05
8:106090691 T C 0.049492 -2.6602e-05
8:106102954 G A 1.739438 -1.7359e-05
8:106108593 C T 0.661837 -1.4310e-05
8:106112242 T C 0.042270 -1.6354e-05
8:106120020 C T 0.540871 -1.6295e-05
8:106121746 A G 0.043569 -1.2812e-05
8:106123797 T G 0.122267 1.1417e-05
8:106129908 C T 0.600825 7.4084e-06
8:106134772 C T 0.068964 -8.0937e-06
8:106138607 T G 0.036275 3.7271e-05
8:106140134 A G 0.032332 -7.5824e-06
8:106141796 G C 0.103558 1.6197e-05
8:106142109 G A 0.175515 -4.6741e-05
8:106142949 G T 1.454396 -1.2854e-05
8:106147709 C T 0.037564 -1.5909e-05
8:106149928 A G 0.348300 -5.8708e-08
8:106151473 T C 0.041206 6.3230e-05
8:106184779 A G 0.024120 -4.4604e-05
8:106185381 A G 0.021698 9.9223e-06
8:106190703 T G 0.453802 5.1308e-05
8:106198960 A G 0.663379 8.5603e-05
8:106200983 G A 0.037077 -2.5376e-05
8:106201036 T C 0.311187 2.3229e-05
8:106205831 T G 0.147630 1.0679e-06
8:106210933 T G 0.041745 2.6029e-05
8:106217437 A G 0.158851 3.9460e-05
8:106230162 A G 0.321337 -4.1648e-05
8:106237521 T C 0.072525 -8.5178e-06
8:106238481 C A 0.811885 -5.8917e-05
8:106252153 G A 0.054981 -3.4328e-05
8:106266901 G A 0.628665 -1.0043e-05
8:106280343 A G 1.693286 1.0794e-04
8:106286679 T C 0.057919 -8.4641e-06
8:106288561 T C 0.472050 1.0476e-05
8:106293432 C A 0.040096 3.1399e-05
8:106296090 A G 0.560126 4.9076e-05
8:106304408 C T 0.542235 -4.7821e-06
8:106304719 A G 1.653605 2.8708e-05
8:106307215 T C 0.029823 4.4759e-06
8:106313029 T G 1.597839 6.3743e-05
8:106316839 A G 0.031838 -6.5831e-06
8:106340688 T C 0.091312 -4.2599e-05
8:106345533 C T 0.054614 2.5634e-05
8:106347897 A T 0.075962 3.8006e-05
8:106355601 C A 0.261033 -1.2565e-05
8:106355911 A G 0.058178 -6.7898e-06
8:106357522 T C 1.633377 3.0238e-05
8:106365258 C T 0.344096 -2.5894e-05
8:106386119 C T 0.618281 4.4998e-05
8:106386944 T C 1.030280 1.2364e-04
8:106395328 T G 0.035298 4.3608e-05
8:106395528 A C 0.029034 -4.7824e-05
8:106408493 C T 0.125633 1.6595e-05
8:106419754 G A 0.405027 2.2203e-05
8:106429025 A G 0.052566 3.9932e-05
8:106463614 A C 1.873974 1.2523e-05
8:106467491 G T 0.103334 -3.7594e-05
8:106468788 T G 0.056221 -3.9631e-05
8:106469790 G A 0.035474 4.2812e-05
8:106476259 A G 0.070720 1.9059e-05
8:106490018 G A 1.026006 1.6013e-05
8:106494633 C T 0.260835 -3.5061e-05
8:106497511 T C 0.045075 -8.5825e-06
8:106498715 C T 0.066935 -3.7346e-05
8:106503845 G A 0.578724 1.2845e-04
8:106504723 G A 0.044146 7.2805e-05
8:106505971 T G 0.828750 -6.2172e-05
8:106508221 A G 0.023389 -3.4564e-06
8:106509975 A G 0.535246 -2.0449e-05
8:106515115 T C 1.115136 3.5669e-05
8:106515179 G T 0.384530 6.1967e-06
8:106523185 A G 0.509212 -7.8737e-06
8:106527098 T C 0.097410 6.1724e-06
8:106536253 C T 1.414739 -5.2045e-05
8:106538183 C A 0.100166 5.5612e-05
8:106538598 C T 0.351143 -6.2063e-05
8:106545548 G A 0.072424 9.2087e-06
8:106548117 C T 0.103814 4.9611e-05
8:106558427 A G 0.038278 -9.4230e-06
8:106564219 A G 0.164284 -7.9171e-06
8:106567442 T C 0.106314 -1.8869e-05
8:106574862 A C 0.103146 2.2630e-05
8:106580747 G A 0.242807 3.2531e-06
8:106581528 T A 0.569169 2.2810e-05
8:106586094 C T 1.152989 -1.0996e-05
8:106588140 C T 0.326978 -4.7838e-05
8:106593662 C T 1.019868 7.9600e-06
8:106601166 G A 0.423126 -1.9481e-05
8:106603755 C G 0.095025 -1.3774e-06
8:106606375 A G 0.398490 -2.5979e-05
8:106610659 C A 1.338997 -1.9047e-06
8:106616713 G A 0.105570 -2.6283e-06
8:106622480 T C 0.719333 8.2664e-06
8:106625030 C T 0.145900 2.4177e-05
8:106627576 G A 0.050307 -3.7809e-05
8:106638772 T G 0.429488 1.2092e-05
8:106640562 T C 0.054062 1.2741e-05
8:106653863 G A 0.051904 3.2652e-06
8:106656062 A G 0.039028 -5.2561e-06
8:106663308 T G 1.529628 3.2644e-05
8:106663315 T G 0.400457 1.8188e-05
8:106663746 T G 0.856901 1.5393e-05
8:106667803 G A 0.281231 -6.4762e-07
8:106675898 C T 0.105340 -2.2046e-05
8:106680928 C T 1.951391 3.3861e-06
8:106688753 C T 0.363224 2.0576e-05
8:106693522 C T 0.098099 7.4492e-06
8:106694939 A G 0.053488 -7.5193e-06
8:106695862 G C 0.227331 3.3027e-05
8:106696670 T G 0.495754 -5.4363e-05
8:106701490 C T 0.042433 1.4016e-05
8:106707700 A C 0.825267 -1.8179e-05
8:106710489 T C 0.269644 1.3520e-05
8:106710730 G A 0.833986 -1.7836e-05
8:106716173 T C 0.048226 1.3202e-05
8:106716804 T G 0.083171 -5.3583e-06
8:106720429 A G 0.311388 -5.8574e-05
8:106730235 C T 0.226445 -4.4822e-06
8:106738798 C T 0.773954 -2.7974e-05
8:106742607 C G 0.217503 6.2384e-06
8:106746337 T C 0.037051 1.8184e-05
8:106746550 A G 0.020445 -1.1127e-05
8:106748701 G A 0.079107 -1.9550e-05
8:106749918 G A 0.121884 -1.4999e-06
8:106766759 A G 0.052534 -1.8199e-05
8:106780628 A G 0.318873 -1.1987e-05
8:106784501 G A 0.020247 -9.5376e-06
8:106794549 C T 1.957298 8.8388e-07
8:106798761 A G 0.049927 5.7892e-06
8:106799175 G C 0.161197 1.1605e-05
8:106808278 T G 0.121157 2.5793e-05
8:106809561 C G 0.411980 -3.2356e-05
8:106810790 A G 0.119242 -7.6900e-06
8:106812527 C T 0.185892 -1.8406e-05
8:106813518 G C 0.188677 -8.1822e-06
8:106815286 C T 0.047727 -2.2374e-05
8:106815517 T C 0.047873 -2.2810e-05
8:106840842 A G 0.026067 -1.6389e-05
8:106850444 A G 0.068166 1.8002e-05
8:106853152 G A 0.284247 -2.5980e-05
8:106873398 C T 0.136510 3.0205e-05
8:106878741 T C 0.069461 1.2576e-06
8:106879166 G A 0.025214 -2.7098e-05
8:106894495 T C 0.040667 -5.7557e-05
8:106898233 C T 0.031166 -2.7193e-05
8:106898382 T G 0.179095 1.6814e-05
8:106899726 C T 0.218444 2.0445e-05
8:106899886 T G 0.216850 -1.9550e-05
8:106905710 C T 0.041706 1.2959e-05
8:106928270 T G 0.066702 -1.4939e-05
8:106934018 A G 0.112695 6.8686e-07
8:106937550 A G 0.389769 -1.5251e-05
8:106939780 A G 0.034445 -1.1216e-05
8:106943884 T A 0.184227 -8.1559e-06
8:106965209 C T 0.086849 2.9373e-05
8:106965356 T C 0.088400 -2.7489e-05
8:106976492 C G 1.909993 7.4373e-06
8:106985169 G A 0.026327 5.3198e-06
8:106991056 A G 0.047392 -5.1887e-06
8:106995929 A G 0.171909 5.0270e-06
8:107005034 T C 0.994300 -5.4145e-05
8:107024258 G A 0.820931 -6.1000e-05
8:107028156 T C 1.848076 1.2229e-05
8:107034318 C T 0.179127 2.6829e-07
8:107045718 T C 0.173291 4.5489e-06
8:107075454 C T 1.142781 9.9107e-05
8:107086045 T C 0.048603 1.6160e-07
8:107092613 G A 0.532104 -1.1187e-04
8:107094493 A G 0.031011 4.7854e-06
8:107105384 T C 1.187323 6.5533e-05
8:107113883 A C 0.038807 2.6726e-06
8:107115441 G T 0.044104 2.0710e-05
8:107116932 C A 0.192841 1.0072e-05
8:107117177 A G 0.036149 1.4703e-05
8:107146016 A G 0.025606 -7.1558e-06
8:107153097 G A 1.664362 -8.7992e-06
8:107153923 A C 0.045555 4.1550e-06
8:107161121 A G 0.199453 -2.1904e-05
8:107166951 G T 0.055377 2.0777e-05
8:107169424 G A 0.045750 -2.0529e-05
8:107175091 C T 0.061395 3.8277e-06
8:107178956 T C 0.132121 -6.0748e-05
8:107198474 A G 0.151087 2.9516e-05
8:107200392 A G 0.090669 -3.3514e-05
8:107212876 C T 0.048343 6.0689e-06
8:107215546 C A 0.022438 -2.2328e-06
8:107221385 C A 0.058032 -1.9479e-05
8:107221956 G A 0.220671 5.9465e-05
8:107222079 A G 0.043413 4.9135e-06
8:107225803 T C 1.324070 5.2309e-06
8:107226981 A C 0.032049 8.0368e-06
8:107234717 G T 0.272309 -6.5685e-05
8:107243803 C G 0.089656 -2.8952e-05
8:107245087 G C 0.086173 1.2534e-05
8:107254937 A G 1.306322 8.8337e-06
8:107257330 C A 0.150574 -6.7799e-06
8:107264596 A C 0.673447 3.8289e-05
8:107266987 T G 0.076407 1.4651e-05
8:107274803 C T 0.414310 -3.5429e-05
8:107283589 T C 0.176109 -2.2081e-05
8:107286585 C T 0.100413 7.2527e-06
8:107288484 A C 0.042475 -1.3580e-05
8:107293129 A C 0.034179 -1.7690e-05
8:107295465 G A 0.034107 5.3652e-06
8:107297073 C T 0.026888 -5.1162e-06
8:107298378 G C 1.536989 -3.7238e-05
8:107299053 T C 0.604626 -1.2217e-05
8:107312126 T C 0.282322 -3.7964e-05
8:107319683 C T 0.020257 -5.5065e-06
8:107334864 C T 1.152025 -8.2011e-06
8:107336889 A G 0.026129 3.2373e-05
8:107340961 G A 0.060791 -6.0809e-06
8:107342401 A G 0.680913 5.6219e-06
8:107347250 G A 0.043277 -2.2670e-06
8:107348624 A G 0.427667 -1.4969e-05
8:107351193 T C 0.146711 1.2241e-05
8:107355536 C T 0.103565 -8.9497e-06
8:107355640 T C 0.220323 -2.9686e-05
8:107359869 A G 0.752869 5.2901e-06
8:107365021 T C 0.110939 -3.9745e-05
8:107371924 A C 1.062378 -1.7385e-05
8:107373642 G A 0.079049 1.6365e-05
8:107375446 C T 0.682883 -5.8230e-06
8:107388497 G A 0.036649 -3.8243e-05
8:107390066 C A 0.100429 2.1202e-05
8:107395988 A C 0.224313 -6.9062e-06
8:107397659 T C 0.062657 -1.8458e-05
8:107401202 C T 1.287084 1.8666e-05
8:107407975 G C 0.045776 -1.7299e-05
8:107408282 T C 0.045610 1.3600e-05
8:107411063 T C 0.089192 -5.5304e-06
8:107412205 T C 0.917757 -6.0594e-05
8:107427361 A G 0.158688 -9.8264e-06
8:107435212 A G 0.039580 4.0765e-05
8:107440946 C A 0.089978 2.3050e-05
8:107448056 T C 0.239633 -3.7068e-06
8:107462505 A G 0.730681 -6.9620e-05
8:107466899 T G 0.070126 -1.7676e-05
8:107485431 A G 0.172019 -4.4137e-05
8:107489406 A G 0.033783 1.7621e-05
8:107489526 A C 1.360290 3.2134e-05
8:107490829 C T 0.198612 3.3285e-06
8:107494902 G A 0.197888 -3.0206e-05
8:107498358 T A 0.030173 2.8085e-07
8:107518085 G T 0.048142 -8.6619e-06
8:107530448 T C 0.026957 -1.5421e-05
8:107533403 A G 0.225303 -1.1854e-05
8:107541027 G A 0.997832 4.9584e-05
8:107550731 G T 0.029787 -2.5498e-06
8:107553727 G A 0.044776 -1.1352e-05
8:107556907 T C 0.149870 -4.0932e-05
8:107567547 C T 0.361582 2.4176e-05
8:107572021 G A 0.093480 -1.1764e-05
8:107579569 T C 0.027937 3.1144e-06
8:107582421 T G 0.989578 -7.5393e-06
8:107589239 T C 0.145861 5.5718e-05
8:107614824 C T 1.746095 2.0932e-05
8:107618210 G A 0.021328 -1.5043e-06
8:107630040 T C 0.284860 4.9052e-06
8:107637762 C T 1.044312 3.2389e-06
8:107641124 A G 0.660798 -8.2124e-06
8:107671830 T G 0.038252 1.7445e-05
8:107686072 A G 1.130619 3.2363e-05
8:107693537 G A 0.105648 -4.7746e-06
8:107708086 A G 0.027567 5.2924e-06
8:107708167 C T 0.262815 4.4358e-06
8:107719521 C T 0.088572 5.3233e-06
8:107747281 G A 0.382105 1.6206e-05
8:107773675 C T 0.070360 2.0788e-05
8:107775030 T C 0.283052 1.7993e-06
8:107784875 A C 0.044877 1.5562e-06
8:107790889 A G 0.033075 -8.4508e-06
8:107792796 T C 0.070847 1.7431e-05
8:107809431 A G 0.427479 8.5716e-06
8:107810891 A G 1.272792 -9.3906e-06
8:107811062 T C 0.417537 -2.4675e-05
8:107836447 G A 0.648169 1.4323e-05
8:107836805 G C 0.092019 2.9040e-05
8:107837349 A G 0.031472 1.3498e-05
8:107842308 G C 0.086417 1.4587e-05
8:107842816 T C 0.823417 1.4114e-05
8:107848655 G A 0.460378 1.5346e-05
8:107860140 C A 0.694344 -1.4587e-05
8:107886992 C T 0.302310 1.6349e-05
8:107899751 T C 0.033516 -1.3102e-05
8:107901729 T C 0.031507 1.1008e-05
8:107907395 T C 1.087348 -5.8396e-06
8:107913227 T C 0.027924 9.0327e-06
8:107916446 G A 0.159536 5.4783e-05
8:107927732 C T 0.153106 7.2933e-05
8:107932672 T C 0.026083 -1.8554e-07
8:107936766 T C 0.027654 -4.8353e-06
8:107939655 A G 1.577604 -4.4773e-07
8:107940668 G A 0.955617 1.9903e-05
8:107944767 T C 0.619489 -2.3118e-05
8:107959501 A G 1.713793 -1.5778e-05
8:107961780 A G 0.027015 5.9020e-06
8:107964804 C T 1.602961 1.4553e-05
8:107998732 G T 0.125545 1.4750e-05
8:108008913 T C 0.628197 -8.5906e-07
8:108012535 T G 0.108745 -8.1153e-05
8:108023790 A C 0.843090 2.5086e-05
8:108044177 A G 1.599683 1.5556e-05
8:108064016 C A 0.020549 7.4651e-06
8:108065880 G A 0.074790 -7.5495e-06
8:108069731 T C 1.585700 1.4911e-05
8:108080619 G A 0.255774 -7.6055e-06
8:108083500 C T 0.066273 6.9550e-06
8:108083574 A G 0.725763 4.4184e-06
8:108086872 T C 0.098657 -1.2022e-05
8:108104411 C A 1.057876 -1.9115e-05
8:108107276 A G 0.076494 -1.5812e-05
8:108119964 T C 1.353545 -1.8291e-05
8:108124325 T G 0.058509 -5.7101e-05
8:108127883 G A 1.598897 4.0386e-05
8:108130340 T C 0.030501 3.0165e-05
8:108137736 G A 0.034649 -4.1712e-05
8:108141257 T G 0.674788 1.1318e-06
8:108143276 T C 0.062651 -2.0018e-05
8:108148941 A G 0.194133 8.6185e-06
8:108151774 A G 0.080393 -1.2991e-05
8:108167708 T C 0.063057 9.3636e-08
8:108180081 A G 0.026775 -1.4928e-05
8:108185139 A G 0.041323 3.2164e-05
8:108185425 T C 0.733450 1.8938e-05
8:108187889 T C 0.057750 -4.0320e-05
8:108196188 G A 0.039573 8.3045e-06
8:108219376 T C 0.103886 -8.1469e-07
8:108219964 A G 0.336492 5.8655e-05
8:108221676 C T 0.636364 -1.3202e-05
8:108241526 T C 1.950732 -3.0265e-05
8:108248348 G A 0.055672 4.6872e-06
8:108251897 T C 0.038018 -7.7183e-06
8:108260740 G A 0.855665 3.9411e-06
8:108262382 G A 0.091221 -2.7894e-05
8:108269427 T C 0.030335 -9.3198e-06
8:108274563 C A 1.758027 3.4742e-05
8:108276873 T C 1.726659 3.2533e-05
8:108280041 T A 0.122277 -3.2009e-06
8:108280438 T G 0.498747 -1.9659e-05
8:108287577 G T 0.809330 -1.5361e-05
8:108287597 A G 0.922837 1.5708e-05
8:108288752 T C 0.273139 -2.4869e-05
8:108290759 T C 0.359478 2.8343e-05
8:108294080 C T 1.534211 1.1313e-05
8:108295828 G C 0.197012 5.1992e-05
8:108325442 T C 1.029612 2.5710e-05
8:108330495 C T 0.059528 -1.3892e-05
8:108332485 C T 0.312567 -2.1515e-05
8:108351425 C T 1.632485 -3.7211e-05
8:108354079 T C 0.050155 1.8117e-06
8:108356723 C T 0.029716 -7.0247e-06
8:108366127 T C 0.375925 7.9322e-06
8:108367678 T C 0.073080 2.5755e-05
8:108370415 G A 0.075784 -5.8292e-07
8:108378945 A G 1.089728 -3.4799e-05
8:108383710 A G 1.613721 4.3125e-06
8:108384635 A C 0.203481 6.5022e-06
8:108391555 T C 0.378340 5.1932e-06
8:108399967 G A 1.169617 1.0826e-05
8:108405616 T C 0.060609 6.3393e-06
8:108408104 G T 0.380401 -7.3378e-06
8:108409423 A C 0.185518 -3.4759e-06
8:108414308 G A 0.078218 -3.5502e-05
8:108421574 C T 0.456691 -2.9949e-05
8:108424455 T G 1.624253 -2.0226e-05
8:108429605 A G 0.041043 -4.0544e-05
8:108430007 C T 0.078568 4.1155e-06
8:108430256 A G 0.389347 -4.5366e-06
8:108432313 C T 0.092084 1.7615e-05
8:108433548 C T 0.062375 6.2498e-06
8:108440377 A G 0.715649 1.5864e-05
8:108451688 A G 0.079399 -1.1640e-05
8:108461005 A G 0.050528 -2.7543e-05
8:108467158 T C 0.082158 -2.5493e-05
8:108476236 C T 1.361708 -1.5056e-05
8:108499471 G A 0.322586 -6.7843e-06
8:108513341 C T 1.856924 2.8722e-05
8:108514029 T C 0.071541 1.6849e-05
8:108525120 C T 0.212105 3.7074e-05
8:108529260 T C 0.041803 -1.4540e-05
8:108532794 G A 1.865438 -1.6738e-05
8:108535208 T C 0.330720 1.2562e-05
8:108539380 T C 0.257680 1.7666e-06
8:108540532 T G 0.065718 5.2620e-06
8:108541328 T G 0.152749 5.4484e-06
8:108542065 A G 0.083791 -1.4384e-05
8:108549713 C G 0.022201 -1.1291e-05
8:108561972 T C 1.966175 3.1422e-05
8:108565871 A G 0.595437 -7.7037e-06
8:108571104 T C 0.023133 -1.0244e-05
8:108575039 A G 0.979619 4.0620e-06
8:108576343 G C 0.125260 1.0465e-05
8:108583802 A C 0.088465 1.4119e-05
8:108587521 A G 0.032913 -1.4928e-05
8:108601911 A G 0.037301 -1.5210e-06
8:108623555 T C 0.033322 -2.3116e-05
8:108632126 C T 0.158059 8.6204e-06
8:108633755 T C 0.022046 -1.2085e-05
8:108633904 A G 0.166712 -3.1217e-07
8:108635018 T C 1.952874 1.2671e-05
8:108636471 A C 1.345927 5.7664e-07
8:108640543 G A 0.097978 -6.7442e-06
8:108647423 C A 0.805526 -5.4390e-06
8:108647971 T G 0.105863 5.4121e-06
8:108649072 C T 1.436843 3.4675e-06
8:108650188 C T 0.350958 5.2999e-06
8:108651659 G C 0.150012 1.3373e-05
8:108670626 T G 0.220148 -2.0640e-05
8:108672212 C T 0.876681 1.2815e-05
8:108679178 A G 0.865282 1.0061e-05
8:108680873 T C 0.051407 -5.7930e-06
8:108682147 C T 0.646718 2.6788e-05
8:108685885 G A 0.036574 1.4049e-05
8:108686400 T C 0.860488 -3.5423e-06
8:108700342 A G 0.030689 -7.1316e-06
8:108708382 A G 0.028917 1.9953e-06
8:108709307 T C 0.444422 3.1047e-07
8:108710406 T C 0.638707 2.6728e-05
8:108710763 T C 0.051089 2.7135e-05
8:108721892 G T 0.080347 -1.2203e-05
8:108738978 C T 0.080172 -3.9691e-05
8:108746600 G A 0.433480 2.9308e-05
8:108752235 A G 0.051063 -3.7265e-05
8:108752759 T C 1.323018 -2.9405e-05
8:108753147 T G 0.118210 1.9696e-05
8:108755174 G A 0.073064 6.3616e-06
8:108757215 G A 0.895955 -3.3429e-05
8:108763696 T G 0.215510 1.0309e-03
8:108768390 T C 1.821788 -1.2727e-05
8:108770600 T C 0.069818 1.4620e-05
8:108775302 A G 0.049165 9.3869e-05
8:108784284 C A 1.507709 -7.2338e-05
8:108788369 T C 0.141557 -2.9244e-05
8:108792197 T C 0.179543 -3.6588e-05
8:108802026 T G 0.930413 -2.2274e-05
8:108813058 A G 0.181987 9.0257e-06
8:108813477 A G 1.782481 -5.6991e-05
8:108817734 A G 0.278868 2.2587e-05
8:108818030 G A 0.025811 -1.1173e-05
8:108818909 A G 1.162275 8.1623e-05
8:108823479 T C 0.065296 6.3174e-05
8:108826197 C T 0.035577 6.2745e-05
8:108826750 A G 0.041809 1.0806e-05
8:108833546 A G 0.038401 -4.2784e-05
8:108841064 C A 0.105635 3.6958e-05
8:108841472 A G 0.106096 2.0623e-06
8:108841582 A G 0.721924 4.7579e-05
8:108843976 A G 0.683071 -3.6574e-06
8:108847883 C T 0.098235 -5.8004e-06
8:108850661 T C 0.037058 -4.8052e-05
8:108856341 G A 0.092847 -3.6291e-05
8:108868792 G A 0.061447 -1.2370e-06
8:108870037 G T 1.474043 6.9643e-05
8:108871822 G A 0.703549 2.9005e-06
8:108879693 T C 0.039430 -1.8621e-05
8:108881791 A G 0.552787 -7.0022e-06
8:108896062 A G 0.148675 1.6670e-05
8:108899439 G A 0.214202 5.2914e-06
8:108912762 G A 0.029544 3.3108e-05
8:108916870 G T 1.864928 -1.3971e-05
8:108924771 T C 0.314654 -6.5389e-06
8:108935651 A G 0.025197 5.5048e-08
8:108937240 G A 0.033387 -2.4548e-05
8:108940997 T G 0.047266 5.3721e-06
8:108942260 C T 0.206519 -8.6060e-05
8:108944120 A G 0.035999 2.4784e-05
8:108945348 T C 1.510734 -2.9344e-05
8:108955167 C A 0.109644 1.2706e-05
8:108955641 C G 0.037051 -5.0152e-05
8:108963785 C T 0.117363 2.3052e-05
8:108963939 C T 0.039051 -3.1314e-05
8:108966019 C T 0.028096 3.9036e-05
8:108970367 G A 1.264941 2.8610e-05
8:108974807 C T 0.061622 9.8442e-06
8:108976335 C T 1.962816 1.2460e-06
8:108976831 G C 0.089757 -2.2355e-06
8:108987899 G A 0.078624 -7.1889e-06
8:108988453 C T 0.075894 3.5401e-05
8:108990217 C T 1.954601 -8.4047e-07
8:108992945 C T 0.040557 -3.7372e-05
8:108994382 A G 0.082278 -1.0856e-05
8:109000339 A G 0.028106 5.8915e-06
8:109012675 C G 0.757699 -6.4694e-05
8:109014434 A C 0.042894 -3.3467e-05
8:109015780 T A 0.026710 1.5647e-05
8:109018975 C A 0.088442 9.8799e-06
8:109019436 A G 0.040644 6.2684e-06
8:109021999 C T 0.029440 2.1309e-05
8:109022526 A G 0.075826 -1.2231e-05
8:109022775 G T 1.438300 2.7895e-05
8:109025114 C T 0.500529 1.5142e-05
8:109043781 T C 0.660610 1.1691e-05
8:109047157 A C 0.478548 2.5157e-05
8:109058358 A G 0.037142 5.3852e-06
8:109060280 T C 0.474868 5.4737e-06
8:109060667 T C 0.930773 -2.1822e-05
8:109063434 T C 0.919195 -2.2491e-05
8:109067613 C T 0.024850 -1.5506e-05
8:109080744 A G 0.027486 -2.6980e-06
8:109085065 T C 0.456775 -4.8077e-06
8:109090946 C T 0.024730 7.3392e-06
8:109092541 G T 0.175489 6.3199e-06
8:109097898 C A 0.045029 -5.5258e-05
8:109112846 T C 0.096287 7.4373e-06
8:109116549 A C 0.124176 1.0894e-05
8:109142595 T C 0.045169 7.8052e-06
8:109144095 T C 0.045351 1.0454e-05
8:109145538 T G 0.040287 2.9522e-06
8:109154233 T G 0.929066 -9.7252e-06
8:109155044 T C 0.025382 -5.5910e-05
8:109155648 A G 0.140733 2.4610e-05
8:109190032 A G 0.912979 -1.8982e-05
8:109202165 G A 0.027388 -4.7225e-05
8:109215910 C T 0.448025 -1.3309e-05
8:109224500 G A 1.501788 -1.1512e-05
8:109228008 G A 0.909351 -1.6607e-05
8:109234693 A G 0.053712 -3.0039e-05
8:109260776 G A 1.149295 -3.6586e-06
8:109264367 A C 0.033370 -5.3649e-05
8:109270997 T C 0.027590 -1.9505e-05
8:109273750 G A 0.045270 7.3722e-06
8:109275395 G A 0.037145 -1.6534e-06
8:109287705 A G 0.049554 -2.9184e-06
8:109291112 C T 0.023763 -1.9272e-05
8:109292942 A G 0.493719 -1.2545e-05
8:109303748 A G 0.025110 1.2974e-05
8:109327783 T C 0.025808 -2.8490e-06
8:109329294 A G 0.040154 1.5317e-05
8:109341032 C T 0.186184 -1.1001e-05
8:109354102 G A 1.294211 2.9354e-06
8:109359505 T C 0.196548 -8.3744e-07
8:109379633 C A 1.294052 2.7162e-06
8:109379743 T C 0.020439 5.7792e-05
8:109393065 G A 0.031708 -3.6232e-05
8:109394188 C T 0.039115 1.5594e-05
8:109395713 C T 0.557490 -1.5449e-05
8:109395812 T C 0.051183 -1.0766e-05
8:109401563 C T 0.043741 3.5036e-06
8:109410157 G A 0.153839 -1.6431e-05
8:109415184 G C 0.022068 4.5044e-05
8:109427816 T G 0.282276 1.0902e-05
8:109437046 C T 0.141982 3.6659e-05
8:109444242 T G 0.581925 2.5312e-05
8:109445109 A G 0.071924 -1.3053e-05
8:109450358 C T 0.032380 -3.1254e-05
8:109451650 T C 0.083178 -9.3998e-05
8:109451919 G A 1.235183 5.1522e-06
8:109474537 G A 0.154099 -7.9445e-06
8:109480386 A G 0.042582 1.1379e-05
8:109491852 A G 0.032267 -3.5168e-05
8:109494134 C T 0.031475 -5.1361e-06
8:109506083 T C 0.166913 -9.4901e-06
8:109507288 C T 0.039547 -1.7852e-06
8:109528530 C T 1.244307 7.3622e-06
8:109539847 A C 0.358729 -1.9147e-05
8:109554923 C A 0.586268 2.9289e-05
8:109566940 T C 0.039560 8.2227e-07
8:109583251 A G 0.098676 -2.5013e-05
8:109587555 A C 0.055543 8.1024e-06
8:109590214 A G 0.122669 -8.0007e-07
8:109600620 C T 0.100127 -2.6201e-06
8:109615425 G T 0.073313 -4.1113e-05
8:109624930 C G 0.199326 1.4092e-06
8:109627261 T C 0.162366 -3.6554e-05
8:109629903 G A 0.443247 -8.1871e-05
8:109633306 G C 0.105827 1.4759e-05
8:109633858 C T 0.164615 -3.0073e-05
8:109636911 A G 0.047795 -3.4696e-05
8:109638642 T C 0.153648 2.0299e-05
8:109657690 C T 0.374867 -4.4788e-05
8:109657725 T G 0.206392 -2.5107e-05
8:109661330 C T 0.104064 -1.9921e-05
8:109663739 A G 0.079750 -3.8780e-05
8:109663956 A G 0.040995 -1.5191e-05
8:109670266 A G 0.109599 -2.4893e-06
8:109671820 C G 1.286454 -4.3667e-05
8:109677252 A T 0.042923 -5.2004e-05
8:109680429 G T 0.034980 4.9109e-06
8:109686625 A G 0.774931 -2.9808e-05
8:109688756 C A 0.026833 -9.5981e-06
8:109689963 C A 0.036100 1.0910e-05
8:109699645 A C 0.070373 6.7135e-06
8:109710863 G A 0.193338 -1.4999e-04
8:109712924 A G 0.053611 -3.1004e-05
8:109717296 T C 0.441796 -3.0310e-06
8:109725222 T C 0.641404 -7.0564e-05
8:109726208 A G 0.152236 5.6618e-07
8:109730513 C T 0.028625 1.0568e-05
8:109730646 G T 0.594311 -9.6955e-06
8:109736213 C T 0.580331 -2.2876e-05
8:109737161 A G 0.095194 5.8524e-06
8:109740723 A C 0.042118 -9.1921e-06
8:109747886 C T 0.050823 -4.5998e-07
8:109754941 C T 1.165953 -2.4120e-05
8:109759190 G A 0.063323 -2.6604e-05
8:109764882 T C 0.656277 -2.6868e-06
8:109782848 G A 0.036451 -2.1813e-05
8:109785449 C T 1.911746 -2.2718e-05
8:109798327 G A 0.095330 2.8486e-06
8:109800116 G A 0.077345 -6.8432e-06
8:109802217 C A 0.055731 8.5318e-06
8:109818276 T G 0.045286 -9.5249e-06
8:109830089 G A 0.037902 -1.0645e-05
8:109842359 C A 0.580519 -6.9196e-06
8:109848358 A G 0.030047 -1.9057e-05
8:109854124 T C 0.415076 -6.9968e-06
8:109855518 C T 0.108579 -1.3943e-05
8:109857444 C G 0.047133 2.6060e-05
8:109866568 T C 0.057062 -2.4447e-05
8:109867604 T C 0.098206 7.8860e-06
8:109871182 T C 0.643089 -1.3336e-05
8:109875114 A G 0.047064 -4.7669e-06
8:109879169 C T 0.071564 -1.7442e-06
8:109887517 T C 0.080815 2.3045e-05
8:109893334 C G 0.044523 -1.1200e-05
8:109896670 T C 1.245917 -4.6616e-06
8:109899573 G A 0.097592 3.8632e-05
8:109905377 C T 0.035714 2.1540e-05
8:109907243 T C 0.722583 6.2435e-06
8:109907526 T C 1.303579 1.2042e-05
8:109912830 G A 0.451761 6.8391e-06
8:109917023 A G 0.640207 -4.0378e-05
8:109923059 C A 0.947567 -2.6216e-05
8:109923956 G T 0.047457 -1.3492e-05
8:109924059 T G 0.056883 -3.7663e-05
8:109924310 A C 0.417835 -2.5004e-05
8:109925219 C T 0.081094 9.1905e-06
8:109925715 A G 0.412058 -3.6525e-05
8:109926218 T C 0.297188 -2.3019e-05
8:109927453 T C 0.138064 5.0001e-06
8:109930469 T G 0.036538 -9.6923e-06
8:109933865 C T 0.031163 -4.4797e-06
8:109935793 A G 0.160548 1.5070e-05
8:109939482 A G 0.167452 -4.5006e-05
8:109942185 C T 0.088984 -5.5347e-06
8:109942271 A G 0.575102 -1.2394e-05
8:109942379 A G 0.122530 1.1192e-05
8:109951798 T C 0.057156 -4.3621e-06
8:109966268 C T 0.101120 2.0467e-05
8:109968700 A G 0.308363 -3.7526e-05
8:109968936 G A 0.059749 -2.4194e-06
8:109974922 G A 0.022825 -3.6670e-05
8:110004961 A G 1.039002 -5.9722e-05
8:110006902 A G 0.588650 -3.3581e-05
8:110008931 C T 0.029167 -1.7795e-06
8:110013817 A G 0.060983 -1.7710e-05
8:110021320 T C 0.390823 -1.4731e-05
8:110030833 A G 0.450514 -4.4042e-05
8:110041063 C T 0.034704 7.3295e-06
8:110044959 C G 0.045195 -1.5881e-05
8:110063557 C T 0.109261 -8.5773e-06
8:110063707 C T 1.141576 -3.7647e-05
8:110063708 A G 0.183026 -7.9573e-07
8:110081873 T C 0.636675 -1.5047e-05
8:110082111 T C 0.041134 -6.2566e-07
8:110085818 T G 1.022731 -5.3525e-05
8:110085866 T C 0.433827 -4.3970e-05
8:110086377 C T 0.217675 8.6418e-06
8:110096738 G T 1.213475 -4.1010e-05
8:110098020 C A 0.226942 4.9767e-06
8:110099209 T C 0.032286 -5.0129e-05
8:110106120 T C 0.373072 -5.2630e-06
8:110107161 G A 0.560152 -2.9267e-05
8:110108188 T C 0.034974 -2.7896e-05
8:110111571 A G 0.107180 1.2481e-05
8:110112088 T C 0.025778 3.7603e-07
8:110114581 T C 0.095469 -4.8060e-06
8:110115372 T C 0.065890 7.7742e-06
8:110115676 T C 0.646075 -5.9014e-05
8:110131552 T C 0.024879 -1.7144e-05
8:110133108 C T 0.101789 -1.8533e-05
8:110143265 G T 0.103626 -4.8639e-05
8:110150671 T G 1.029160 -3.5140e-05
8:110157679 T G 0.136883 -3.6446e-05
8:110164392 G A 0.749945 -1.4900e-04
8:110168012 C T 0.993580 -6.7142e-05
8:110172026 A G 0.701903 -1.2025e-04
8:110200100 A G 0.043426 -2.4016e-05
8:110213092 C T 0.248212 7.4501e-05
8:110217266 C T 0.292475 1.4621e-05
8:110253859 G A 0.048467 -8.0626e-06
8:110274913 C T 1.338773 -2.1930e-05
8:110292754 C T 0.079769 1.2241e-05
8:110301998 C T 0.804744 -1.7578e-04
8:110308328 T C 1.089254 -7.3092e-05
8:110310817 C G 0.056640 -2.8983e-05
8:110315156 A G 0.195431 -4.6481e-05
8:110326488 T C 0.652070 -9.3995e-05
8:110328051 A G 0.103035 -4.6319e-06
8:110348649 C T 0.356947 -2.0042e-05
8:110357312 G A 0.028726 -5.1111e-07
8:110360944 G A 0.342081 1.1584e-05
8:110369724 A G 0.028258 2.7701e-05
8:110393225 A G 0.069016 -1.2551e-05
8:110395087 C T 0.090101 1.5538e-06
8:110397780 G A 0.111062 3.1334e-05
8:110413762 C T 0.651252 3.6853e-06
8:110419838 G C 0.080234 -1.6280e-05
8:110423977 A G 1.882589 1.9791e-05
8:110425264 G A 0.048551 -2.5507e-06
8:110429159 T C 0.430442 -4.8445e-05
8:110436604 G A 0.666579 8.6621e-06
8:110437384 G A 1.097079 -2.5321e-05
8:110447512 C G 0.039151 8.5493e-06
8:110448635 G A 0.437216 -3.2365e-05
8:110449951 A G 0.159831 5.8139e-06
8:110450593 T G 0.046951 -4.3416e-05
8:110453028 A C 0.029109 -1.2571e-05
8:110457011 G A 0.418845 -5.8435e-05
8:110460488 T G 1.075810 -2.4299e-05
8:110464510 A G 0.021750 -6.8705e-05
8:110470151 T C 0.041933 3.4421e-05
8:110472066 C G 0.093116 -2.0094e-05
8:110479659 G T 0.265583 9.1024e-06
8:110483298 T C 0.058217 -1.3469e-05
8:110491840 G C 0.749341 -5.2955e-05
8:110492352 T C 0.027281 2.5115e-05
8:110500846 A C 0.044510 -1.4861e-08
8:110501084 C T 0.034114 -3.2599e-05
8:110505963 G A 0.049720 7.3541e-06
8:110506658 T C 0.763882 -5.3247e-05
8:110510084 T C 0.115461 -3.4213e-05
8:110520521 G A 0.051391 -1.1022e-06
8:110539186 A G 0.331853 -2.0700e-06
8:110541488 A G 0.053043 1.6417e-05
8:110552681 C T 0.053790 9.6062e-06
8:110556883 C G 0.447895 -1.2897e-05
8:110563304 G C 0.071515 -2.2313e-05
8:110563924 G A 0.767365 -1.2506e-05
8:110580913 T G 0.043796 7.6046e-06
8:110581794 G A 0.060911 1.5171e-06
8:110581830 G A 0.065277 -7.4850e-06
8:110584174 C T 0.164593 -1.0440e-05
8:110587894 C T 0.020718 -9.8955e-06
8:110588176 T C 0.081899 -2.7776e-05
8:110592108 A G 0.147429 -8.4612e-06
8:110592788 C T 0.048668 -1.8548e-05
8:110596873 A G 0.397568 -8.6568e-06
8:110600213 C A 0.036256 5.6328e-06
8:110603219 C G 0.258605 -7.9215e-06
8:110603255 T G 0.072677 2.3529e-06
8:110609281 G A 1.912937 7.9630e-06
8:110613000 A G 0.289472 -2.2210e-06
8:110616994 A G 0.535367 -3.7642e-06
8:110619640 T C 0.033218 -2.2071e-05
8:110625658 G A 0.038645 -1.7451e-05
8:110633332 C T 0.022124 -1.7021e-05
8:110639209 T C 0.203049 3.6074e-06
8:110645704 T G 0.043403 -2.1357e-05
8:110648306 C T 0.213449 -2.7423e-05
8:110657514 A G 1.887467 2.5463e-05
8:110659239 A G 0.175898 -3.3467e-05
8:110666824 T C 0.439339 1.1878e-05
8:110705917 T G 0.151006 1.4002e-05
8:110720009 G A 0.041485 -7.4401e-05
8:110720792 G A 0.413408 -7.0702e-05
8:110724480 G C 1.801044 -1.4857e-05
8:110724649 A G 0.768836 -5.3351e-05
8:110735947 T C 0.074433 -1.6624e-05
8:110740836 G A 0.157319 3.2821e-05
8:110742481 A G 0.038285 9.4302e-06
8:110758154 A G 0.323583 -2.5597e-05
8:110764077 A G 0.398347 -7.3437e-06
8:110766259 T C 0.545922 -1.2679e-05
8:110773633 C T 0.058418 -3.6873e-05
8:110780784 T C 0.121274 1.2853e-05
8:110782953 C G 0.993927 -1.4473e-05
8:110791321 T C 0.030929 8.1912e-06
8:110792845 C T 1.390252 6.2695e-06
8:110812075 A G 0.025204 -5.9316e-06
8:110812770 A G 0.690838 -6.2205e-07
8:110815056 C G 0.389756 -2.7226e-05
8:110820713 C A 0.667199 -3.9119e-06
8:110830445 C T 0.081357 2.1196e-06
8:110848469 A G 0.525629 1.0071e-05
8:110870680 A G 0.042141 1.7632e-06
8:110878332 A G 0.289401 -1.7883e-06
8:110907208 T C 0.062472 -9.3904e-06
8:110908395 G A 0.472819 -9.0970e-06
8:110908907 G T 0.048295 -1.3024e-05
8:110909993 C T 0.115951 -1.6080e-05
8:110915398 T C 0.430403 4.2084e-05
8:110922379 C T 0.022406 -1.9991e-06
8:110934142 C A 0.155579 4.1955e-05
8:110934625 A G 1.642969 -6.5312e-06
8:110944350 C T 0.116123 3.5106e-05
8:110966986 A G 0.052482 -1.5874e-05
8:110975199 A G 0.433214 -1.8271e-05
8:110988370 T C 0.064073 -4.3427e-06
8:110990156 C A 1.064693 -2.2213e-05
8:111008578 T C 0.034591 8.8924e-06
8:111011177 T C 0.057140 -1.4935e-05
8:111013693 G A 0.132164 3.0790e-05
8:111025983 A G 0.094979 1.8520e-05
8:111028667 C T 0.413301 -9.8172e-06
8:111031275 A G 0.062670 1.2740e-05
8:111034580 G A 0.114983 -2.4572e-06
8:111038875 T C 0.136354 1.3658e-05
8:111046820 A G 0.025882 4.2119e-05
8:111047249 C T 0.025791 1.3576e-05
8:111051403 C T 1.363565 -1.5649e-05
8:111056818 G T 0.755830 -2.5326e-06
8:111063451 A G 0.112598 -1.7080e-05
8:111063644 A G 1.240529 2.2588e-06
8:111064847 C A 0.145001 -1.5172e-06
8:111069929 G A 0.041112 3.0210e-06
8:111075101 A G 0.230483 1.4312e-05
8:111099387 C T 0.068416 1.5846e-05
8:111099974 C T 0.469421 -3.0001e-06
8:111114128 C T 0.123763 -5.1763e-06
8:111115404 C T 0.056614 1.5642e-05
8:111115472 A G 0.053699 -5.4442e-06
8:111116612 C T 0.116759 1.8491e-05
8:111123136 A G 0.085511 1.7535e-06
8:111133503 C T 0.118956 -2.1662e-05
8:111135029 G A 0.022643 8.0981e-06
8:111139139 C T 0.966698 4.1910e-06
8:111155816 C T 0.035156 1.4881e-05
8:111158893 A G 0.647218 1.4586e-05
8:111161686 T C 0.058061 -3.1150e-05
8:111167528 G A 0.293144 7.8376e-06
8:111174726 C T 0.844496 1.4923e-05
8:111175835 G A 0.177358 -7.6202e-05
8:111177687 A C 0.160396 -5.5893e-05
8:111187061 C T 1.758897 -4.1036e-05
8:111203466 G C 1.482768 -3.4213e-05
8:111208985 C T 0.094739 6.9186e-07
8:111215440 A G 0.086170 -3.8162e-06
8:111215537 T C 0.029524 -3.8310e-05
8:111220149 T C 0.091542 1.3027e-05
8:111241696 T C 0.102906 -1.1872e-05
8:111243319 A G 0.178615 -1.0345e-05
8:111264112 G A 1.162960 -6.6873e-06
8:111277112 G A 0.349926 1.2712e-05
8:111300959 G A 0.063414 8.8081e-07
8:111313084 G C 0.177287 -9.9810e-06
8:111318212 C T 0.066526 2.3023e-05
8:111322584 A G 0.355814 3.2170e-06
8:111327489 C A 0.062628 -3.0846e-05
8:111332348 G A 0.212137 -3.4106e-06
8:111339387 G A 0.117213 2.2640e-05
8:111352939 A G 0.368041 4.3841e-06
8:111368986 A G 0.056844 -6.6534e-06
8:111377652 G A 0.156621 9.6444e-06
8:111384144 C T 0.076874 -2.2417e-05
8:111409267 G A 0.021306 1.5620e-05
8:111433156 A G 0.099066 3.5372e-05
8:111448402 G T 0.042248 -4.1154e-06
8:111448472 G A 0.045201 -1.7881e-05
8:111452267 A G 0.062988 -7.7038e-06
8:111455605 T G 0.200047 9.1677e-07
8:111457175 A G 0.351143 -1.7754e-05
8:111458665 A C 0.294861 -1.1223e-05
8:111475829 G T 0.056153 1.2311e-06
8:111486859 C A 0.118797 1.0344e-05
8:111492306 T G 0.119394 -5.3653e-07
8:111508571 A G 0.413096 -7.7760e-06
8:111524368 G A 0.227039 -8.2282e-06
8:111534657 C T 0.031520 -2.3084e-05
8:111535253 C T 0.249094 -9.9590e-07
8:111562938 A G 0.060882 -3.4544e-05
8:111570645 G A 0.094187 2.8085e-06
8:111572122 G A 0.051131 1.0526e-05
8:111581359 C A 0.043208 2.2912e-05
8:111626655 C A 0.650882 -1.6157e-06
8:111627075 G A 0.066147 2.2952e-06
8:111644699 G T 0.049470 -2.2132e-05
8:111647323 G A 0.093629 3.3283e-06
8:111665189 C T 0.102166 8.9518e-06
8:111665920 A G 0.260344 5.8705e-09
8:111666798 G C 0.142901 2.9016e-05
8:111667112 A G 0.041193 1.3345e-05
8:111679614 G A 0.306227 -2.9244e-06
8:111693132 T C 1.944707 -8.6057e-06
8:111714568 G C 0.076361 -1.6414e-05
8:111737158 A T 0.095116 -2.0213e-05
8:111747867 T C 1.315374 -2.0320e-05
8:111751781 A G 0.065225 -2.7734e-05
8:111768568 A G 0.136945 2.0269e-05
8:111812273 C A 0.112108 5.0747e-06
8:111818609 A C 0.024577 -2.2921e-05
8:111819592 G A 0.112698 -1.5562e-06
8:111847246 A G 0.085394 8.7609e-06
8:111848910 A G 1.694133 -1.7828e-05
8:111856824 G A 0.095852 -2.5503e-05
8:111858552 T C 0.028216 -6.2600e-05
8:111861389 A G 0.025506 1.2620e-05
8:111864086 A G 0.040297 1.6760e-05
8:111875044 A G 0.051060 1.1626e-05
8:111887145 G A 0.062255 1.2194e-05
8:111899829 C T 0.106661 -4.0954e-05
8:111905221 G A 0.136536 1.2394e-05
8:111910462 G A 0.053413 7.9999e-06
8:111913511 G A 0.094174 -1.1183e-06
8:111933183 G A 0.037152 2.3531e-06
8:111934320 T G 0.269355 -1.2558e-05
8:111943164 G A 0.231314 1.5706e-05
8:111971305 T C 0.032659 -2.5197e-05
8:112002370 A C 0.044666 -1.0067e-05
8:112002658 C G 0.136244 2.8252e-05
8:112018799 A G 1.862069 -4.4535e-06
8:112021397 G A 0.037158 1.9642e-06
8:112023648 C G 0.381621 1.1895e-05
8:112050793 A G 0.033257 -1.7546e-05
8:112077251 G A 0.042657 -8.5221e-06
8:112079211 G A 1.490892 6.4867e-05
8:112102051 G A 1.655962 4.6863e-05
8:112105825 T C 0.115071 2.1674e-06
8:112116886 G A 1.670117 5.1312e-05
8:112124654 A C 0.147688 -1.7833e-05
8:112130158 T C 1.670403 5.8933e-05
8:112150158 G C 0.045221 -2.4730e-05
8:112186456 A G 1.903174 5.3189e-05
8:112198405 A G 0.826033 4.2809e-05
8:112223750 A G 0.206980 -1.1068e-05
8:112254442 A G 0.157043 -6.1408e-05
8:112254997 A G 0.086024 -3.3091e-05
8:112255871 A G 0.053245 3.9592e-06
8:112257762 T C 0.036019 3.3655e-06
8:112274072 T C 0.068993 -1.5843e-05
8:112274515 T C 0.042111 -1.2714e-05
8:112275012 A G 0.027219 1.7098e-05
8:112276092 T C 0.215786 -1.8894e-05
8:112282049 A G 0.094418 -1.5138e-05
8:112286614 T C 1.373273 -1.9502e-06
8:112286898 T C 0.055624 6.6152e-07
8:112303356 A G 0.064978 -1.0304e-05
8:112318266 T G 0.070061 5.3998e-05
8:112330737 G T 0.042118 -2.5795e-05
8:112333468 T C 1.589345 -2.3625e-05
8:112334054 C A 0.319100 -3.8718e-05
8:112351899 A G 0.149065 2.0654e-05
8:112360051 T A 0.027875 2.0204e-05
8:112365145 G A 0.141710 1.8548e-06
8:112370590 T C 0.183136 -2.7270e-05
8:112372605 T C 0.046675 -8.7122e-06
8:112379215 T C 0.188122 -1.6066e-05
8:112414762 G T 1.126061 6.5146e-05
8:112447529 A C 0.087595 3.5702e-05
8:112465210 C T 1.600254 1.9308e-05
8:112466724 C A 0.296357 -3.9993e-05
8:112490391 A T 0.167280 -9.9178e-06
8:112498409 T C 0.049346 -1.2982e-05
8:112500515 C T 0.051258 -1.2980e-05
8:112505828 C T 1.918364 2.5650e-05
8:112511904 C T 0.566601 4.1921e-05
8:112528131 T C 0.031024 9.5499e-07
8:112556564 G C 1.821856 2.2051e-05
8:112556687 T C 0.268524 4.7311e-05
8:112576678 C A 1.836443 6.1032e-06
8:112581899 A C 0.129164 -5.2903e-05
8:112589344 C A 0.590731 -1.1427e-04
8:112591382 C T 0.983261 8.9398e-05
8:112604109 A G 0.502168 1.0350e-05
8:112611637 G A 1.064790 -2.7713e-06
8:112628983 T G 0.994872 3.0631e-05
8:112643501 C T 0.054150 -1.6099e-05
8:112649830 T G 0.428676 3.6884e-06
8:112656760 G A 1.443607 3.7384e-06
8:112657978 T G 0.445801 -2.6199e-05
8:112667686 T G 0.042426 4.2924e-05
8:112672832 T C 0.078630 -2.9631e-05
8:112677599 T G 0.048515 -1.5546e-06
8:112688996 C T 0.052969 2.5724e-06
8:112691792 C T 0.883007 4.1449e-05
8:112691888 A C 0.148055 -2.3873e-05
8:112701661 A G 1.430990 -1.4364e-06
8:112710536 C T 0.549661 -4.9819e-05
8:112713528 T C 1.428618 -2.0971e-06
8:112714135 G A 0.049015 -2.0622e-05
8:112725090 C T 0.026531 2.6611e-05
8:112729012 C A 0.888775 4.6558e-05
8:112736638 C T 0.075443 1.7418e-05
8:112743905 T C 0.070123 -1.4810e-05
8:112745086 G A 0.263321 8.5813e-06
8:112748485 T C 1.456250 6.9507e-06
8:112750587 A G 0.130346 -2.9665e-06
8:112751486 A G 0.314917 -3.4383e-05
8:112752230 G A 0.051005 2.7208e-05
8:112753109 G A 0.084288 -4.8581e-07
8:112770043 A G 0.074316 -1.7504e-05
8:112800389 A G 1.431016 1.8579e-06
8:112804010 C T 0.045354 -1.2009e-05
8:112813201 T C 0.041060 -1.2021e-05
8:112833906 A G 0.174087 2.5625e-05
8:112881674 A G 0.042864 -1.1631e-05
8:112881828 G A 0.043939 -1.7511e-05
8:112900153 G T 1.935739 3.6489e-05
8:112901690 T C 1.465786 8.6471e-06
8:112905883 A G 1.950621 2.7007e-05
8:112906752 C T 0.214397 1.3964e-05
8:112911241 C T 1.534724 1.7028e-05
8:112911426 G A 0.467860 3.9893e-05
8:112930799 A G 0.077686 -2.1058e-05
8:112931908 T C 0.678848 4.2416e-05
8:112955939 T C 0.061401 2.7116e-06
8:112959199 G A 0.137425 -2.4480e-06
8:112964603 C T 0.046422 -8.0914e-06
8:112976672 A C 0.040316 -1.3721e-05
8:113005023 C T 1.047493 -1.7508e-05
8:113007075 T C 0.045545 2.2196e-05
8:113017362 C A 0.053582 -6.4431e-06
8:113021642 A C 0.397302 -9.1709e-06
8:113024846 T C 0.100987 1.8082e-05
8:113079753 C T 0.564955 -3.0244e-06
8:113083500 A G 0.047350 1.3556e-05
8:113087521 T G 1.540462 2.3463e-05
8:113095994 A G 0.033344 -1.9399e-05
8:113118202 C T 0.062459 5.5022e-05
8:113125351 G A 0.041845 -2.9432e-06
8:113163992 T C 0.028414 -7.0656e-06
8:113164245 C T 1.942318 1.0430e-05
8:113171864 A C 0.089718 -2.1962e-05
8:113183694 A G 0.098413 -3.4972e-05
8:113186847 A G 0.029190 -2.6557e-05
8:113203734 A G 1.070542 -2.8130e-05
8:113208080 G T 0.078818 1.6073e-05
8:113214979 A G 0.085067 -2.3822e-05
8:113215795 G T 0.064959 2.2472e-05
8:113220209 G A 0.433977 8.0959e-06
8:113223076 T C 0.054231 1.6886e-05
8:113241088 G T 1.101786 -3.2752e-05
8:113241581 G A 0.113808 1.7163e-05
8:113246250 C T 1.095401 -3.5028e-05
8:113246861 T C 0.063245 3.9585e-05
8:113253954 G A 0.047801 -2.6165e-06
8:113255559 T C 0.096557 -2.5961e-05
8:113265869 C T 0.470934 3.0653e-06
8:113268059 T C 0.085031 -1.1128e-05
8:113290856 C T 0.080597 -1.8490e-05
8:113291621 C G 0.042303 -1.1741e-05
8:113316520 C T 0.044319 -1.7171e-05
8:113324122 G A 0.082119 -1.1162e-05
8:113328833 T G 0.448051 -1.1483e-05
8:113349665 G C 0.043062 -1.3497e-05
8:113362045 G T 0.071905 1.7375e-05
8:113362068 A G 0.043134 -4.5877e-06
8:113376378 C T 0.931127 -1.4284e-05
8:113378193 T C 0.094402 4.8310e-06
8:113383409 T G 0.024019 -7.3977e-06
8:113387456 G C 1.557552 -7.7379e-06
8:113408696 A G 0.050372 -1.0389e-05
8:113410376 G A 0.043131 8.7503e-06
8:113429636 T C 0.169650 -4.1775e-05
8:113436402 C T 0.509023 1.2769e-05
8:113440838 G A 0.477185 -8.6420e-06
8:113442490 A C 0.040073 5.2397e-05
8:113444904 C A 0.023094 -2.8813e-05
8:113450037 T C 1.585187 5.1301e-06
8:113450129 T C 0.060450 -6.0875e-06
8:113455230 A G 0.069500 -3.0906e-05
8:113462828 A G 0.984852 4.2394e-06
8:113469344 C A 0.040326 -2.9793e-05
8:113469872 C T 0.498702 -2.0156e-06
8:113470835 A G 0.051898 2.7719e-05
8:113477649 T C 0.028878 2.0498e-06
8:113486216 C T 0.556039 -8.7869e-06
8:113486771 C T 0.041663 2.7301e-05
8:113499432 C T 0.068383 4.9295e-05
8:113514391 C G 0.080052 -2.5843e-05
8:113514804 C T 0.052738 1.5905e-05
8:113515643 T C 0.115688 7.9386e-06
8:113518581 C T 0.617655 2.6155e-05
8:113520226 A G 0.360121 -1.4743e-05
8:113523393 C A 0.032377 -2.0484e-05
8:113531631 C T 0.140677 -2.1958e-05
8:113535160 G A 0.031403 1.3708e-05
8:113551493 A C 0.573245 1.8731e-05
8:113569499 C T 0.483683 1.8854e-05
8:113571521 T C 0.090260 3.3327e-07
8:113582622 G A 0.070976 -3.7054e-07
8:113596848 T C 0.040527 -2.6561e-05
8:113618938 C T 1.071992 -1.9612e-05
8:113622356 C T 0.435262 -5.2987e-06
8:113623943 A C 0.055591 1.1476e-05
8:113628157 T C 0.205321 -1.2949e-05
8:113635109 C A 0.051261 -5.3471e-06
8:113645025 T C 0.384971 -2.0388e-05
8:113648896 T C 0.172503 5.0507e-06
8:113652365 T C 0.483485 1.2079e-06
8:113660490 G C 0.056675 -4.9018e-06
8:113661070 T C 0.570473 -3.1882e-05
8:113671986 T G 0.206925 6.9769e-05
8:113683162 T C 0.393819 -3.9891e-05
8:113683916 T C 0.055231 9.3067e-06
8:113718397 T C 0.052290 4.6232e-05
8:113721168 T G 0.388645 5.0220e-05
8:113733266 T G 0.051151 -4.4208e-06
8:113744571 G T 0.045812 -9.8782e-07
8:113748132 C T 0.033043 3.0181e-05
8:113750090 G A 0.508845 -2.7415e-05
8:113777669 A C 1.857602 -9.5658e-06
8:113779170 G A 0.085829 -2.0749e-05
8:113805521 A G 0.049129 2.0467e-06
8:113807858 C T 0.041040 2.7207e-05
8:113820855 C A 0.031968 3.2164e-05
8:113824046 G A 0.669221 -2.8377e-05
8:113827466 C T 0.158279 -7.7464e-06
8:113828756 T C 0.049178 7.5291e-06
8:113831674 A G 0.088829 2.1945e-05
8:113831721 A C 0.049515 3.0368e-05
8:113850888 A G 0.030417 -1.4775e-05
8:113859094 C T 0.371751 7.5414e-05
8:113866974 A G 0.862666 -2.2806e-05
8:113867089 G A 0.036720 -1.0778e-05
8:113871835 T G 0.088361 2.1995e-05
8:113897428 T C 0.082509 1.5311e-05
8:113900367 C T 1.398568 3.9884e-05
8:113917817 A G 0.077653 3.7175e-06
8:113926117 G A 0.676560 1.4094e-05
8:113928437 A G 0.108683 1.0397e-05
8:113930332 G A 0.056886 1.3939e-05
8:113934059 T C 0.068136 4.0731e-05
8:113936591 G A 1.606505 2.7379e-05
8:113937062 T C 0.124968 7.6506e-07
8:113938424 C T 0.069094 1.5370e-06
8:113950999 A G 0.822810 -1.2568e-06
8:113960534 C T 0.098777 2.7550e-05
8:114000609 C T 0.151113 8.9033e-06
8:114002373 T C 0.046386 4.1030e-06
8:114007813 C A 1.962472 -2.6861e-05
8:114016039 A G 0.088134 2.2432e-05
8:114025705 A G 0.921178 6.6184e-05
8:114082072 A G 0.057240 1.4436e-05
8:114082583 A G 0.176586 -1.5938e-05
8:114093459 G C 0.060061 4.0818e-06
8:114094400 T C 0.055582 -1.4043e-05
8:114106571 T C 1.065708 6.3635e-05
8:114106727 G T 0.082392 2.5045e-05
8:114129363 C T 0.420984 1.7690e-05
8:114147243 C T 0.073599 -3.9836e-06
8:114160390 T C 0.250506 1.5585e-05
8:114186003 C T 0.519621 1.6351e-05
8:114194985 A C 0.085450 -2.6438e-05
8:114195035 C T 0.115587 3.5571e-05
8:114207044 A C 0.055676 -1.4778e-05
8:114247959 A G 0.047402 3.6433e-05
8:114251683 C A 0.087501 2.3152e-05
8:114258984 T C 0.626376 4.1128e-05
8:114267773 T C 0.097378 1.4970e-05
8:114306979 C T 0.040923 1.9490e-05
8:114340913 C T 0.036551 -2.4480e-05
8:114348945 T C 0.032650 6.9304e-07
8:114353460 A G 0.047207 3.1295e-05
8:114362376 C T 0.251438 1.2812e-05
8:114363347 G A 0.424622 2.0803e-05
8:114370406 T G 0.104753 2.2746e-05
8:114372508 A C 0.035626 8.7306e-06
8:114396670 T C 0.085992 -2.1997e-05
8:114413014 T C 1.401051 2.2727e-05
8:114432279 T C 0.071074 -8.1208e-07
8:114444001 A T 0.088426 -1.3489e-05
8:114445055 G T 0.185746 1.5545e-05
8:114460679 G A 0.409708 2.6171e-05
8:114483262 T C 0.086063 -1.8871e-05
8:114502424 G A 1.085674 -2.3532e-06
8:114508202 C G 0.030183 -4.5720e-06
8:114520239 G A 0.078929 7.6248e-06
8:114532488 T C 1.400639 2.7520e-05
8:114532508 A G 0.067565 1.7478e-06
8:114540254 C T 0.033857 5.6261e-06
8:114558775 T C 0.026762 -9.6435e-06
8:114571770 A G 0.050054 2.0492e-06
8:114575390 A G 0.059649 3.2526e-05
8:114582092 T C 0.052485 1.8473e-05
8:114586995 C T 0.118492 4.7531e-05
8:114612606 T C 0.088644 -1.4405e-05
8:114614471 T C 0.248591 -1.4444e-05
8:114617245 A C 0.062839 -2.3232e-05
8:114626584 T G 0.245180 8.8421e-06
8:114627290 A G 0.064196 2.5691e-05
8:114646744 G T 0.744758 9.3653e-06
8:114655301 T C 0.071999 5.3494e-05
8:114668080 A G 0.027771 1.6509e-06
8:114672683 G A 0.032773 -1.8186e-05
8:114672866 C T 0.070921 5.7365e-06
8:114712002 A G 0.402869 3.1489e-06
8:114717368 C A 0.030998 -1.2304e-05
8:114718051 A G 0.055273 -9.9417e-06
8:114719606 T C 0.143060 1.9610e-05
8:114719816 C T 0.047824 1.3110e-05
8:114719960 T G 0.225789 1.5008e-05
8:114724851 T C 0.096093 9.7119e-06
8:114725812 A G 0.080915 1.4013e-06
8:114726948 C T 0.035357 8.1872e-06
8:114727003 T G 0.022412 1.1242e-05
8:114729443 A G 0.054170 -7.6964e-07
8:114733295 A C 0.037035 3.5358e-05
8:114736197 G A 0.535097 3.4488e-05
8:114741292 T C 0.155709 1.9713e-05
8:114752765 C T 0.047129 -1.7160e-06
8:114753072 G T 0.565608 2.5427e-05
8:114756967 A G 0.046019 3.6454e-06
8:114760099 T C 0.093911 -4.6256e-06
8:114772184 C A 0.889058 3.5040e-05
8:114782574 C T 0.032627 1.3925e-06
8:114787317 A C 0.352068 2.9648e-07
8:114788701 C G 0.435879 2.8426e-05
8:114794621 G A 0.033043 1.5777e-05
8:114801369 G A 0.054355 -2.8743e-06
8:114804361 C T 0.131086 -2.8661e-05
8:114807596 C T 1.193464 2.2764e-08
8:114808074 C T 0.041887 -2.0656e-05
8:114822292 T C 0.163236 -2.4220e-05
8:114835085 C T 0.213299 -3.7967e-06
8:114836489 C T 0.364006 4.0771e-05
8:114839735 C A 0.070986 -1.6382e-06
8:114849850 G T 0.858664 1.1484e-06
8:114852188 T G 1.732486 3.1405e-05
8:114855031 T C 0.068760 -1.6881e-05
8:114860128 C T 0.068568 -3.0677e-05
8:114867930 G A 0.929095 -1.3720e-05
8:114871075 C T 0.564423 3.5543e-05
8:114873865 G A 0.026694 -3.9612e-06
8:114878381 G A 0.073070 -2.0821e-05
8:114880103 A G 0.123315 -5.3123e-05
8:114891110 G A 0.024870 7.2839e-06
8:114897510 T C 1.847190 -3.1350e-05
8:114902794 T C 0.240026 -1.0719e-05
8:114903004 C T 0.058525 2.8430e-05
8:114903370 A C 0.096424 1.0579e-05
8:114923560 G A 1.941994 -4.6706e-05
8:114929113 C T 1.819334 -1.7680e-05
8:114936251 G T 0.182331 -7.9588e-06
8:114941254 T C 0.045724 -2.2660e-06
8:114941342 G A 0.160324 2.2525e-05
8:114943680 G A 0.306033 1.0109e-05
8:114944273 G A 0.118271 -6.5519e-05
8:114956725 G A 0.096252 9.6647e-06
8:114964723 G A 0.076433 3.3190e-06
8:114966953 T C 0.195395 9.4396e-06
8:114969158 T C 0.057789 -2.2967e-05
8:114973525 G A 0.062106 -2.0343e-05
8:114978262 C A 0.281348 -6.0559e-06
8:114985568 C T 0.941104 -3.9731e-05
8:114986413 A G 1.881414 -1.5607e-05
8:114990921 A G 0.363922 6.9528e-06
8:114992604 T C 0.406549 3.0450e-05
8:114995452 G A 0.455211 1.4844e-05
8:115004407 A C 0.208307 -1.7777e-05
8:115006290 C T 0.052024 -3.0705e-06
8:115007074 C A 0.422240 -5.3245e-05
8:115009791 G A 1.252363 -8.3407e-05
8:115011169 T C 0.291420 4.3292e-05
8:115011589 A C 1.768378 -2.2431e-06
8:115012364 C T 0.679183 -6.6143e-06
8:115018622 T C 1.178043 5.8353e-06
8:115027676 C T 0.662817 -7.0753e-06
8:115028048 C T 0.129421 2.5742e-05
8:115036027 G A 0.039982 9.2257e-06
8:115037292 C T 0.057441 -4.4827e-06
8:115058945 T G 0.353292 -2.7959e-05
8:115072240 G T 0.834038 2.9969e-06
8:115087048 T G 0.078786 -1.7014e-05
8:115087497 G A 0.059934 9.8316e-06
8:115096217 T G 0.785133 -1.3919e-05
8:115097045 G T 1.715542 -3.8321e-06
8:115100116 G A 0.060843 -1.0123e-05
8:115101097 G T 0.050972 3.4935e-06
8:115111284 A G 0.051946 3.9147e-05
8:115121027 C A 0.519394 -9.0203e-06
8:115124076 C T 0.073028 1.0496e-05
8:115140580 C T 0.204425 -7.6517e-06
8:115142152 C G 0.039979 6.4279e-06
8:115181572 G A 0.578156 3.5598e-05
8:115181965 A C 0.786217 -1.8268e-05
8:115188326 A C 0.043036 9.0352e-06
8:115230720 C T 0.157160 -5.2409e-05
8:115233083 T C 0.097735 1.7678e-05
8:115238745 C T 0.020020 -7.2108e-06
8:115239083 A G 1.046792 4.4276e-05
8:115240172 T C 0.029566 -4.6816e-05
8:115247274 A G 0.052706 -1.0997e-05
8:115259576 G T 0.046354 -2.5666e-05
8:115268116 A G 0.116025 2.5827e-05
8:115278981 A G 0.021705 6.0810e-05
8:115282629 T C 0.058276 -4.5287e-05
8:115290594 G A 0.041573 1.5325e-05
8:115307101 A G 0.078880 -1.5810e-05
8:115318610 T G 0.027333 -1.1139e-05
8:115321515 C T 0.538336 2.6519e-05
8:115326010 C A 0.109001 -1.5080e-05
8:115344562 C T 0.053180 3.0670e-05
8:115345091 T C 0.029135 -4.2599e-05
8:115354322 C T 0.754421 3.0332e-05
8:115355023 C T 0.159529 1.0079e-05
8:115357330 T C 0.024360 -8.6490e-06
8:115386771 T C 0.311852 2.0427e-05
8:115399781 C T 0.938482 3.3803e-05
8:115403762 A G 0.021760 -2.6733e-05
8:115414895 A G 0.060213 4.9874e-05
8:115421038 C T 0.175340 -7.0901e-06
8:115425435 A G 0.375169 8.6092e-06
8:115442722 C T 1.829782 9.4138e-06
8:115464957 T C 0.053900 -2.6471e-05
8:115464960 A T 0.080808 -5.4999e-06
8:115466032 A G 0.058266 1.0721e-05
8:115501579 C A 1.099582 -2.8996e-05
8:115506170 T C 1.553017 -1.1551e-05
8:115507627 C A 0.191374 -6.3553e-05
8:115509984 G A 0.028336 -2.5518e-05
8:115528980 A G 0.108193 8.7682e-06
8:115533795 C T 0.023003 -4.9299e-06
8:115534782 A G 0.039550 1.6196e-05
8:115536313 G A 0.050317 9.9946e-06
8:115538801 G A 0.254859 -1.3060e-05
8:115546011 A G 0.231103 2.1481e-05
8:115559018 A G 0.075553 -2.6691e-05
8:115562183 C A 0.213527 1.0951e-05
8:115569926 A G 0.068279 5.5992e-07
8:115578117 G A 0.148484 -1.2774e-06
8:115578307 G T 0.406004 8.5758e-05
8:115579640 C T 0.467941 7.0613e-05
8:115589371 G A 0.165920 1.1104e-05
8:115592427 A C 0.220547 6.1671e-05
8:115602410 T C 1.962933 -2.3754e-05
8:115603659 C T 1.761510 9.5923e-06
8:115605418 C T 0.026814 3.8822e-05
8:115609982 C T 0.217662 9.4995e-06
8:115610079 T C 0.072869 8.6528e-06
8:115629895 A G 0.047649 9.3366e-06
8:115695575 G T 0.068474 5.6637e-06
8:115697771 C T 0.030654 -2.6326e-05
8:115705862 T C 1.296928 7.2889e-05
8:115720183 A C 0.708950 5.5574e-05
8:115720776 A C 0.079257 -1.9983e-05
8:115734658 G A 0.315498 6.1909e-06
8:115742842 G T 0.041547 2.1332e-05
8:115752350 G C 1.857083 1.1662e-05
8:115773273 G A 0.106648 -1.2278e-05
8:115779254 C T 0.076520 1.3856e-05
8:115788854 T G 0.437498 2.7024e-05
8:115799933 G T 0.269202 3.2473e-05
8:115809845 G A 0.037635 9.1251e-06
8:115810418 T C 0.038281 -4.9745e-06
8:115814839 A C 0.041978 -4.7636e-07
8:115820645 T G 0.024214 -9.0655e-06
8:115826764 A G 0.049690 3.3234e-06
8:115839566 C T 0.069912 -9.8977e-06
8:115843302 G A 0.257105 1.3145e-05
8:115854527 G T 1.866457 -2.1963e-06
8:115855449 C T 0.025220 -3.4266e-06
8:115856024 A G 0.612114 4.7629e-05
8:115856652 T C 0.072122 1.7532e-05
8:115863500 A G 1.038512 7.2412e-05
8:115864309 T G 0.195542 3.7160e-05
8:115866775 A G 0.052005 -1.0791e-05
8:115884197 T C 0.029544 4.9191e-05
8:115886336 G A 0.743807 -1.4594e-05
8:115887671 C A 0.027693 1.5946e-06
8:115904166 C A 0.028359 -6.3952e-06
8:115905782 A G 0.384124 2.0248e-05
8:115907227 C T 0.717636 -8.1353e-06
8:115912913 T C 0.077679 -8.2011e-06
8:115922171 A C 0.142080 1.4021e-05
8:115952572 A G 0.569311 -1.8487e-06
8:115964139 A G 0.295987 5.7180e-06
8:115964860 A G 0.028469 -1.8116e-05
8:115971677 A G 0.068542 6.9027e-06
8:115983418 G A 0.274191 -6.1287e-06
8:115996403 C A 0.577767 -1.1227e-06
8:116005483 G A 0.121284 -6.6445e-06
8:116015398 A G 1.798947 -1.5675e-05
8:116023442 T G 0.118797 6.2031e-06
8:116048007 T C 0.093025 6.0726e-06
8:116049732 T G 0.024587 6.4221e-06
8:116052374 G C 0.060690 -2.1686e-05
8:116064609 A G 0.032945 2.0790e-06
8:116065796 A G 0.092155 -2.8229e-05
8:116068639 A G 0.215659 6.0235e-06
8:116069278 T C 0.315231 5.4665e-05
8:116069343 A G 0.034318 1.9051e-05
8:116071200 C T 0.076777 9.6393e-06
8:116082076 T C 0.044812 3.6513e-06
8:116108496 C G 0.097385 9.0416e-06
8:116110213 T C 1.185798 5.5697e-05
8:116113283 G C 0.636730 6.1187e-05
8:116116736 C T 1.342107 5.6912e-05
8:116118689 A G 1.285967 6.3402e-05
8:116119093 C A 0.167611 -3.3886e-05
8:116136926 G T 0.046425 -9.3534e-07
8:116156852 G A 0.044994 -2.1146e-05
8:116162223 T C 0.170068 6.4865e-05
8:116167411 C A 0.789502 -4.1603e-05
8:116177004 C T 0.092973 3.9015e-05
8:116177751 A G 0.031299 2.0624e-06
8:116180577 T C 1.941562 4.9855e-06
8:116183989 C T 0.046772 3.3205e-05
8:116187143 T G 0.952403 1.7484e-05
8:116196727 G A 1.887753 1.3338e-05
8:116208093 G A 1.663564 -2.4076e-05
8:116210630 C G 0.053936 1.1318e-05
8:116230672 A G 0.060953 2.9098e-05
8:116232937 G A 0.081464 -3.7793e-06
8:116235119 A G 1.231421 4.6608e-05
8:116236561 T C 0.894468 2.0218e-05
8:116236717 C G 0.189069 4.3017e-05
8:116247016 C T 0.189228 3.2008e-05
8:116248980 C T 0.059752 -1.8501e-06
8:116252435 A G 0.059655 2.1549e-05
8:116253370 G A 0.131865 2.2971e-06
8:116253534 A G 0.191913 2.4018e-05
8:116270663 G A 0.038473 -1.8777e-06
8:116280623 T C 0.318974 -5.1814e-05
8:116283103 A G 0.654365 -1.3973e-05
8:116299245 T C 0.055384 3.2342e-05
8:116299318 G A 0.024704 -2.8827e-05
8:116305224 T C 0.135013 3.4293e-05
8:116310438 G A 0.027989 9.5471e-06
8:116325574 C A 0.023824 -4.8095e-05
8:116326823 A G 0.046503 1.8242e-05
8:116327897 C G 0.083015 -1.6739e-05
8:116330702 C T 0.121160 1.8184e-05
8:116335603 T C 0.149870 1.4090e-05
8:116336937 C A 0.145819 2.1474e-06
8:116340526 C T 0.051378 5.6326e-05
8:116348487 A G 0.027437 -3.5336e-06
8:116348980 A C 0.084414 -1.4856e-05
8:116356034 T C 0.051816 -1.5850e-05
8:116362004 G T 0.409536 4.5779e-05
8:116362376 T C 0.039177 8.1447e-07
8:116367545 T C 0.620816 2.0275e-04
8:116373279 T C 0.246676 2.2162e-05
8:116373823 C T 0.080169 3.6967e-05
8:116373839 C T 0.165810 2.6846e-05
8:116375505 T G 0.216091 5.0345e-05
8:116394075 G A 0.246452 -2.8171e-05
8:116394128 T C 1.292257 -6.1023e-06
8:116400880 T C 0.668189 -2.3342e-04
8:116401723 T C 0.621839 1.4765e-04
8:116410058 C T 0.042907 3.2896e-05
8:116412922 G A 0.075573 1.3757e-05
8:116418321 T G 0.041829 4.2612e-05
8:116421936 C A 1.007722 1.9011e-05
8:116431304 T C 0.612017 -3.1206e-05
8:116436385 G A 1.601250 -1.1029e-05
8:116449100 G A 1.695305 -1.5795e-05
8:116449599 C T 0.685294 -7.1963e-06
8:116452340 C T 0.590221 -6.8158e-06
8:116460264 C T 0.212004 -1.2789e-05
8:116468518 A G 0.669656 -1.4975e-05
8:116486106 T C 1.099728 -2.0560e-05
8:116505328 G T 0.185191 -2.5612e-05
8:116516853 C T 1.091789 -1.8080e-05
8:116522025 T C 0.439092 3.4340e-06
8:116526973 C T 1.955178 -1.0952e-05
8:116534115 C A 0.023854 3.7224e-05
8:116535911 T C 0.147464 -2.7836e-05
8:116550548 A G 0.029563 3.3440e-05
8:116560967 G A 1.105684 -2.5488e-05
8:116565162 T C 0.308162 3.0478e-05
8:116580068 G T 1.717110 -2.6409e-05
8:116586460 T C 1.123143 -1.9448e-05
8:116599199 G T 1.134585 -1.6778e-05
8:116621561 T G 0.068166 -9.7360e-06
8:116633699 T C 0.375175 1.4380e-05
8:116637744 T C 1.211190 -2.3830e-05
8:116638637 G A 0.027239 1.3014e-05
8:116638975 C T 0.164586 2.1266e-05
8:116648565 C A 0.609491 -4.1453e-06
8:116650972 C T 0.035006 -1.3154e-05
8:116669769 T C 0.683607 1.1268e-05
8:116676220 T C 0.040910 5.1853e-05
8:116679547 G A 0.728149 -1.4607e-05
8:116684340 G A 0.028404 -2.4169e-06
8:116695893 A G 0.138146 -1.5428e-06
8:116699730 A C 0.031932 -1.2458e-05
8:116700003 T C 0.155647 1.4062e-06
8:116723397 T C 1.465192 8.2812e-06
8:116735337 T C 0.071746 5.5150e-05
8:116754143 T C 1.505456 4.4856e-07
8:116781435 G T 0.075959 2.7964e-05
8:116792921 T C 0.025525 -1.1364e-05
8:116806325 A G 0.102987 3.6069e-05
8:116807624 C T 0.175641 6.6996e-06
8:116809707 T C 0.028411 1.3929e-05
8:116813278 G T 1.525691 1.3328e-05
8:116813905 A G 1.477182 1.8455e-05
8:116823631 C T 0.037265 8.7221e-06
8:116831832 A G 1.572476 1.5257e-05
8:116836588 T C 1.583797 6.3980e-06
8:116845729 C A 1.548045 2.0738e-07
8:116849719 A C 1.546311 7.1465e-06
8:116853765 G A 0.070321 -4.5744e-05
8:116858342 A C 0.083918 -7.8088e-05
8:116862663 G A 0.137795 3.6436e-06
8:116873728 G A 0.066361 1.6183e-05
8:116879355 A G 0.072421 -4.8320e-05
8:116896818 G A 0.023798 1.0526e-06
8:116900786 G A 0.118265 -1.9612e-05
8:116901222 A G 0.049778 1.2814e-05
8:116907770 T C 0.049784 -7.2741e-05
8:116918106 A G 0.295328 5.7469e-06
8:116918430 T C 0.047652 -2.6059e-06
8:116931691 T C 0.080062 -9.4499e-06
8:116934017 T G 0.030134 2.7081e-06
8:116940199 A G 0.136750 9.2201e-06
8:116947533 T G 1.673291 4.0767e-05
8:116947667 A C 0.148558 -4.7802e-06
8:116955558 G A 1.662804 2.6422e-05
8:116961224 A G 0.185113 4.0915e-06
8:116973009 T C 0.075676 4.7693e-06
8:116980396 T C 0.106966 -1.3884e-05
8:116982135 G A 0.199073 5.5967e-06
8:116987426 A C 0.045565 -6.6458e-06
8:117001367 C T 0.072431 2.4648e-05
8:117001531 C T 1.700248 2.3418e-05
8:117004445 A G 0.083914 3.1820e-05
8:117011884 A C 1.145595 1.6488e-05
8:117022324 T G 0.038638 -2.3396e-05
8:117028622 G A 0.051489 2.3587e-05
8:117033426 C T 0.058986 -1.2218e-06
8:117033847 C A 0.076972 -3.7650e-06
8:117033964 C G 0.038444 -6.1125e-06
8:117050495 A G 1.542218 -9.2987e-07
8:117057994 G A 0.467107 6.8507e-06
8:117060294 C T 0.026908 -2.9162e-05
8:117061748 C T 1.247011 2.1451e-05
8:117069763 T C 0.041365 -2.7096e-05
8:117077285 G A 0.045432 -8.9209e-06
8:117090018 T G 0.058698 5.4927e-05
8:117090790 G C 0.048483 -2.3856e-05
8:117097653 C T 0.048629 -7.8242e-06
8:117122357 C T 1.283218 2.1337e-05
8:117124589 T C 0.141658 8.8090e-06
8:117132729 C T 1.335076 -2.2779e-07
8:117136642 T C 0.322775 2.7546e-05
8:117136748 T G 0.097323 -1.5494e-04
8:117144449 C T 0.086076 6.0442e-05
8:117146997 C T 0.265385 2.0063e-05
8:117150039 A C 0.058405 1.3317e-05
8:117154992 A G 1.769011 -5.8578e-05
8:117156213 T C 0.060200 2.5174e-06
8:117160877 C T 1.933146 -6.3186e-06
8:117162340 A C 0.040936 4.3157e-05
8:117165868 A G 0.055095 1.2916e-05
8:117166281 C T 0.129070 -5.4475e-06
8:117179847 A C 0.152294 3.4328e-05
8:117180587 T C 0.048759 1.9995e-05
8:117181032 A G 0.024876 -2.3396e-05
8:117191683 G A 0.066776 -2.1275e-05
8:117195694 G A 0.166469 -1.4335e-05
8:117196375 G C 1.706727 9.9651e-06
8:117211394 C T 0.092947 1.7685e-05
8:117215932 C T 0.097440 3.3657e-05
8:117223353 A G 0.031095 -2.0502e-05
8:117225989 T C 0.109686 1.4198e-06
8:117246055 T C 1.658935 1.5512e-05
8:117253721 C T 0.181779 -2.4965e-06
8:117259553 T C 0.351562 3.5980e-05
8:117260443 G A 0.022461 -6.9157e-06
8:117260631 G A 1.936956 3.6223e-05
8:117261970 C T 0.060849 2.0338e-05
8:117264669 C G 0.057987 -3.0325e-05
8:117277454 A G 0.050262 7.8970e-06
8:117281323 C T 0.127438 -7.1599e-06
8:117294102 G T 0.033640 4.6855e-06
8:117294403 A G 1.355369 3.9613e-06
8:117296350 C T 0.053027 1.7344e-05
8:117306606 G T 0.254395 -3.5152e-05
8:117308780 T G 0.388292 4.5970e-07
8:117320335 T C 0.046438 8.3316e-06
8:117321256 T C 0.037418 -1.3274e-05
8:117332385 T C 0.061002 3.6101e-05
8:117333797 G A 0.123221 4.6683e-05
8:117335461 A G 0.035876 3.7747e-05
8:117347216 T C 0.218564 -2.9062e-05
8:117347537 C T 0.023467 6.5088e-07
8:117360816 A G 0.314066 -2.5205e-05
8:117364852 T C 0.049168 -1.5102e-05
8:117366076 G T 0.382495 -4.9051e-05
8:117374770 A G 0.160159 -7.2035e-06
8:117376435 A G 0.635604 2.4739e-07
8:117380350 G A 0.052073 -5.4487e-05
8:117386186 A C 0.095375 1.1871e-05
8:117392301 T C 0.125909 -5.8356e-05
8:117394185 A G 0.634692 1.3266e-05
8:117395437 C T 0.155284 -1.1942e-05
8:117409142 T C 0.206892 -2.3189e-05
8:117414089 A C 0.078017 -2.8514e-05
8:117417522 G A 1.801875 3.3391e-05
8:117418375 T C 1.595924 -3.7564e-05
8:117418925 T C 1.584619 1.5191e-05
8:117430999 G A 0.163982 1.1276e-06
8:117445358 A G 1.849465 -1.5644e-05
8:117446543 A G 0.141862 3.1625e-05
8:117448151 A G 0.120693 -2.0656e-06
8:117453459 A G 1.232645 3.3090e-05
8:117465436 T C 0.113870 3.1367e-05
8:117465566 C T 0.251863 -1.6453e-04
8:117466128 G C 0.036016 -2.3759e-05
8:117471627 A G 0.042131 -1.6201e-05
8:117473330 T C 0.045841 -2.0263e-05
8:117475196 C T 1.824015 1.1646e-05
8:117475438 C T 0.063569 3.9438e-05
8:117475597 C A 1.534578 -2.7191e-06
8:117475871 C T 0.645932 -3.5279e-05
8:117477990 C T 0.034393 1.7263e-05
8:117479384 C T 0.130641 -4.1626e-05
8:117481089 T C 0.026703 8.0341e-07
8:117481751 C T 0.764879 1.8471e-06
8:117488121 C G 0.132738 -3.3095e-05
8:117494802 A G 0.303498 -1.3481e-05
8:117494994 T G 0.054507 5.0189e-05
8:117497103 A G 0.180072 1.9435e-05
8:117500622 C T 0.071311 -5.9065e-06
8:117502134 T C 0.072934 3.9070e-05
8:117508637 A G 0.022179 1.5628e-05
8:117528023 T C 0.131206 1.9523e-05
8:117542612 T C 0.150051 -2.1406e-05
8:117546628 A G 0.029333 1.7822e-05
8:117550936 T C 0.033331 -1.0010e-05
8:117552599 T C 0.062437 2.5874e-06
8:117555103 A G 0.727305 2.0526e-05
8:117556270 G A 1.608920 4.6478e-06
8:117558831 G A 0.365886 -1.5229e-05
8:117575493 T G 0.099043 -4.2029e-05
8:117581046 C G 0.072483 -1.5943e-06
8:117583802 C T 1.621400 -1.4855e-05
8:117586154 C G 0.049152 -4.9847e-05
8:117592926 T C 0.722264 7.0419e-06
8:117593052 A G 0.119398 1.8503e-05
8:117600262 T C 0.368466 1.8430e-05
8:117605106 G A 1.125974 1.3638e-06
8:117618622 C G 0.155702 8.5173e-06
8:117618814 C G 0.212641 3.4867e-07
8:117620815 C T 0.335511 6.7152e-06
8:117630683 C A 0.157793 -1.6195e-06
8:117630795 A C 0.120482 4.7897e-06
8:117640315 T C 0.172139 1.1479e-05
8:117641338 T C 1.473112 -1.9852e-06
8:117641610 A G 1.589046 8.9610e-06
8:117641754 T C 0.095213 -1.0474e-05
8:117643773 A G 1.649366 6.9176e-06
8:117644145 T C 0.251448 -2.7738e-05
8:117651586 G A 0.230570 6.3210e-06
8:117657377 C T 0.021072 -9.0380e-06
8:117676559 C T 1.784454 -1.9460e-05
8:117681575 T C 0.091993 -1.6560e-05
8:117683144 C A 0.180104 -1.4872e-05
8:117697921 C T 0.038431 -4.6204e-05
8:117731543 A G 0.074011 -2.5138e-05
8:117742279 G A 0.053219 1.8612e-05
8:117781753 C T 0.091919 -1.4871e-05
8:117783914 C A 0.078799 -3.6706e-05
8:117791701 A C 0.036117 -5.4157e-06
8:117793661 T C 1.365980 3.6131e-07
8:117796195 T C 1.814495 2.1383e-05
8:117813226 G A 0.137896 -2.6993e-05
8:117815287 A C 0.239013 2.2871e-05
8:117817353 A G 0.160863 -2.6016e-05
8:117817472 T G 0.188320 -3.2077e-06
8:117823149 T C 0.338251 -9.2663e-05
8:117823912 T C 0.049486 -1.3058e-05
8:117825068 G A 0.253171 2.9404e-05
8:117829950 C T 0.067429 -2.7464e-05
8:117838833 T C 0.044280 -1.8566e-05
8:117841222 C T 0.374354 -6.8451e-05
8:117849974 A G 1.052667 -5.4474e-05
8:117851185 T C 0.050729 2.4756e-05
8:117860775 T C 0.062891 -6.8118e-06
8:117864217 G A 0.328643 3.9964e-05
8:117868306 C A 0.032887 9.9075e-06
8:117882281 A G 0.585011 -4.2479e-05
8:117902813 G A 0.214588 -4.9358e-05
8:117904065 G A 0.944915 -6.1693e-06
8:117916105 T C 0.089578 -3.8079e-05
8:117916281 C T 0.577598 -2.2580e-05
8:117937895 T C 0.643102 1.6516e-05
8:117945485 T C 1.228987 -1.7070e-06
8:117945597 A G 0.454072 -1.2352e-06
8:117947998 A G 0.665897 -2.8546e-05
8:117948841 T C 1.218636 -7.0084e-05
8:117949311 T C 0.074453 -5.0994e-07
8:117950758 T G 0.149847 2.1362e-05
8:117950768 C G 0.580428 3.1470e-05
8:117951521 T G 0.585239 2.2973e-05
8:117957391 G T 0.043329 -3.4271e-06
8:117963901 G C 0.531108 9.5990e-06
8:117968069 G A 0.062028 1.0748e-06
8:117977602 G A 1.214315 1.8735e-05
8:117979098 G A 0.067533 -4.3534e-06
8:117984623 G A 0.083947 -3.0008e-05
8:117998189 G A 0.033763 -2.8112e-06
8:118002123 G A 0.615175 5.2862e-06
8:118015903 G T 0.915125 -2.6744e-05
8:118022456 T C 0.056396 9.9314e-06
8:118025645 G T 0.905456 -2.7199e-05
8:118028794 G T 0.325612 1.9708e-06
8:118029346 A G 0.683399 5.6901e-05
8:118045691 C T 0.110238 1.7149e-05
8:118050335 T C 0.048295 -9.7405e-06
8:118053489 G A 0.499490 2.3305e-05
8:118064942 A G 0.288719 1.0954e-05
8:118078696 A G 0.374224 3.3849e-05
8:118087616 A G 0.533578 -2.2481e-05
8:118097938 C T 0.094953 5.6644e-07
8:118119920 G A 0.050424 -4.5050e-06
8:118136491 C G 0.082103 -1.1102e-05
8:118144674 A G 0.059106 -1.8998e-06
8:118145954 G A 0.127366 2.5599e-06
8:118148907 C A 0.085566 3.3743e-06
8:118150691 G C 0.043997 2.5752e-06
8:118150992 C G 0.042634 -3.0709e-06
8:118163334 C T 0.046853 3.9244e-06
8:118165922 A G 0.099358 8.0552e-06
8:118173314 C A 0.059892 -2.8576e-06
8:118174635 A G 0.449651 -1.9286e-05
8:118183499 A G 0.085683 3.8715e-06
8:118183551 A G 1.433331 3.5735e-05
8:118184570 T C 0.030105 2.6751e-05
8:118185025 A G 0.621985 -2.3375e-05
8:118185308 C A 0.031705 1.6831e-05
8:118185733 G A 0.636737 -1.5293e-05
8:118189531 T C 1.282994 3.9322e-05
8:118192833 A G 0.195438 3.2702e-06
8:118195434 G A 0.079734 -3.8357e-06
8:118195934 A G 0.287509 2.4764e-05
8:118198669 A C 0.032247 7.8009e-06
8:118215301 G A 0.242301 1.0472e-05
8:118219652 G A 0.465640 2.7510e-06
8:118220323 T G 1.750526 5.9317e-05
8:118221217 T C 0.042569 -2.4613e-06
8:118230236 T C 0.960242 -5.2046e-06
8:118234888 A G 0.357378 -9.4205e-06
8:118234918 C T 1.330380 -1.8694e-05
8:118235042 G C 0.207239 -6.1164e-06
8:118237006 G A 0.134192 -2.3026e-06
8:118237364 C T 0.122624 2.8894e-05
8:118238117 C A 1.551544 -4.2656e-05
8:118240824 A C 0.796805 -4.1897e-05
8:118246875 T C 0.064423 -2.7981e-05
8:118247064 A G 1.007793 -1.6632e-05
8:118249035 T C 1.620037 -7.2071e-06
8:118254700 G T 0.676674 -1.4630e-06
8:118260135 C A 0.066195 3.8777e-05
8:118260320 G A 1.111712 -5.2333e-07
8:118260923 C T 0.135581 1.9475e-05
8:118276890 G A 0.350507 -1.1291e-05
8:118278575 C A 0.758144 7.5905e-06
8:118287444 C T 0.036649 -1.2388e-05
8:118288685 C A 0.034198 -4.2288e-07
8:118291761 T C 0.149366 6.2575e-06
8:118297705 T C 0.104389 1.4794e-05
8:118300194 C T 0.026152 -3.1003e-06
8:118302950 T G 1.194805 -3.8109e-05
8:118303216 C T 0.039706 -4.9847e-05
8:118305206 C A 0.167066 9.9609e-05
8:118306544 A C 0.034789 -1.3366e-05
8:118308082 G A 0.052362 -4.4153e-05
8:118311980 G A 0.147425 1.3747e-05
8:118318971 G T 0.294146 6.9242e-06
8:118330287 T C 1.214595 2.5183e-05
8:118335305 G C 0.096443 5.7776e-06
8:118345250 A G 0.028881 -4.9271e-06
8:118352172 G A 1.013279 3.8881e-05
8:118352994 G A 0.546461 1.9095e-05
8:118365292 C T 0.122153 2.8155e-05
8:118375803 T C 0.046776 2.2429e-05
8:118384614 C T 1.343311 1.8152e-06
8:118384998 T C 1.896510 2.9211e-05
8:118405204 T C 0.134286 7.6955e-06
8:118417520 A G 0.071398 -5.4657e-06
8:118418438 T C 0.063066 -1.4276e-05
8:118427610 A G 0.575229 -3.7630e-06
8:118428901 T C 0.079945 -1.2805e-05
8:118429304 A C 0.081639 -1.0295e-05
8:118430049 A G 0.941783 2.7738e-05
8:118437031 C T 0.115753 9.9663e-06
8:118445096 G A 0.033591 6.1375e-06
8:118451046 C T 0.107508 9.2331e-06
8:118454642 C T 1.287106 -3.2123e-05
8:118464610 G A 0.030371 1.2481e-05
8:118466833 T C 0.097953 -1.1885e-05
8:118481119 C T 0.121780 -3.0464e-06
8:118487985 C A 0.033458 -2.9817e-06
8:118493911 T C 0.083612 -2.1216e-05
8:118497139 T C 0.034555 -6.3087e-06
8:118513273 A G 0.036658 3.3803e-05
8:118517009 A G 0.107025 -4.9670e-06
8:118522218 G A 0.120644 -6.7615e-06
8:118525326 C T 0.059944 1.7192e-05
8:118532076 A G 0.090273 2.0433e-05
8:118541837 G T 0.372634 1.3965e-06
8:118549376 C T 0.134358 2.4667e-05
8:118550508 T C 0.045010 5.5830e-06
8:118551305 G A 0.596758 -2.8066e-06
8:118556930 A G 0.030125 1.7003e-06
8:118557708 G C 0.035909 -1.8644e-05
8:118561073 G C 0.058123 1.4538e-05
8:118563271 C A 0.172740 4.5691e-07
8:118581164 A C 0.049431 -1.8158e-05
8:118591754 C T 0.063988 -8.8816e-07
8:118602157 T C 0.059415 2.8405e-05
8:118610612 T C 0.062959 -2.2370e-05
8:118614503 G C 0.110043 -8.2440e-06
8:118614728 T C 0.117531 -3.3429e-05
8:118618789 A G 0.417910 -1.8206e-05
8:118619710 T C 0.069892 -1.3623e-05
8:118625361 C T 0.076738 4.7306e-06
8:118632412 G A 0.454701 -2.3303e-06
8:118639238 A G 0.064475 1.3003e-05
8:118647213 G A 0.051190 -4.1041e-06
8:118652986 A C 0.048613 -6.8508e-06
8:118656776 A G 0.098576 3.1626e-05
8:118664542 C A 0.029475 -4.7705e-05
8:118668976 A C 0.043306 2.0443e-05
8:118671467 G T 1.542040 -1.9869e-06
8:118680956 T C 0.384488 6.2376e-06
8:118683073 T C 0.022364 -2.0133e-05
8:118684086 T C 0.056341 -1.1440e-05
8:118687843 A C 1.529599 -7.4179e-06
8:118688105 C T 1.345648 1.0318e-05
8:118697758 T C 0.023883 -7.5390e-06
8:118698745 T C 0.053433 -3.1623e-05
8:118699585 C T 0.927245 9.0950e-06
8:118704122 T C 0.040962 -1.1174e-05
8:118711160 T C 0.025674 -1.0539e-05
8:118723577 T C 0.532215 -7.7682e-06
8:118725496 C T 0.650233 2.1534e-05
8:118731678 A G 0.070068 3.4220e-05
8:118735217 T C 0.055598 2.4847e-05
8:118735496 C T 0.075303 -9.9837e-06
8:118738403 A G 0.035172 6.7678e-06
8:118738651 T C 0.505807 9.5244e-06
8:118751887 C T 0.204406 5.7691e-06
8:118752351 A G 0.158292 -9.3015e-06
8:118758316 T C 0.026937 -2.9361e-05
8:118769733 G T 0.598803 -3.1831e-05
8:118770422 G A 0.088011 -6.4805e-06
8:118773470 G T 0.079289 -1.4102e-05
8:118777468 A G 0.118752 1.1822e-05
8:118777966 C A 0.072499 -1.1087e-05
8:118783938 T C 0.039456 -1.1110e-05
8:118784566 C T 0.455815 -2.6446e-08
8:118794016 C A 0.136766 -2.6693e-05
8:118801521 G T 0.987659 1.2593e-05
8:118803675 C T 0.902661 6.3586e-06
8:118807350 A G 0.067354 -1.0801e-06
8:118808550 T C 1.239065 -2.0738e-05
8:118810836 G A 0.192292 2.1916e-05
8:118813500 C T 0.100010 2.9362e-05
8:118820371 G T 0.490723 2.6113e-05
8:118823626 A C 0.807685 1.1853e-04
8:118823689 G C 0.068646 -3.6431e-05
8:118827839 A G 1.354918 6.2331e-06
8:118828270 A G 0.077705 -3.5506e-05
8:118830820 C T 1.085050 5.3068e-06
8:118833757 G A 0.596726 3.5455e-05
8:118843121 C T 0.493755 -9.2825e-05
8:118850122 A G 0.103146 -2.5687e-05
8:118853679 A G 0.041819 -1.8435e-05
8:118858946 A G 0.046623 3.3125e-05
8:118863061 C T 0.366366 1.5387e-05
8:118879130 C T 0.342123 -5.9985e-05
8:118885537 C T 0.464731 -3.3056e-05
8:118893763 C T 0.048295 -1.0189e-06
8:118894200 A G 0.021309 -1.2124e-05
8:118897663 T C 0.216977 -8.7848e-06
8:118907292 G T 0.044198 -2.3515e-07
8:118907794 T C 0.037382 -2.5942e-05
8:118909685 G T 1.085102 1.0449e-05
8:118924792 G A 0.598183 1.7813e-05
8:118933638 A C 0.088764 -6.8633e-05
8:118934012 G C 0.032685 3.6072e-05
8:118944926 A G 1.357966 -9.0380e-06
8:118945995 T C 0.058308 -1.9650e-06
8:118958519 G T 0.072044 8.6952e-06
8:118959082 C G 0.022666 -2.2910e-05
8:118964348 G A 0.037058 -2.3554e-05
8:118967683 G A 0.042884 1.7038e-05
8:118974011 G C 0.039096 -2.8289e-05
8:118988162 C T 1.328507 -1.1885e-05
8:118994243 T G 0.168358 -1.2274e-05
8:119007276 A C 0.868492 1.4512e-05
8:119012781 C T 0.882530 2.8978e-05
8:119018787 A G 0.098050 -5.4284e-06
8:119021032 C T 0.044270 -4.7305e-05
8:119021425 C T 1.086177 1.7625e-06
8:119021527 A G 0.053598 -2.9753e-05
8:119022122 A G 0.116042 9.5501e-06
8:119026757 A G 0.080591 2.4696e-05
8:119028891 A C 0.079497 2.1212e-05
8:119034184 G A 0.129187 -4.0897e-05
8:119034916 G C 1.320064 -2.2817e-05
8:119037683 C T 0.617343 -1.5206e-05
8:119039162 A G 0.023136 2.2296e-05
8:119043320 G T 1.952118 -1.3864e-06
8:119064699 C A 0.883020 -7.6412e-06
8:119065538 T C 0.042748 -2.1610e-05
8:119074577 C T 0.062456 -2.5435e-06
8:119074696 A C 0.024863 -5.1382e-06
8:119079568 A G 0.386841 1.0811e-05
8:119081943 A G 0.498939 -2.5950e-06
8:119093994 C T 0.935145 1.3372e-05
8:119101193 C T 1.286490 -1.4152e-05
8:119103081 C T 1.833106 9.3885e-06
8:119106308 T G 0.064232 1.9512e-05
8:119107434 G A 0.487049 1.2602e-06
8:119113236 G A 1.249987 -1.2493e-05
8:119115065 G A 0.028615 -1.9855e-05
8:119115995 C T 0.371306 -1.8346e-05
8:119119287 T G 0.169750 1.0526e-05
8:119125501 C T 0.134637 -1.9871e-05
8:119127950 A C 1.730467 -1.9568e-05
8:119133417 G A 0.966795 -1.9444e-05
8:119139048 T C 0.070051 1.1114e-05
8:119139385 G A 0.072262 8.8689e-06
8:119151042 T C 0.068584 5.3087e-06
8:119156212 A G 0.065692 -4.2557e-06
8:119157103 C T 0.113130 -3.1699e-06
8:119165984 G A 1.656442 -1.6829e-05
8:119167141 T C 0.039989 1.4616e-05
8:119167602 T G 0.587394 1.1909e-05
8:119168768 G A 0.031614 7.7828e-06
8:119178469 T C 0.027187 -1.7019e-05
8:119179060 G A 1.177894 2.7584e-05
8:119179226 G A 0.036240 3.2857e-07
8:119179671 A G 0.030280 -2.7657e-07
8:119179985 T C 0.042319 -2.1975e-06
8:119185568 A G 0.107911 -1.3951e-05
8:119186397 C T 0.403154 -1.5629e-05
8:119200075 T G 0.171720 1.9821e-06
8:119206367 T C 0.042790 -1.9820e-06
8:119207071 T G 0.035405 8.8960e-06
8:119209773 T C 1.276664 7.1908e-06
8:119211980 G A 0.029086 4.2182e-06
8:119212592 A G 0.192669 8.7636e-06
8:119214164 T C 1.213682 -3.9542e-06
8:119219405 A G 0.174398 -3.0817e-05
8:119229077 C A 1.213075 -7.3081e-06
8:119232545 C A 0.109686 4.4122e-06
8:119237558 C A 1.858940 -1.6268e-05
8:119248227 A C 0.153067 -3.2816e-06
8:119253552 G A 0.305990 -3.0815e-06
8:119260490 G C 0.158617 1.0883e-05
8:119262693 T C 0.101445 -2.5652e-05
8:119264432 T C 0.160188 -2.8494e-05
8:119270549 T C 0.118927 -1.0272e-05
8:119271802 G A 0.038051 -3.6644e-05
8:119276240 C T 0.525399 -5.8243e-06
8:119279846 T G 0.047126 -2.1906e-06
8:119281786 T C 0.225247 6.8704e-06
8:119292174 T C 0.073268 3.3538e-05
8:119293974 C T 0.193727 1.1698e-05
8:119300988 T C 1.812589 1.5194e-05
8:119304654 C T 0.067088 -1.9878e-05
8:119313817 A G 0.035227 2.3374e-05
8:119324220 C T 0.236118 9.2223e-06
8:119328925 A G 0.755687 9.7335e-06
8:119338990 A C 0.023062 1.4771e-05
8:119340321 C T 0.054634 2.5706e-05
8:119346665 G A 0.527317 -2.0270e-06
8:119349531 T C 0.519787 -1.0109e-06
8:119351200 T C 0.038116 -9.3792e-06
8:119353654 C T 1.157228 5.6374e-06
8:119359765 T G 0.044150 -3.4974e-05
8:119370089 T G 0.037288 4.8558e-07
8:119374066 C T 1.531059 -1.4355e-05
8:119380836 C T 0.442581 -2.7971e-05
8:119388292 A G 0.134286 -7.9455e-06
8:119391409 T C 0.130628 -1.9682e-05
8:119392848 G T 0.337566 9.9728e-06
8:119396007 T C 1.413635 -2.1414e-05
8:119421632 A G 0.739834 2.2061e-05
8:119425192 A G 0.232690 4.6614e-05
8:119426958 T C 1.976568 1.2558e-05
8:119427536 C T 0.044630 -1.2082e-05
8:119427922 C T 0.021679 4.4648e-06
8:119427948 G A 0.038220 2.2821e-05
8:119428944 G A 0.461121 -5.1182e-06
8:119431178 C T 1.699871 -1.5316e-06
8:119432108 C T 0.449479 2.5041e-05
8:119436711 C T 1.263808 -2.3740e-05
8:119447015 C T 1.306698 -3.6892e-05
8:119453249 A G 0.069029 3.8265e-06
8:119455953 C T 0.615720 -4.6852e-06
8:119470337 A G 0.247124 1.5269e-05
8:119471136 C T 1.083729 -7.0375e-05
8:119487035 G C 0.040865 -3.5561e-05
8:119488355 C G 0.985959 6.4491e-06
8:119488396 G A 0.040041 -1.7138e-05
8:119490304 A G 1.555270 3.4535e-05
8:119490634 A G 0.293134 -3.9740e-06
8:119490942 G A 0.061395 -1.2296e-06
8:119492093 G A 0.334479 -3.1645e-05
8:119495970 C G 0.175109 4.1718e-05
8:119496111 A G 1.891882 8.8051e-06
8:119498952 A G 0.138159 -2.2561e-05
8:119499660 C T 0.029294 7.8300e-06
8:119500162 T C 0.123695 -1.2307e-05
8:119505000 G A 0.573862 -1.5819e-05
8:119506499 T C 0.825621 -3.0215e-06
8:119513551 G T 0.041527 2.1511e-05
8:119525612 A G 0.070616 -5.0259e-05
8:119527776 A G 0.791764 3.8448e-05
8:119532735 C A 0.381297 -8.3235e-06
8:119532761 C T 0.049726 2.9141e-06
8:119534245 T C 1.274477 2.9662e-05
8:119537806 C T 0.099754 -1.5652e-05
8:119540604 G A 0.181571 7.0719e-06
8:119541549 T C 0.884650 2.8223e-05
8:119553248 G A 0.060684 9.6898e-06
8:119553733 G A 0.977665 2.9878e-05
8:119556112 T C 0.061924 2.6470e-06
8:119556344 C G 0.056487 -8.7045e-06
8:119556485 G A 1.537811 -7.5377e-06
8:119560669 A G 0.076196 -1.0158e-05
8:119575940 T C 0.194431 4.9525e-05
8:119576978 C T 1.075848 -3.2942e-05
8:119579349 G A 0.369511 -1.3161e-05
8:119580807 G A 0.466023 -2.5921e-05
8:119585801 A G 0.026600 -2.8274e-06
8:119598072 T C 1.419857 -2.1376e-05
8:119601644 T C 0.048405 2.8419e-05
8:119603603 T C 0.024879 1.0745e-05
8:119607315 A G 0.061859 -9.2536e-06
8:119607597 A C 0.082288 -1.5698e-05
8:119622572 T G 0.065400 1.8333e-05
8:119625149 A G 1.812261 -3.3190e-05
8:119626066 G A 0.069578 2.9200e-05
8:119638380 A G 0.044400 -1.8778e-05
8:119648160 C T 0.071463 -3.7018e-05
8:119651801 A G 0.513084 9.4920e-06
8:119654241 G T 0.136198 -2.0209e-05
8:119662576 T G 1.252467 -4.7385e-05
8:119665997 A G 1.810853 -2.2621e-05
8:119667003 A G 0.044299 5.8255e-05
8:119681282 G A 0.160389 7.1056e-06
8:119682986 G A 0.082366 3.9257e-05
8:119683126 C T 0.097079 2.0326e-05
8:119685279 A G 0.071892 1.0088e-05
8:119686133 A G 0.199294 2.2324e-05
8:119688085 G A 0.030803 -3.3325e-06
8:119690991 T G 0.305504 -8.9466e-06
8:119691918 C T 0.162476 8.9676e-06
8:119697834 C G 0.143965 -1.8190e-05
8:119707385 G A 0.078452 4.2016e-05
8:119710607 G A 0.109797 -4.8788e-07
8:119710952 C A 0.748481 -3.3975e-06
8:119722725 A C 0.396916 -7.6353e-07
8:119726242 T C 0.717999 -5.4175e-06
8:119728222 C T 0.886172 -1.3805e-05
8:119737570 G A 0.065945 6.3957e-06
8:119742870 A G 1.755365 3.7899e-05
8:119746966 C T 0.051865 -4.5373e-05
8:119747110 A C 0.049174 7.2636e-06
8:119750652 A G 0.080961 5.7843e-05
8:119750828 T A 0.024691 7.2801e-06
8:119754459 C A 0.149289 3.9508e-05
8:119766194 T C 0.145494 4.0958e-07
8:119767810 C T 1.591195 -1.5871e-06
8:119767920 A G 0.079701 3.2602e-05
8:119770836 T G 0.060583 2.2949e-06
8:119772593 T C 0.025970 1.3310e-05
8:119774568 C T 0.079438 -9.7352e-06
8:119775491 C T 0.146835 -1.8004e-06
8:119777640 T C 0.029076 3.1307e-05
8:119780310 C T 0.779190 7.9593e-06
8:119784745 C T 0.368145 1.6223e-05
8:119786126 G A 1.875377 -8.2960e-06
8:119789779 T C 0.107862 2.1222e-05
8:119806880 C T 0.272094 1.2926e-05
8:119809322 A G 0.147711 -3.4293e-05
8:119815038 G C 0.100546 -5.0282e-05
8:119815347 T C 1.573161 -7.8287e-06
8:119815712 G T 0.026908 -1.1425e-05
8:119824386 A G 0.051440 7.2509e-06
8:119828649 A G 0.106924 -2.1946e-05
8:119829192 A C 0.063203 2.3909e-05
8:119831413 G C 0.177641 -5.4582e-05
8:119839850 C T 1.539628 -5.3134e-06
8:119845029 T C 0.054608 1.1518e-05
8:119869418 T C 0.164813 2.0171e-05
8:119889282 A G 0.225559 -1.1303e-06
8:119897215 C T 1.858284 -5.2167e-06
8:119908058 C G 1.857924 -9.3986e-06
8:119910094 A G 0.139872 1.5327e-05
8:119910816 A G 0.038723 -5.1671e-05
8:119917062 G A 0.072820 3.8703e-05
8:119923873 G A 0.938550 1.5442e-05
8:119938635 A G 0.075728 4.7077e-06
8:119952765 T C 0.139129 1.1742e-05
8:119954995 T C 0.168520 -4.9101e-05
8:119964052 C G 0.899113 -3.2654e-05
8:119964988 C A 0.103746 7.1152e-06
8:119971687 T C 0.021104 -2.2555e-05
8:119977337 G A 0.604980 -3.3551e-05
8:119977792 C G 1.085161 -7.8909e-06
8:119982081 G A 0.374779 -8.3981e-05
8:119990052 T C 0.049343 -3.4191e-05
8:120007420 A T 1.129797 -1.2085e-06
8:120007948 A G 0.044763 -5.3249e-06
8:120012700 G C 1.087884 -2.2105e-06
8:120027489 A G 0.110459 -2.8824e-06
8:120033049 A G 0.087481 -2.5126e-05
8:120044829 A G 1.099660 7.1987e-08
8:120050081 C T 1.750883 1.5394e-05
8:120051995 C T 0.053491 -4.7204e-06
8:120052238 C T 1.056688 -3.3125e-06
8:120075737 G A 0.415083 -1.3251e-04
8:120078525 T C 0.046282 1.5679e-06
8:120079244 C T 0.404540 -2.9965e-05
8:120084990 C T 0.118297 -4.3020e-05
8:120087150 T G 0.047240 -1.1028e-05
8:120088017 G C 0.129765 7.9994e-06
8:120089184 T C 0.046516 1.0683e-05
8:120090576 A G 1.959551 5.1018e-05
8:120100589 G A 0.225952 3.4020e-04
8:120112982 G A 0.324761 -2.7570e-05
8:120113295 T C 0.934704 -9.3049e-05
8:120128209 T C 0.030563 -3.1386e-05
8:120134308 G A 0.094551 -9.3089e-06
8:120142735 A G 0.064225 -1.3808e-05
8:120162649 A G 0.030238 -1.5448e-05
8:120165943 A G 0.054669 5.5556e-05
8:120170018 T G 0.174866 3.3381e-06
8:120171412 C A 0.299700 1.1094e-03
8:120183010 G C 0.170117 -7.6629e-05
8:120187829 T C 1.298165 2.0927e-05
8:120188522 G T 1.002009 -2.0713e-05
8:120193871 G T 0.024019 2.2419e-05
8:120200060 G T 0.949833 -1.1357e-04
8:120200193 A G 0.023474 -7.9542e-06
8:120200578 G A 0.043040 -1.1437e-05
8:120206820 T C 0.051453 -3.6066e-05
8:120213116 T C 0.035100 -1.7029e-06
8:120217261 C T 0.067951 -1.9286e-05
8:120218082 G A 0.058908 5.5642e-06
8:120218302 T C 0.907403 2.3074e-05
8:120219306 A C 1.947830 -2.6238e-05
8:120221376 G T 0.037600 -5.7592e-06
8:120222881 G A 0.182234 4.7177e-05
8:120224806 G A 0.456785 -4.1692e-06
8:120227642 A T 0.078448 -3.1462e-05
8:120228450 G A 0.043731 -1.1999e-05
8:120233910 T C 0.172055 3.6692e-05
8:120239647 A G 1.950443 -2.2135e-05
8:120240324 T C 0.110553 2.7374e-05
8:120254505 A G 0.028177 -6.8868e-06
8:120266434 T C 0.785422 -3.0700e-05
8:120275101 G A 0.034179 -8.0070e-06
8:120278546 C T 0.025048 4.1282e-06
8:120282455 C T 0.482722 4.1940e-06
8:120285834 C T 0.067812 3.9131e-05
8:120286826 A G 0.039067 -1.7087e-05
8:120293233 A C 1.417907 -4.8959e-05
8:120295611 A G 0.041037 2.9093e-05
8:120295702 C T 0.095320 -5.6629e-06
8:120296490 T C 0.073479 1.8190e-05
8:120303034 A G 1.904092 -9.3660e-06
8:120339806 G A 0.071376 1.9105e-05
8:120346710 C T 0.407358 2.1582e-05
8:120353267 C G 1.630044 7.2536e-06
8:120355261 T C 1.761013 1.3396e-05
8:120356021 G A 0.022240 8.5153e-06
8:120359162 C T 0.041121 2.4022e-05
8:120363974 G A 0.099063 1.1619e-05
8:120369317 A G 0.061710 6.0532e-05
8:120376789 G A 0.512389 9.5769e-06
8:120405472 A G 0.023484 1.2278e-05
8:120414548 T C 0.473164 -3.1704e-06
8:120431506 A G 0.208875 1.0582e-05
8:120435812 T C 0.523204 2.7412e-05
8:120438153 T G 0.057656 -1.3592e-05
8:120439776 C T 0.078549 -2.0359e-07
8:120449041 G A 0.054906 -1.1368e-05
8:120452492 A G 0.088468 5.2655e-05
8:120462830 G C 0.040378 1.9965e-05
8:120475238 G C 0.241756 -7.0929e-06
8:120475548 C A 0.205049 7.3702e-06
8:120485146 C T 0.024305 5.6663e-06
8:120498990 C T 0.899048 3.6140e-05
8:120499131 T C 0.116795 -9.4004e-06
8:120502586 G A 0.069065 -4.1267e-06
8:120506993 G A 0.854340 1.1980e-05
8:120516889 C A 0.854603 1.9006e-05
8:120521441 G A 0.022445 8.0787e-06
8:120522589 A G 0.024457 1.1391e-05
8:120527129 T C 0.865584 2.0362e-05
8:120529041 T C 0.910607 3.6713e-05
8:120540876 C G 1.662772 5.1268e-05
8:120543626 T C 0.073391 1.2307e-05
8:120548044 A C 0.885010 2.7696e-05
8:120558078 T C 0.478759 3.2177e-05
8:120560395 G A 0.544244 1.3380e-06
8:120564492 A G 0.024785 2.7537e-05
8:120571079 T C 0.060418 -1.2992e-05
8:120580640 T G 1.034273 3.2398e-05
8:120583148 A G 1.024181 -4.0440e-09
8:120584983 G T 0.262630 -2.0857e-05
8:120590177 C T 0.108488 3.3542e-05
8:120594891 C T 0.200388 3.1743e-05
8:120596023 G A 1.888532 -1.0783e-05
8:120597417 G A 0.567088 -2.5177e-06
8:120599380 A G 0.042540 4.2461e-05
8:120600345 G C 0.045442 -1.2320e-06
8:120613337 A G 0.047840 4.6580e-05
8:120614854 G A 0.882962 1.7564e-05
8:120625680 C T 0.157312 1.8514e-05
8:120636850 G A 0.497316 -1.2503e-05
8:120637998 C G 0.154105 4.6154e-06
8:120639217 G A 0.598855 5.4809e-07
8:120640815 A G 0.122472 -1.4527e-04
8:120642145 A T 0.228198 -3.5166e-06
8:120644224 A G 0.071798 4.4204e-06
8:120647929 G C 0.212111 5.7079e-06
8:120648375 A C 0.483657 -3.1426e-06
8:120648587 A G 0.053864 -4.1742e-06
8:120683746 C T 0.680377 -1.0607e-05
8:120688444 A G 1.251935 -1.5435e-05
8:120698299 T C 1.000045 -1.0707e-05
8:120699917 C T 0.223459 -5.5734e-06
8:120708098 C G 0.080656 -3.3538e-05
8:120710403 C T 0.319860 -6.9885e-06
8:120711284 C T 1.274542 -1.9797e-05
8:120713652 A G 0.311489 -9.6212e-06
8:120722738 G A 0.035227 3.0835e-06
8:120726800 C A 0.065348 4.7831e-05
8:120727599 A G 0.783283 2.3111e-05
8:120742400 C A 1.349741 1.4820e-05
8:120744349 C T 0.142086 2.4569e-06
8:120744399 T C 0.138334 -4.9757e-06
8:120748454 G A 0.814209 1.4357e-05
8:120797598 T C 0.026142 -4.0782e-05
8:120814172 A G 0.030728 1.7470e-05
8:120819557 T C 0.255102 6.6967e-07
8:120821532 T C 0.083849 -5.3609e-06
8:120830188 C T 0.074527 -4.6716e-06
8:120833506 C T 0.180153 -1.9971e-06
8:120834389 C T 1.124981 7.4085e-06
8:120841196 A G 0.134536 6.5554e-06
8:120841531 T C 1.807516 -4.3886e-06
8:120844782 A G 0.311323 -1.2732e-05
8:120847188 C T 1.378759 9.7292e-06
8:120850082 A G 0.044689 -1.1525e-05
8:120852100 T C 0.647724 2.3023e-05
8:120857083 G A 0.130946 -3.2156e-08
8:120860804 A C 0.107453 1.9410e-05
8:120870594 T G 0.293033 -2.3790e-05
8:120877653 G T 0.313524 -2.6451e-05
8:120886075 A G 0.050099 1.0011e-05
8:120887041 A G 1.092840 4.4045e-05
8:120887386 C T 1.704656 2.4073e-05
8:120898451 G A 0.061651 1.6561e-05
8:120911046 G A 0.374185 -4.6061e-06
8:120911715 C T 0.129174 7.0033e-06
8:120917708 G A 0.024035 1.7961e-05
8:120920092 C T 0.026496 1.7390e-06
8:120925083 A G 1.135403 6.7512e-05
8:120933689 A G 0.494102 -7.2665e-05
8:120937700 C T 0.495978 -8.7424e-05
8:120958270 C T 0.797889 2.5357e-05
8:120959617 T C 0.050729 -3.4389e-05
8:120964550 G A 0.080451 -7.0556e-06
8:120968322 A G 0.073498 -4.0488e-05
8:120970397 T C 0.111517 -8.1227e-07
8:120977542 G A 0.022305 -2.3139e-05
8:120990363 A G 0.069571 -1.7856e-05
8:120991150 G A 1.472621 -3.9701e-05
8:120993368 C T 0.132547 -2.7675e-05
8:121005591 G A 1.452650 -5.5554e-05
8:121006607 A G 0.816932 -6.3642e-07
8:121010696 G A 0.051180 1.1656e-05
8:121010856 C A 1.881683 -2.3505e-05
8:121018489 C T 0.184545 5.3096e-06
8:121019737 A G 1.446204 -3.1242e-05
8:121020957 G A 0.819263 4.5909e-06
8:121027633 T C 0.055043 1.9320e-05
8:121034771 A C 0.321402 -1.9390e-05
8:121036898 A G 1.625727 -3.6296e-05
8:121046348 C A 0.776359 -2.7824e-05
8:121053426 G A 0.765512 -2.9059e-05
8:121061879 A G 0.653437 -1.0821e-06
8:121066470 A G 0.569418 -5.3929e-06
8:121068644 G A 0.164424 2.8017e-05
8:121070421 G A 0.046779 1.9580e-07
8:121072939 T G 0.759721 -7.8641e-06
8:121074184 T C 0.028031 -2.5414e-05
8:121092087 G T 0.105334 1.3503e-05
8:121099173 T G 0.023354 -1.4965e-05
8:121102762 T C 0.906770 1.6095e-06
8:121120890 A G 1.838523 -5.5701e-06
8:121123494 A G 1.542835 -4.5366e-05
8:121128507 T G 0.419182 -7.3048e-05
8:121135054 G A 0.034743 -9.3040e-06
8:121147475 C G 0.027216 -8.8964e-06
8:121162349 G T 0.063631 -3.3352e-05
8:121173177 G A 0.035980 -1.4881e-06
8:121173286 C A 0.614574 -5.2705e-05
8:121179006 T C 0.251535 -3.1078e-07
8:121179050 A G 0.037295 1.5378e-06
8:121179606 G A 1.174324 -1.9094e-05
8:121179997 A C 1.622738 -8.9520e-06
8:121185198 G A 0.783546 7.7282e-06
8:121194696 A G 0.101289 2.2496e-05
8:121194900 A G 0.398376 -2.6375e-05
8:121197554 G T 0.163904 -7.5148e-06
8:121208630 A G 0.093856 -9.5894e-06
8:121213794 A G 0.422412 4.0796e-06
8:121219573 T C 0.079279 -2.5075e-05
8:121228679 C A 0.948943 -1.9858e-05
8:121229302 A G 0.053537 -1.6685e-05
8:121236048 T C 1.260413 -3.3008e-05
8:121238764 G A 0.067364 -7.2561e-06
8:121257231 G T 0.985400 -2.8413e-05
8:121257377 G A 0.053933 -1.6787e-05
8:121264935 T C 0.038385 1.8506e-05
8:121267490 A G 0.020228 4.8302e-08
8:121269138 C T 0.111867 1.6311e-05
8:121269836 C A 1.256953 -1.3339e-05
8:121280067 A G 1.183837 -1.8412e-05
8:121280431 A G 0.036444 1.4107e-06
8:121292805 C G 0.387049 -3.0216e-05
8:121292837 C T 0.031215 -3.4833e-06
8:121293874 C A 0.318159 -2.5080e-06
8:121297989 C A 0.084606 7.6214e-06
8:121298156 C G 0.325874 -4.4156e-06
8:121305028 G A 0.040664 9.7033e-06
8:121316804 T C 0.860692 -1.2546e-05
8:121325139 G T 0.144663 -1.1401e-05
8:121326427 T G 1.650360 -2.6651e-05
8:121328506 C T 0.056763 -2.8133e-05
8:121330664 C T 0.037035 8.8699e-07
8:121331062 C T 0.060655 -4.5205e-05
8:121332564 T C 0.060697 -6.7577e-06
8:121336698 C T 0.050898 -3.1230e-05
8:121338391 C G 0.066257 1.0120e-05
8:121342538 A T 0.038424 -1.4968e-05
8:121350362 A G 0.168841 -7.7090e-05
8:121354505 A G 0.875539 -4.0356e-06
8:121370559 C T 0.120716 -3.6959e-05
8:121374194 G C 0.827046 -3.0439e-05
8:121386925 T C 0.402125 -9.7631e-06
8:121387859 C T 1.774237 1.1359e-07
8:121399974 T G 0.048976 2.3920e-05
8:121458457 G T 0.064089 5.6497e-05
8:121468486 G A 0.120943 -6.9331e-05
8:121478838 T C 0.035957 2.3207e-06
8:121485875 G A 0.052654 -1.9967e-05
8:121487047 G A 0.762763 -9.1788e-06
8:121507960 C T 1.886610 -7.7716e-06
8:121510827 G A 0.087193 -1.8651e-05
8:121518928 C A 0.038135 1.9644e-06
8:121519226 G A 0.318370 1.1848e-05
8:121522651 A G 1.366438 8.4324e-06
8:121528385 C T 0.200358 -1.1004e-05
8:121530092 T C 0.023448 1.0400e-05
8:121548152 C T 0.109618 1.3194e-05
8:121549830 A G 0.683217 -1.8362e-06
8:121551703 A G 0.031945 -3.0565e-05
8:121555662 C A 0.114961 4.9542e-07
8:121558400 T C 0.415998 -5.2019e-05
8:121561028 A G 0.023240 1.0214e-05
8:121561369 C T 1.656303 -6.4815e-06
8:121566256 G A 0.084882 6.7205e-06
8:121569636 A G 0.525178 1.3865e-05
8:121571266 G A 0.223504 5.1734e-05
8:121572336 A G 0.078354 1.9961e-05
8:121575255 G A 1.606596 -2.7123e-05
8:121583603 A G 0.371861 -3.8443e-05
8:121583685 A G 0.046740 2.5403e-05
8:121593916 C T 1.261049 1.7071e-05
8:121599109 T C 0.053715 1.2569e-06
8:121603193 A G 0.049885 -2.4741e-05
8:121603542 A C 0.039034 1.2643e-05
8:121604137 A G 0.203900 2.4573e-05
8:121608261 A G 0.078744 2.9123e-06
8:121611900 G C 0.073933 -1.1067e-05
8:121617208 A G 0.033081 1.9710e-05
8:121627839 T G 1.798136 1.6529e-05
8:121633912 C G 0.366684 6.8669e-05
8:121634357 T C 0.052024 -3.4510e-05
8:121635165 G A 0.094726 -1.2120e-05
8:121635396 A C 0.128054 -2.4669e-06
8:121643025 A G 1.410860 1.8345e-05
8:121653611 G A 0.259591 6.3845e-06
8:121665034 C T 0.948606 9.1377e-06
8:121665754 T C 0.047451 7.3597e-06
8:121669019 C A 1.742944 1.7893e-05
8:121673897 T C 0.088738 2.4924e-05
8:121676913 A G 1.147857 2.7463e-05
8:121686713 G A 0.734530 -1.6239e-05
8:121691768 A G 0.118606 -5.3140e-06
8:121694650 A C 0.490272 -4.9604e-05
8:121699907 G A 0.534039 4.9306e-07
8:121701217 A G 0.101312 1.5401e-05
8:121707554 C T 0.023600 4.6304e-06
8:121712429 C G 0.069334 -2.1470e-06
8:121721214 T C 0.074592 1.4226e-05
8:121747330 G A 0.136519 9.8505e-06
8:121750552 T C 0.045536 -3.4110e-05
8:121764008 C T 0.028755 -1.3017e-05
8:121770199 G A 0.047678 -1.6918e-05
8:121774423 G A 0.654686 -2.3236e-05
8:121779753 G A 0.032046 -1.0661e-05
8:121782402 T C 0.574631 -4.4819e-05
8:121813537 C T 0.062450 -1.1003e-05
8:121815023 T C 0.131411 4.1052e-05
8:121818242 T C 0.099264 4.5008e-05
8:121818295 C T 0.572151 -2.3050e-05
8:121818344 T C 0.040803 -2.1741e-05
8:121826370 A G 0.411142 -7.5319e-06
8:121827542 T C 0.098225 -9.2240e-06
8:121828919 A C 1.428352 4.9191e-05
8:121830358 T C 0.119284 3.8926e-05
8:121832916 G A 0.021624 5.5080e-05
8:121840359 A G 0.385004 7.6644e-06
8:121841802 A G 0.037025 -1.3719e-06
8:121843927 A G 0.058081 -2.8112e-05
8:121852680 A G 0.819558 3.3132e-05
8:121855738 A C 0.052612 5.4956e-05
8:121857366 T C 0.031429 -6.2767e-06
8:121862299 A C 1.428890 5.8663e-06
8:121867588 G A 0.072479 1.1733e-06
8:121872464 C A 1.368044 3.2773e-07
8:121875083 A G 0.863000 -2.2718e-05
8:121875575 A C 1.369907 -2.6943e-06
8:121885373 T C 0.117184 1.4441e-07
8:121893650 A G 0.257530 2.8589e-05
8:121897015 C T 0.276651 3.0417e-06
8:121897597 A G 0.287564 1.1121e-05
8:121906472 A G 0.042176 -1.5242e-06
8:121908159 C A 1.435100 7.6481e-06
8:121917382 A G 0.027869 -9.5001e-06
8:121917652 C T 0.564767 -1.3320e-05
8:121918155 G A 0.265956 2.3535e-05
8:121921117 C T 0.065248 3.1469e-05
8:121924803 G A 0.100247 -1.0316e-05
8:121927422 G A 0.754551 7.3478e-06
8:121928562 G A 0.208015 2.8517e-06
8:121940053 A G 0.219661 2.0093e-05
8:121946526 A G 0.175921 1.9358e-05
8:121948544 T C 0.601078 5.9326e-06
8:121952826 A G 0.025739 3.1001e-05
8:121953807 T C 1.296182 4.6702e-06
8:121961564 G C 0.406163 -2.2873e-05
8:121968696 C A 1.040135 -2.6185e-05
8:121977871 T C 0.035383 -7.4477e-06
8:121979411 T C 1.079140 -2.3926e-05
8:121981094 C T 0.180325 -1.8307e-05
8:121983252 T C 0.091308 -2.9136e-05
8:121984028 A C 0.136266 2.4903e-05
8:121986426 G A 1.018871 -1.5380e-06
8:121994209 T C 0.118268 1.7639e-05
8:122029518 T C 0.070899 -2.8146e-05
8:122030967 G A 0.169601 -5.6709e-05
8:122041789 C T 0.617531 -1.7848e-05
8:122043575 T G 0.031942 3.2394e-05
8:122054584 A G 0.050557 -3.4460e-06
8:122057327 C T 0.113162 -5.0204e-06
8:122057348 G A 0.072814 1.9681e-05
8:122059010 T C 0.126863 -2.1781e-05
8:122060129 A G 0.095625 2.5137e-05
8:122062748 A G 0.092104 3.2310e-05
8:122074926 G T 0.113980 5.4050e-05
8:122075365 A G 0.036133 7.6533e-06
8:122079822 T C 0.091282 3.0362e-05
8:122091286 G A 0.375649 1.0517e-07
8:122092625 G A 0.027252 -1.8820e-05
8:122096526 T C 0.029446 4.6770e-06
8:122106877 C A 0.066673 8.1155e-06
8:122108831 T G 0.059399 -4.4280e-05
8:122109643 T A 0.030258 -1.9080e-05
8:122111031 G A 0.188281 2.3270e-06
8:122112990 G A 0.072694 -2.6466e-05
8:122114441 C T 0.381135 -1.2650e-05
8:122116263 G A 0.111270 -2.2973e-06
8:122124302 G A 0.628755 2.9269e-05
8:122126598 G A 0.053400 -1.4437e-05
8:122127714 G A 0.641051 3.2301e-05
8:122129723 A T 0.036340 5.7717e-05
8:122131026 A G 0.980535 -1.9126e-05
8:122140109 A G 0.057247 -4.2882e-06
8:122141692 C T 0.649470 -2.0877e-05
8:122142872 C T 0.249380 -2.4171e-06
8:122143620 T C 0.053975 2.9920e-05
8:122144200 T C 0.044383 5.9261e-06
8:122148077 T C 0.065248 -7.1117e-06
8:122149175 C T 0.095035 -1.4011e-05
8:122164954 G T 0.451624 1.1111e-06
8:122181861 A C 0.108063 7.7340e-05
8:122184077 T C 0.031842 4.9654e-06
8:122188461 A G 0.041650 -1.4106e-05
8:122191990 T C 0.137565 -1.1618e-05
8:122224734 T C 0.168562 -4.9475e-06
8:122226501 T C 0.176823 1.2099e-05
8:122226775 T C 0.159084 -1.0869e-05
8:122233995 A G 0.022893 1.3764e-06
8:122243861 T C 1.010880 5.4615e-06
8:122249597 T C 0.060194 1.2529e-06
8:122267244 C T 0.566582 -2.8461e-05
8:122270604 T C 0.022766 -1.7080e-05
8:122274573 A G 0.413891 2.5111e-06
8:122276952 A G 0.025350 4.4577e-05
8:122277537 C G 0.155128 -1.1643e-05
8:122280224 A G 0.040485 -3.3092e-05
8:122280341 G A 1.673373 5.8201e-05
8:122286988 G A 0.070421 1.0420e-05
8:122292001 G A 0.158221 -2.3520e-05
8:122305244 A G 0.670990 3.2783e-05
8:122308771 G A 0.525778 -1.0148e-05
8:122313219 A G 0.297146 -1.3840e-06
8:122313593 A G 0.055147 -2.6109e-05
8:122317591 A C 0.047957 4.4296e-05
8:122318550 A C 0.859683 1.2733e-05
8:122328920 A G 0.924158 -2.3703e-06
8:122329172 T C 0.179199 -1.9410e-05
8:122330471 T C 0.438573 -1.7935e-05
8:122330565 C A 0.423635 2.3555e-05
8:122336132 A G 1.145478 5.0699e-06
8:122336992 G A 0.045377 -1.6704e-05
8:122337836 G A 0.173058 3.4101e-06
8:122341946 C T 0.221998 -2.8371e-06
8:122355712 A G 0.628012 -1.0530e-05
8:122359138 G A 0.216036 -3.3886e-05
8:122360212 T C 0.078205 9.7782e-06
8:122361275 T C 0.071178 1.4508e-05
8:122364718 C A 0.556834 -1.7350e-05
8:122371602 A G 0.092418 1.2206e-05
8:122371875 T C 1.101877 4.0802e-05
8:122375631 A G 0.065202 2.3972e-05
8:122383933 T C 1.868437 1.2635e-05
8:122402952 C A 0.051761 -1.8887e-05
8:122408956 A G 0.200702 -3.1704e-05
8:122411677 C T 0.020773 -9.6932e-08
8:122411837 G A 1.670643 4.0640e-05
8:122441756 G A 0.074563 -8.3884e-06
8:122443720 A G 0.065488 -1.0968e-05
8:122444291 T C 1.642443 2.5750e-05
8:122446879 G C 0.123640 1.6080e-05
8:122450359 T C 0.035165 -4.3925e-06
8:122458999 T C 1.317760 2.1257e-05
8:122467727 G A 0.131667 -4.4887e-05
8:122480297 T C 0.096872 -1.5890e-05
8:122481790 C T 0.621929 -3.0407e-05
8:122482809 G A 0.071674 2.6187e-06
8:122490177 T C 0.156053 3.7933e-05
8:122493000 C T 1.886987 9.1136e-06
8:122493951 C T 0.069418 -8.3489e-06
8:122496474 A C 0.151226 1.6920e-05
8:122497861 A C 0.059243 8.6993e-05
8:122498253 G A 0.575043 -1.5866e-05
8:122500205 A G 0.068081 1.4263e-05
8:122503206 G A 0.081707 -3.0307e-07
8:122504577 G A 0.116386 -1.9771e-05
8:122506731 C T 0.125841 1.6126e-07
8:122510441 G A 0.058006 2.9078e-05
8:122510880 T C 0.045188 2.1917e-05
8:122512798 T C 0.020673 -1.4199e-05
8:122517060 G C 0.320045 -9.1312e-06
8:122519217 T G 0.020614 -9.2007e-06
8:122524792 G A 0.098355 -1.2049e-07
8:122535398 G A 0.257631 3.9460e-06
8:122536376 A G 0.114295 2.8203e-05
8:122541366 C G 0.031566 7.1930e-07
8:122541789 G A 0.167988 -5.1042e-08
8:122547270 G A 0.255541 3.8637e-05
8:122556951 T C 0.165690 -5.7936e-06
8:122557861 A C 0.081259 -1.2758e-05
8:122569448 T C 0.078740 1.3200e-05
8:122569647 C A 0.055406 2.9187e-05
8:122572746 T G 0.020890 -1.2213e-05
8:122583582 T C 0.065949 2.9523e-05
8:122589945 A G 0.110634 1.7245e-05
8:122593632 G A 0.150645 3.3912e-05
8:122598274 C A 0.257069 -4.6487e-05
8:122599626 C T 0.031689 -1.1083e-06
8:122601991 T C 0.192825 5.1123e-05
8:122603391 A G 0.048561 1.7244e-05
8:122606560 A G 0.835560 -1.7439e-04
8:122613288 T C 0.152982 4.8654e-06
8:122613429 T C 0.224452 -4.6420e-05
8:122619017 A G 0.128966 -5.4958e-05
8:122622458 A G 0.022714 1.4493e-05
8:122622500 C T 0.784980 -5.5027e-05
8:122626979 C T 0.048045 6.6301e-06
8:122631762 G A 0.320269 -1.6894e-05
8:122636153 A G 1.926579 -6.7949e-05
8:122642363 T C 0.138714 3.7908e-05
8:122644687 T C 0.446402 -2.8508e-05
8:122662669 G A 0.984956 -5.9567e-06
8:122673793 G T 0.232401 -5.5944e-06
8:122683440 G A 0.813300 -5.3729e-06
8:122685694 A G 0.320606 -3.1065e-05
8:122686876 T G 0.049768 2.9723e-06
8:122691698 A G 0.299369 2.3105e-05
8:122699923 T C 0.341036 -2.5746e-05
8:122716522 C T 0.049051 -1.8202e-05
8:122717186 C T 0.105801 1.4927e-05
8:122734202 A G 0.978428 -5.6604e-06
8:122734376 T C 0.040557 5.1779e-06
8:122740034 A G 0.053527 -2.1725e-05
8:122752365 A G 0.027820 -3.4048e-05
8:122756566 C T 1.082996 -5.4173e-05
8:122760868 C T 0.092889 1.6067e-05
8:122791504 G A 0.172895 -1.1208e-05
8:122797177 C T 0.048597 1.2790e-05
8:122802490 G A 0.911071 -3.1398e-05
8:122812722 C A 1.591878 1.2171e-05
8:122814466 C A 0.284470 -1.3084e-05
8:122826984 C T 0.346161 -5.3264e-05
8:122831914 G C 0.041488 -6.0504e-06
8:122832148 A T 1.194253 -1.1332e-06
8:122832594 G A 1.952085 3.7807e-06
8:122834091 G A 1.864230 9.8126e-06
8:122843189 A G 0.057571 -4.0798e-06
8:122860731 C A 0.233230 -1.7352e-07
8:122865640 A G 0.502087 1.9611e-06
8:122880145 T C 0.023071 -2.5873e-05
8:122881737 G C 0.111049 -3.6212e-05
8:122886916 T C 0.487117 1.3210e-05
8:122888904 C G 1.843967 -1.5428e-05
8:122898882 A G 1.334366 -4.6001e-05
8:122908503 T C 1.153670 -1.8638e-05
8:122909687 G A 0.307805 -5.0904e-06
8:122909973 T C 0.023954 -4.1442e-06
8:122929693 C T 0.106288 4.6600e-06
8:122938388 A G 0.473160 3.1187e-06
8:122940788 T C 0.055607 1.7502e-05
8:122950675 T C 1.036804 -1.0245e-05
8:122951197 A C 0.144816 2.4168e-05
8:122953638 T C 0.858654 8.9221e-06
8:122963004 C A 0.048048 5.1244e-06
8:122963521 G A 0.321655 -1.1652e-06
8:122968763 C T 0.057081 -7.0135e-06
8:122970273 A G 0.895088 7.9056e-06
8:122973322 G A 0.041125 4.4898e-05
8:122976545 C T 1.957658 -1.7905e-05
8:122987277 T G 0.067951 4.4760e-05
8:122988966 C A 0.470382 2.8606e-05
8:123001113 T C 0.365860 -1.6504e-05
8:123006164 A G 0.054773 -1.2847e-05
8:123008772 C T 0.297645 -2.5421e-05
8:123025496 G T 0.042378 -4.9277e-06
8:123027734 T C 0.032186 -2.0790e-05
8:123029967 T C 0.269683 -3.3703e-05
8:123041540 G A 0.066854 -8.8093e-06
8:123042170 A G 0.675229 -1.3269e-05
8:123043110 T C 0.595982 4.1131e-06
8:123043752 A G 0.041826 1.0867e-06
8:123046241 C T 0.684561 -6.1419e-06
8:123046516 A G 0.968746 -2.3383e-05
8:123047721 G C 0.043981 -1.8584e-05
8:123057686 A C 0.131758 -3.6706e-06
8:123060427 A G 0.089513 -1.8970e-05
8:123076219 A G 0.032374 -8.5374e-07
8:123101743 G A 0.783750 -1.1798e-05
8:123113299 T C 0.036759 -9.3999e-06
8:123138597 G A 0.182039 5.2255e-06
8:123139166 A G 0.292144 7.5452e-06
8:123139516 C T 0.037843 -4.7906e-06
8:123148333 A G 0.090309 -1.3857e-06
8:123149668 T C 0.054880 -5.1140e-08
8:123156435 A G 0.082681 3.3293e-06
8:123159325 C T 1.950394 8.3763e-06
8:123161967 G A 0.057357 -9.0627e-06
8:123166692 A G 0.094963 -2.7552e-06
8:123168870 A G 0.094733 -9.8515e-08
8:123171596 A G 0.094619 -1.3796e-05
8:123175751 T G 0.033017 3.7375e-05
8:123179252 G A 0.626009 -1.8103e-05
8:123194305 A G 0.040745 3.8377e-05
8:123217536 T G 0.062031 -1.6767e-05
8:123225860 T C 0.380839 1.0527e-07
8:123249217 G C 0.065475 -3.1256e-06
8:123265320 T C 0.076868 2.0662e-05
8:123275647 T C 1.219346 6.3868e-06
8:123276696 A G 0.094996 -2.5915e-05
8:123279212 C T 0.081275 6.5470e-05
8:123293808 C T 0.048515 -1.0609e-05
8:123325745 T C 1.539852 1.2297e-05
8:123331101 A G 0.064942 -1.9764e-05
8:123336500 A G 1.806065 1.7181e-05
8:123349541 G T 1.239980 6.2173e-06
8:123374415 A C 0.128872 -2.3109e-05
8:123376437 G C 0.280430 -9.2092e-06
8:123379239 C A 0.034195 -1.2025e-05
8:123406505 G T 0.099095 7.2223e-06
8:123407656 T C 0.171970 -1.6866e-05
8:123408091 A G 0.928809 -8.3903e-06
8:123435559 T C 0.123137 6.3985e-06
8:123443180 T C 1.321674 1.3919e-05
8:123446870 T C 0.078796 4.8550e-05
8:123448255 A G 1.219580 1.5262e-05
8:123448480 C T 1.029988 1.5598e-05
8:123448659 T C 0.133790 2.8826e-06
8:123448989 T C 0.201040 1.5239e-05
8:123449448 C T 0.369008 -1.5609e-05
8:123453112 G A 0.664830 6.5112e-06
8:123454275 G A 0.083473 2.1874e-05
8:123456229 G A 1.924453 4.8051e-05
8:123464565 T C 0.037424 2.1211e-05
8:123466981 A G 1.303501 2.9323e-05
8:123471574 C T 0.023824 -2.7645e-05
8:123476594 T C 0.897520 -2.4653e-05
8:123477116 G A 1.512766 -5.0721e-05
8:123491435 G C 0.240094 -4.1553e-05
8:123494335 A T 0.051907 -1.2630e-06
8:123495037 T G 0.947960 -2.1919e-05
8:123495220 A C 0.207950 1.7143e-05
8:123498289 A G 0.338260 1.4071e-05
8:123513847 C T 0.104188 2.4472e-05
8:123515720 T C 0.025950 5.2508e-07
8:123516657 T G 0.046042 -1.5176e-05
8:123518220 T C 0.333716 -1.5809e-05
8:123520762 C A 0.435398 -2.4214e-05
8:123522101 A C 0.132819 3.6247e-05
8:123522484 T C 0.052238 9.9691e-06
8:123525406 T C 0.428017 1.3543e-05
8:123525637 T C 1.920143 -1.6590e-05
8:123527159 T C 0.743184 -4.8710e-06
8:123528053 T C 0.071580 7.3939e-06
8:123530369 A C 0.065160 6.1834e-06
8:123532207 C A 0.219379 -1.5297e-05
8:123532291 C T 0.424797 1.6765e-05
8:123532295 G A 0.251581 -8.8974e-06
8:123533701 T C 0.786976 -9.0109e-06
8:123536456 A G 1.604710 2.6433e-06
8:123537857 C T 0.462524 -2.4033e-06
8:123537877 A C 0.056137 5.3160e-06
8:123540772 A G 1.858859 -1.1559e-05
8:123548436 T G 0.698787 -1.2417e-06
8:123551840 T C 1.030874 5.0119e-05
8:123552286 T C 0.029943 1.8658e-05
8:123552796 T C 0.620767 1.7406e-05
8:123554099 A G 0.418069 9.7629e-06
8:123556781 G T 0.601705 5.8216e-06
8:123557562 T C 0.066475 7.5563e-06
8:123562235 C T 0.021208 3.8082e-05
8:123564173 A C 0.052654 1.3752e-05
8:123568067 T C 0.406144 4.4508e-05
8:123570236 T C 0.601383 4.6834e-06
8:123578532 C T 1.793273 3.7010e-06
8:123585558 C T 0.037820 4.6074e-06
8:123585695 T C 1.887552 -1.1610e-05
8:123585765 T C 0.026953 2.2255e-06
8:123588331 C G 0.105366 -2.3316e-05
8:123592541 T A 0.045958 1.8691e-06
8:123603473 C T 0.773941 2.7202e-05
8:123605377 G A 0.054105 2.2464e-05
8:123605760 A G 0.059830 -5.3525e-08
8:123610540 A G 0.067990 -2.3886e-05
8:123615998 C G 0.200115 1.8716e-05
8:123617579 T C 0.037934 -1.1240e-06
8:123619351 C G 0.033753 2.5053e-05
8:123625030 T G 0.164411 1.7433e-05
8:123628403 A G 0.084615 3.2229e-05
8:123631328 G A 0.115217 -2.8561e-06
8:123633499 A G 0.668598 -9.5650e-07
8:123634215 A G 0.096927 -1.3228e-05
8:123635578 G T 0.683084 1.4515e-06
8:123640129 G A 0.184438 -3.5339e-05
8:123640989 G A 0.055728 -3.5970e-06
8:123642656 C T 0.060629 -2.1072e-05
8:123644699 A G 0.049522 1.6354e-05
8:123647245 T C 1.185346 -4.2996e-06
8:123649642 C A 0.764723 -4.8218e-05
8:123651639 A G 0.208009 4.2196e-05
8:123654329 C G 0.040609 -4.1394e-05
8:123656034 C A 1.966308 8.2321e-06
8:123670996 A G 0.425761 7.1137e-06
8:123671523 A G 0.047772 -2.2130e-05
8:123673128 T C 0.096239 1.0620e-05
8:123676863 G A 0.119557 3.0570e-05
8:123684295 A G 0.144517 4.6785e-06
8:123694545 C T 1.052498 3.1195e-05
8:123699206 A C 0.906514 1.7093e-05
8:123703308 C G 0.179053 1.6225e-05
8:123706155 A G 1.043277 3.4854e-05
8:123706447 A G 0.091967 4.4172e-05
8:123708823 C T 0.039855 9.1256e-06
8:123715524 C T 0.020205 3.2196e-05
8:123737642 A G 0.083275 2.1688e-05
8:123742422 A G 0.831509 -4.2521e-06
8:123746408 A G 0.087667 -1.4172e-05
8:123747239 G A 0.079854 -1.2620e-06
8:123753964 T C 0.029401 9.8336e-06
8:123759802 C T 0.382258 -5.0446e-06
8:123760560 T C 0.028706 4.6188e-05
8:123763432 A C 0.350832 -5.4376e-05
8:123767581 A C 0.025743 -2.9150e-05
8:123771006 T C 0.148101 3.5939e-05
8:123771627 C A 0.394387 -2.2827e-06
8:123773791 G A 0.546071 2.7522e-06
8:123781617 A G 0.319380 -4.6819e-06
8:123781712 G A 0.106989 3.3880e-05
8:123781728 T C 0.026314 2.2860e-05
8:123787061 T C 1.148049 -1.1379e-05
8:123787515 A G 0.095638 -6.5191e-07
8:123791298 T C 0.022756 -3.5979e-05
8:123795683 A G 0.096875 -1.4332e-05
8:123797446 G A 0.618677 -9.5353e-07
8:123798484 G T 1.801067 6.6506e-06
8:123801083 C T 1.249046 1.1304e-05
8:123807378 C T 0.754551 3.1915e-07
8:123812412 A G 0.049126 -5.5682e-06
8:123813431 A G 0.065890 7.6384e-06
8:123816828 T C 0.038259 2.0293e-05
8:123819414 A G 0.170653 -1.1363e-05
8:123820420 A G 1.266073 -1.0111e-05
8:123821998 C A 1.140294 2.9015e-06
8:123822359 A G 0.082814 -1.3466e-05
8:123822629 C T 0.484167 7.0061e-06
8:123823019 T C 0.074855 3.6357e-05
8:123830208 G A 1.685726 9.4621e-06
8:123834904 A G 0.047142 -3.9737e-06
8:123835375 A G 0.090627 9.5970e-05
8:123836643 C T 0.146607 1.0325e-05
8:123837209 G A 0.224900 -7.7883e-06
8:123840587 A G 0.093830 -4.3269e-07
8:123840945 A G 0.749611 -5.7367e-05
8:123855065 T C 0.083797 -4.8724e-06
8:123856788 A G 1.288473 -8.5874e-06
8:123860203 T C 0.117213 1.9049e-05
8:123861295 T C 0.103772 3.0145e-06
8:123863575 T C 0.066942 3.6867e-06
8:123865573 G A 0.356366 -2.3075e-05
8:123871466 A G 0.489876 -1.1614e-05
8:123874360 T G 0.670140 -9.8620e-06
8:123877155 A G 0.308532 -1.8933e-07
8:123878444 A G 0.035795 1.0999e-05
8:123878819 C T 0.088452 -8.7980e-06
8:123884361 G A 0.586440 7.1877e-06
8:123884782 G A 1.509257 1.6722e-05
8:123885700 A G 0.801443 1.0792e-06
8:123889903 G A 0.478629 -1.0043e-05
8:123890996 A C 0.102179 1.6252e-05
8:123892069 G A 0.569113 1.6024e-05
8:123894455 A C 0.054114 3.9565e-05
8:123896425 G A 0.046298 -1.4889e-05
8:123914319 A G 0.148406 3.3302e-05
8:123916765 A C 0.027716 -1.5939e-05
8:123924428 A G 0.251724 -1.0849e-05
8:123925998 C T 0.912194 -7.3973e-06
8:123940692 A G 0.463215 -5.9859e-06
8:123942725 A G 0.082976 -5.2851e-05
8:123946096 C T 1.208703 -1.7325e-05
8:123952169 A G 1.434642 -2.0532e-05
8:123955549 T C 0.075725 -2.5682e-05
8:123958536 T C 0.065517 1.1404e-04
8:123959613 T C 0.718149 -2.3559e-05
8:123965193 T C 0.043864 -2.8820e-06
8:123966085 A G 0.051368 -7.0155e-05
8:123966159 C G 0.705539 -3.6066e-05
8:123967855 C T 0.053154 3.6314e-07
8:123968422 G A 0.446733 -3.0337e-05
8:123968788 T G 0.137711 -4.3955e-06
8:123969462 G A 0.038817 -7.7260e-06
8:123971090 G A 0.055903 6.1138e-06
8:123973068 A G 0.243758 3.7064e-05
8:123973663 A G 0.057140 4.6536e-06
8:123982099 A G 1.223615 -2.7683e-05
8:123983288 C T 0.245206 4.1739e-05
8:123985708 G A 0.883244 -5.5337e-05
8:123987465 A G 0.195288 9.1520e-05
8:123988424 T G 0.476624 -6.1658e-05
8:123991116 T C 0.225708 -2.9407e-06
8:123991401 T C 0.032689 -4.9551e-06
8:123992868 C T 0.089763 -3.9866e-06
8:123994615 T C 0.031222 1.9906e-05
8:123995041 C T 0.115727 -1.3796e-05
8:123995186 T G 0.461352 3.4086e-06
8:123997080 G C 0.751029 -6.5872e-05
8:124000806 C G 0.215435 -2.7576e-06
8:124003749 G A 0.382384 3.9546e-05
8:124014948 C A 0.170244 6.2975e-05
8:124015289 T C 0.373108 4.6400e-05
8:124015761 T C 0.025097 1.6075e-05
8:124019095 T C 1.245047 -1.8229e-05
8:124020903 T C 0.169474 7.3627e-05
8:124027562 T C 0.221041 3.3256e-05
8:124027628 C T 1.299229 -1.8259e-05
8:124028479 A G 0.814154 -4.2640e-05
8:124030795 T C 0.040654 -3.1569e-06
8:124031541 C T 0.162850 3.2995e-05
8:124042534 A G 0.108813 2.6387e-05
8:124042733 C T 1.813268 8.1503e-06
8:124049148 C T 0.020744 -6.0093e-05
8:124054842 C T 1.749046 3.2451e-05
8:124055710 T C 0.219106 2.5669e-05
8:124056407 A G 0.053679 -1.3422e-05
8:124068128 A G 1.392372 -2.0589e-05
8:124069554 G T 0.290028 5.0615e-05
8:124070432 G A 0.506836 2.3131e-05
8:124077923 G A 0.132621 -2.7984e-05
8:124080340 A G 1.152362 1.4087e-05
8:124085716 G C 0.356661 3.6101e-06
8:124091971 C G 1.351270 -5.2713e-06
8:124092625 A G 0.635828 8.6744e-06
8:124094309 C G 0.412814 -2.1714e-05
8:124098566 G A 0.097680 1.6127e-06
8:124108618 T C 0.118489 6.3622e-07
8:124115429 G A 0.137376 1.9784e-05
8:124116300 G A 0.250016 -2.0449e-05
8:124120289 C T 1.104684 1.1112e-05
8:124122725 C T 0.334985 -2.0794e-07
8:124126490 C T 0.590711 -1.7662e-05
8:124128457 A G 0.033653 -5.6624e-05
8:124129195 C T 1.090620 1.4842e-06
8:124130559 T C 0.362916 3.5116e-05
8:124142396 T G 0.091315 -9.9516e-06
8:124145893 T C 0.052459 1.8992e-05
8:124154697 T G 0.366003 3.8758e-05
8:124155886 G A 0.182909 -1.2512e-05
8:124157623 A G 0.502603 2.3505e-05
8:124172895 G T 0.200530 -2.2874e-05
8:124174485 A C 0.053920 1.0669e-05
8:124176343 A G 0.040784 -3.1351e-05
8:124177416 T C 0.074242 4.3102e-05
8:124179171 A G 0.340198 2.2206e-05
8:124183422 G A 1.909221 2.7970e-05
8:124184559 A G 0.186801 -1.1723e-05
8:124190874 T C 0.037704 -1.6874e-05
8:124194181 C T 0.525288 1.8110e-05
8:124199408 C T 0.023951 -4.2147e-05
8:124201255 C T 0.038843 1.8209e-06
8:124203536 T C 0.145296 1.0497e-05
8:124206324 A G 0.389061 -2.0569e-05
8:124212367 A G 0.407153 -2.1983e-05
8:124218689 A G 0.052803 -1.4820e-05
8:124221723 C T 0.039262 1.9019e-06
8:124228255 A G 0.067153 -1.1566e-05
8:124238771 G A 0.024370 2.5951e-06
8:124250500 A G 0.030163 1.0810e-05
8:124253851 A C 0.276246 3.7264e-05
8:124259431 C A 0.084622 -1.5029e-05
8:124284161 A G 0.025356 -2.2766e-05
8:124287284 A C 0.034266 -2.3772e-05
8:124322739 A G 0.118437 -1.9235e-05
8:124332900 A G 1.321372 -8.5123e-05
8:124350197 G A 0.044030 7.1580e-06
8:124352671 G A 0.064254 4.1051e-05
8:124354968 C G 0.130417 -5.4684e-05
8:124357253 A G 0.035788 2.6940e-05
8:124359794 T C 0.083937 -1.3458e-05
8:124362692 C T 0.034230 1.1344e-05
8:124363611 T C 0.041745 -1.0873e-05
8:124372113 G A 0.126970 -4.3499e-05
8:124381525 T C 1.945012 -1.5311e-05
8:124389608 A G 0.085183 -1.0213e-05
8:124393224 C A 0.052969 -8.2600e-06
8:124397629 T C 0.364509 -1.2217e-06
8:124407145 A G 0.078208 -5.4999e-06
8:124407846 T C 0.553183 7.1344e-05
8:124429395 G A 0.648363 6.2618e-05
8:124431000 C T 1.324031 -1.3566e-05
8:124440260 A G 0.041336 -2.0025e-05
8:124448689 C T 1.846842 1.2148e-05
8:124461333 A G 0.687135 -7.6243e-05
8:124468491 A G 0.096732 1.0595e-05
8:124468873 A G 0.069302 1.7979e-05
8:124476686 A G 0.055994 4.2639e-06
8:124481114 C T 0.051106 2.3159e-05
8:124490075 A G 0.063962 3.5736e-05
8:124491143 G A 0.121371 -4.7682e-05
8:124495604 A G 1.850812 1.1339e-06
8:124497289 G A 0.066991 2.2118e-05
8:124498734 G T 1.473342 -3.1320e-05
8:124498903 G A 0.704377 4.6863e-05
8:124513882 C A 0.146802 -2.9309e-05
8:124514400 T C 1.572664 1.2872e-05
8:124516531 C T 0.364707 -1.1140e-05
8:124517407 A G 0.045640 2.2159e-06
8:124518530 G A 0.496439 -1.3302e-05
8:124526607 A G 0.538203 -1.0780e-05
8:124528676 A G 0.098683 -1.4218e-05
8:124529004 G A 0.217117 -8.1240e-06
8:124532668 A G 0.105356 -2.1357e-05
8:124535085 T C 0.103889 3.2775e-05
8:124538182 A G 0.028076 -2.0907e-05
8:124541764 C T 0.922051 2.1094e-06
8:124543608 T C 0.050998 5.1245e-06
8:124549920 T G 0.123205 -5.6187e-06
8:124551822 A G 0.776320 -2.6949e-05
8:124551975 G A 0.133627 -8.6678e-06
8:124555281 G A 0.152064 -5.7926e-05
8:124555484 C A 0.239714 3.6325e-05
8:124560004 A G 0.077841 -4.0898e-05
8:124574961 T C 0.180598 1.7951e-05
8:124577712 G A 0.565686 -1.4732e-05
8:124578339 G A 0.051693 3.4876e-06
8:124579494 A G 0.192932 -3.7013e-05
8:124580660 T C 1.901927 -1.1704e-05
8:124581213 C T 0.348125 1.3136e-05
8:124586839 C T 0.178881 3.0872e-05
8:124587044 T C 0.166365 1.1415e-06
8:124587776 G A 0.176534 3.1780e-05
8:124593792 A G 0.030323 -9.4757e-06
8:124600292 A G 0.081668 -2.7788e-05
8:124601844 A G 0.868927 -8.6720e-06
8:124604789 A G 0.132488 -1.2341e-05
8:124616796 A G 1.630073 2.0695e-06
8:124616867 G T 0.192656 7.0676e-06
8:124620875 T C 0.156491 -1.3605e-05
8:124620931 G T 0.049421 -1.4684e-05
8:124623095 A G 1.545513 2.2734e-06
8:124631362 G A 0.203588 -9.6060e-06
8:124634012 C T 0.068403 6.3041e-05
8:124634511 A G 0.159610 3.8348e-06
8:124636860 T C 1.085933 1.9929e-06
8:124644200 G A 0.048347 2.3268e-07
8:124653574 T A 1.499578 -1.4318e-05
8:124658203 C T 0.071061 -2.5971e-05
8:124658553 C T 0.262824 7.8936e-05
8:124661919 A G 0.120157 -2.5238e-05
8:124664130 T C 1.575401 9.9858e-06
8:124664874 C T 1.708353 1.6416e-05
8:124665124 T C 0.133014 5.6432e-06
8:124666349 A G 1.828296 -4.7513e-06
8:124666451 A G 0.044984 -2.3018e-05
8:124667195 A G 0.027262 6.0480e-06
8:124667790 G A 0.268108 8.5448e-07
8:124673630 C T 0.405598 7.0680e-05
8:124674893 C T 0.071515 -3.6283e-05
8:124679955 G A 0.083970 -1.2244e-05
8:124684870 A G 0.100027 8.8189e-06
8:124686466 A G 0.206652 -2.3871e-05
8:124689840 C G 0.398607 5.0977e-05
8:124689963 A G 1.418306 3.2425e-05
8:124696177 C T 0.572843 1.3366e-05
8:124696867 T C 1.158649 2.5230e-05
8:124699175 G A 0.749007 1.2543e-05
8:124699279 A C 0.643754 -6.4227e-06
8:124710664 T C 0.163171 1.4523e-06
8:124710729 T C 0.659506 -9.9339e-06
8:124712743 C G 1.782231 -8.2937e-07
8:124714722 C T 0.604259 -2.4671e-05
8:124717275 A G 0.320506 4.3271e-06
8:124721949 T C 0.724725 7.7506e-06
8:124722391 T C 0.060924 -4.1177e-06
8:124737769 T C 0.829185 -3.0552e-06
8:124740136 C T 0.562297 -8.5537e-07
8:124742807 A G 0.145848 3.1288e-05
8:124749704 G T 1.007280 -3.1034e-06
8:124758189 G A 1.905572 -1.7142e-05
8:124760369 G T 1.872066 6.6671e-06
8:124762069 T C 0.040430 -3.2818e-05
8:124762826 A C 0.308990 2.2361e-05
8:124765702 G A 1.434184 1.4549e-05
8:124777140 G A 0.068386 8.8947e-06
8:124777907 T C 0.041251 -1.3577e-05
8:124781462 G T 0.107434 1.6292e-05
8:124782173 C A 0.127405 1.7387e-06
8:124807111 G A 0.039563 1.1534e-05
8:124809484 T C 0.026022 -3.3094e-05
8:124812731 A G 0.069097 5.1331e-07
8:124814272 T G 0.363954 -6.0159e-06
8:124814481 T C 0.322791 -4.6570e-05
8:124829395 C T 0.324216 9.4705e-06
8:124831834 C T 0.165154 -1.2058e-05
8:124837723 C A 0.095934 2.5055e-06
8:124838414 T C 0.026911 -2.7721e-05
8:124844675 A G 0.059464 -4.9339e-05
8:124845627 T G 0.080075 2.2533e-05
8:124849416 G A 1.852354 -2.3226e-05
8:124850413 T G 0.098391 -2.6177e-06
8:124853140 T G 0.037262 -3.9483e-05
8:124855104 G A 1.683152 -8.7814e-07
8:124855313 G A 1.701277 1.5449e-06
8:124857734 T C 0.066478 -2.3690e-05
8:124862057 T C 0.109832 6.5703e-05
8:124862503 T C 0.990652 -4.4499e-05
8:124863313 C T 0.071882 3.0183e-06
8:124863458 G A 0.056958 2.0828e-05
8:124864523 G T 1.478974 -1.5297e-05
8:124865217 A C 0.040440 2.8511e-05
8:124867451 G A 0.038100 7.0821e-06
8:124882769 C A 0.803608 1.7430e-05
8:124884280 T C 0.020841 8.7196e-06
8:124884876 C T 0.024603 3.0145e-05
8:124886355 T C 0.303326 -1.3211e-04
8:124888411 T C 0.035091 -9.5378e-06
8:124897201 G T 0.819801 1.6815e-05
8:124898989 A C 0.091506 -1.1123e-05
8:124899116 C T 0.282870 -1.2629e-04
8:124909160 T C 0.045912 -1.1645e-05
8:124918216 T A 0.060126 -9.7751e-06
8:124923909 C T 0.440575 5.9072e-06
8:124926726 C T 0.530780 1.0383e-05
8:124929342 T C 0.122306 -3.5782e-05
8:124938328 T A 0.063135 3.9962e-05
8:124943022 A G 0.857193 -2.5522e-05
8:124946754 G A 0.043244 4.8098e-05
8:124951527 G A 0.475585 -1.3833e-05
8:124963071 A G 0.104782 -6.6374e-05
8:124964254 A G 0.488659 -7.0428e-06
8:124969725 G T 0.228159 3.7831e-06
8:124970848 T C 0.790024 -3.9724e-06
8:124987478 C T 0.961589 -2.0898e-05
8:124989360 G A 0.352467 4.4644e-05
8:125020626 T C 0.020611 -1.1946e-05
8:125022733 G T 0.147214 3.3766e-06
8:125024704 T C 0.992158 3.9909e-05
8:125031111 A C 0.032192 -2.0365e-05
8:125031391 T C 0.033802 2.8228e-05
8:125032182 C T 0.032870 -2.5864e-05
8:125038658 C T 0.040122 -2.0670e-05
8:125038729 T C 1.156747 4.8605e-05
8:125044339 C T 0.687602 1.9731e-05
8:125052329 A G 0.082532 -2.8365e-05
8:125054074 T C 0.049924 -7.7860e-06
8:125056958 T C 0.125338 -1.1457e-05
8:125057728 G A 1.019582 8.2920e-06
8:125061233 T C 0.035750 -1.0776e-05
8:125061895 A G 0.972771 -7.3704e-06
8:125066303 T C 0.034023 1.6125e-05
8:125068891 C T 0.022922 2.0615e-05
8:125074916 T C 0.772987 4.3846e-06
8:125084168 A G 0.474027 -1.1762e-05
8:125086031 C T 1.706532 2.7063e-05
8:125095089 T C 1.767563 2.0565e-05
8:125102919 C T 0.031436 1.4522e-06
8:125108977 C T 0.933279 3.5290e-06
8:125115420 A G 0.154862 3.3938e-05
8:125122130 G T 0.345804 -1.5077e-05
8:125127230 A G 0.059139 -3.4457e-05
8:125129490 C G 0.050008 2.4425e-05
8:125131372 T C 0.052391 -2.9826e-05
8:125151231 T C 0.055026 -3.0248e-05
8:125154360 T C 1.483544 9.0124e-06
8:125154514 C T 0.150438 -3.3421e-08
8:125160636 C T 0.067266 -8.2913e-06
8:125174081 T C 0.105609 1.1509e-05
8:125190015 T C 1.577393 1.7409e-05
8:125197122 T G 0.232628 1.5045e-07
8:125203806 T C 0.108521 2.1557e-06
8:125209874 A G 0.024217 1.3808e-05
8:125211598 G A 0.172532 2.3305e-05
8:125217827 G T 0.056945 -4.7359e-05
8:125224714 C T 0.290219 -1.4536e-05
8:125232152 T C 0.586177 7.1690e-06
8:125235037 A G 0.613276 -8.8298e-05
8:125238245 T C 0.058993 -2.5509e-05
8:125239873 G A 0.149120 1.1546e-05
8:125245607 T C 0.040449 3.5623e-05
8:125245926 G T 0.312667 4.7555e-06
8:125247268 T C 0.216010 -4.3702e-05
8:125249908 A G 0.056049 -3.6582e-05
8:125250560 A G 0.063089 -9.0358e-06
8:125251068 A G 0.822320 -3.7879e-04
8:125261138 G A 0.216837 -3.9889e-05
8:125265644 T G 0.545198 4.0587e-05
8:125266006 G A 0.631053 2.1282e-05
8:125269095 T C 0.884082 -1.8657e-05
8:125275230 A G 0.222433 -7.1691e-05
8:125281318 G T 0.581869 2.7598e-05
8:125284668 C T 0.298882 -8.8943e-05
8:125287880 T C 0.088312 -2.1644e-05
8:125291320 A G 1.670773 -3.9402e-05
8:125298461 A G 0.080811 8.0272e-06
8:125300254 A C 1.283786 7.8154e-06
8:125300795 C T 0.038674 -3.3727e-05
8:125311760 G C 0.471544 1.7053e-05
8:125316244 T C 0.021721 2.0518e-06
8:125319990 C A 0.158179 2.3728e-05
8:125326594 A C 0.040320 1.3611e-05
8:125338216 G A 0.351117 1.8180e-05
8:125343130 A G 0.064436 -4.6661e-05
8:125359974 G A 0.044146 -2.8812e-05
8:125376734 G A 0.021952 1.4475e-05
8:125386709 G T 1.589556 -6.2170e-05
8:125388989 C T 0.125529 4.8076e-05
8:125394012 A G 0.687842 -2.4214e-05
8:125396959 T C 0.080935 1.9516e-05
8:125400389 A G 0.823550 -1.1223e-05
8:125427742 C T 0.887032 5.7022e-06
8:125428176 C T 0.677388 -1.7426e-05
8:125431341 A G 0.799259 2.3808e-06
8:125434527 G C 0.446019 1.4656e-05
8:125435084 C G 0.104048 9.2091e-06
8:125438405 G A 0.158711 4.0869e-05
8:125438963 A G 0.181335 -4.4827e-05
8:125439757 A G 0.272971 -5.7034e-06
8:125440192 A G 0.024646 2.4094e-05
8:125442251 T C 0.123371 3.8067e-06
8:125445860 A C 0.168497 3.4695e-05
8:125447641 C T 0.093642 7.0199e-06
8:125450606 T C 0.072697 -1.6017e-05
8:125455389 C T 0.049973 -1.8149e-05
8:125457705 G A 0.289460 -1.3371e-05
8:125463098 T A 0.947434 2.8779e-05
8:125463250 C T 0.956097 2.8708e-05
8:125463435 G C 0.035961 8.4209e-06
8:125463544 C T 0.713228 4.6152e-05
8:125473712 C G 0.064689 4.2599e-06
8:125477797 T G 1.703124 1.5779e-05
8:125479475 A G 0.497166 1.7611e-05
8:125480023 G A 0.048006 3.0215e-05
8:125486449 T G 0.046558 2.3966e-05
8:125494644 G T 0.069087 -3.6894e-05
8:125519644 C T 0.060635 2.2506e-05
8:125531989 A G 0.140145 -1.2175e-06
8:125550875 T G 0.022669 -1.2703e-05
8:125559415 T C 0.111579 5.3572e-05
8:125565328 C T 0.463137 3.5999e-05
8:125568623 G A 0.268767 -5.8625e-05
8:125569049 A G 0.240801 -6.0689e-05
8:125569380 A C 0.818847 -2.6746e-05
8:125569757 G T 0.259286 -1.5165e-05
8:125576082 G A 0.879437 -1.8558e-05
8:125577405 T C 0.237659 4.7261e-05
8:125579083 G C 0.031215 1.7942e-05
8:125579973 T C 1.375415 2.8311e-05
8:125585542 T G 0.040436 1.1443e-05
8:125588890 A C 1.112250 2.4793e-05
8:125593594 A G 1.363935 5.6837e-05
8:125595153 A G 0.034935 2.2474e-05
8:125596990 C A 0.255498 2.0059e-05
8:125600410 C T 0.715549 -1.5380e-05
8:125600644 C T 0.899104 -5.1897e-05
8:125603124 A G 0.031306 -2.7824e-05
8:125605954 T C 0.119307 6.3979e-05
8:125606145 C T 1.848748 -2.1824e-05
8:125606229 G A 1.143466 -1.1367e-05
8:125606875 G C 0.104240 1.6962e-05
8:125607276 T C 0.200725 -9.2768e-05
8:125609103 T C 0.157961 8.9710e-06
8:125612074 T G 0.040540 -3.0879e-05
8:125612861 C A 0.055789 1.3222e-05
8:125615738 C T 0.368934 5.6380e-06
8:125617524 A G 0.048597 -1.0423e-05
8:125622405 C T 0.095122 3.9997e-06
8:125627950 T C 0.309395 -1.7453e-06
8:125637327 A G 0.062969 -3.8699e-06
8:125639117 C T 0.092798 -5.2020e-05
8:125639968 G C 0.570558 -3.7540e-05
8:125654560 A G 0.268663 -2.2705e-05
8:125654805 T C 0.062982 1.1298e-05
8:125656126 G A 0.031124 1.6865e-05
8:125660274 T C 0.025064 1.5801e-05
8:125663219 T C 0.317565 -1.1557e-05
8:125663519 G A 0.126172 1.3506e-05
8:125664204 G T 0.112244 4.3360e-05
8:125664701 T C 0.042309 9.5614e-06
8:125666321 A G 0.034428 2.3529e-07
8:125673083 G A 0.042134 2.7657e-05
8:125675902 A C 0.127535 -1.1314e-05
8:125681410 G A 0.115581 -5.4538e-05
8:125681549 T C 0.094710 -1.2030e-06
8:125682134 T C 0.023746 -1.8465e-05
8:125682357 A G 0.181575 1.9397e-05
8:125683042 C G 0.920691 3.1126e-05
8:125683083 T C 1.635971 -1.9426e-05
8:125685202 T C 0.077624 -2.3272e-05
8:125685977 A G 0.094957 9.8792e-06
8:125689449 C A 1.490626 1.2025e-06
8:125692535 T C 0.047947 6.9853e-06
8:125693155 A G 0.277379 -4.7616e-05
8:125696512 A G 0.294517 -2.0988e-05
8:125699290 A G 0.157643 -4.4262e-05
8:125702147 A C 0.045445 2.3215e-05
8:125702996 A G 0.026927 5.6590e-05
8:125706036 C G 0.088579 -2.2175e-06
8:125706297 C A 0.804994 2.2109e-05
8:125714062 A G 0.111754 5.1045e-05
8:125715461 T G 0.556318 -1.7481e-05
8:125721366 A G 0.091276 4.9111e-06
8:125723820 G A 0.064167 3.3007e-05
8:125728284 C T 1.424554 -8.1102e-06
8:125728361 A G 0.373513 -8.3184e-06
8:125728593 T C 0.862108 5.5664e-06
8:125728717 T C 0.065300 -2.2898e-05
8:125729383 G A 0.415401 -3.5471e-06
8:125730794 T C 0.038999 -3.0816e-05
8:125731615 A G 1.442010 4.0647e-05
8:125731626 A G 0.184253 4.5131e-06
8:125736284 A G 0.021640 -1.8929e-05
8:125737094 C T 0.055153 -1.8418e-05
8:125737252 A C 0.148682 -2.3180e-05
8:125738032 A G 0.174901 2.9142e-05
8:125741792 C A 0.080023 2.0288e-05
8:125742308 A G 1.177560 3.4603e-05
8:125743821 C T 1.694227 8.9684e-05
8:125750063 G A 0.235718 1.6677e-05
8:125750569 A G 0.999984 -4.5341e-05
8:125751663 T C 0.102393 -5.9075e-06
8:125751902 A G 0.307944 9.0664e-07
8:125755529 T G 0.462621 -7.2353e-05
8:125756683 C T 0.898941 6.0489e-05
8:125761506 G T 0.079558 2.1764e-05
8:125763112 A T 0.142135 1.8236e-05
8:125763884 A G 0.615899 -2.3981e-05
8:125764163 A G 0.052728 -3.9767e-05
8:125765790 A G 0.042900 -7.1887e-06
8:125768517 A G 1.676628 1.9438e-05
8:125769156 G A 1.154527 1.9750e-05
8:125769955 T C 0.115980 -1.0189e-05
8:125784945 C T 0.463527 3.9293e-05
8:125786172 A G 0.137253 -1.7508e-05
8:125794780 G T 0.063586 -1.8648e-05
8:125801903 G A 0.411279 -7.6963e-06
8:125803141 T C 1.497166 8.9275e-06
8:125813181 G A 0.078172 7.1151e-05
8:125818930 G C 0.111802 -7.4334e-06
8:125820336 T C 0.148617 6.7129e-05
8:125821793 T C 0.097956 3.3893e-05
8:125824035 C T 0.040206 -2.0106e-05
8:125829280 C G 0.079328 -1.0177e-07
8:125831016 G A 1.527401 1.6596e-05
8:125839368 G C 0.223754 -2.5696e-05
8:125839433 T C 0.044280 -1.2199e-05
8:125840315 C T 0.115788 3.3675e-05
8:125840772 A G 0.340980 2.5768e-05
8:125841302 T C 0.052982 -3.1816e-05
8:125843837 C T 0.152651 -3.0780e-05
8:125846406 A G 0.021676 -4.0034e-06
8:125846422 T C 0.167147 -1.0747e-06
8:125847357 T C 0.224858 -1.0346e-05
8:125856145 A G 0.054439 1.7435e-05
8:125856679 C T 0.298853 -2.1539e-05
8:125856888 A G 0.044156 -2.8882e-06
8:125871971 T C 1.003041 -7.4545e-06
8:125874775 G A 0.061680 -2.3939e-05
8:125876444 G A 0.569243 1.8469e-05
8:125883275 A G 0.946200 8.4706e-06
8:125884635 G A 0.050560 2.1098e-06
8:125889592 A G 0.050499 -2.2160e-05
8:125891654 C T 0.049337 -2.2886e-05
8:125893707 T C 0.037613 1.3557e-05
8:125905658 C A 0.850900 -2.3988e-05
8:125909292 C T 0.267067 9.2389e-06
8:125910950 A G 0.049216 -5.3486e-06
8:125912150 T C 1.263577 -9.4604e-06
8:125926472 T C 0.122475 -7.8830e-06
8:125927560 A G 0.055805 -1.2531e-05
8:125931350 T C 0.090312 1.0211e-05
8:125931992 G A 0.691335 -1.4885e-05
8:125939445 T C 1.110475 -7.1560e-06
8:125940785 T C 0.022552 1.0714e-05
8:125942108 T C 1.129190 -8.1930e-06
8:125950209 T C 0.319999 5.4047e-05
8:125951173 C T 0.114931 -1.1195e-05
8:125953345 A C 0.054173 -1.7150e-05
8:125954124 G T 0.404865 1.3385e-06
8:125954274 C A 1.062164 -2.5776e-06
8:125956491 C T 0.031543 2.2525e-05
8:125956662 C T 0.041349 -1.2079e-05
8:125960124 G A 0.957554 1.9668e-05
8:125962312 T C 0.054056 5.8670e-05
8:125964024 C G 0.283004 3.9030e-05
8:125966942 A C 0.162794 -5.5804e-05
8:125972400 G C 0.144761 -4.7598e-05
8:125979866 C G 1.962654 1.0219e-05
8:125983732 G A 0.071856 1.1910e-05
8:125985984 G A 0.096518 5.1497e-06
8:125989460 C A 0.078682 -3.4666e-05
8:125989649 A G 0.078640 -4.0305e-05
8:126004135 T C 0.080214 8.2202e-06
8:126009021 G A 0.041809 4.4522e-05
8:126016021 G T 0.426865 -2.7642e-05
8:126021414 T A 0.038064 2.1049e-05
8:126031646 C G 0.181159 -1.2408e-05
8:126033096 C T 0.043481 1.6871e-05
8:126034052 T C 0.045338 1.0527e-05
8:126037318 G A 0.113088 5.2199e-05
8:126043020 C T 0.024691 -5.8846e-05
8:126043324 C T 0.036603 -1.8551e-05
8:126044527 T C 0.068685 3.8292e-05
8:126049385 C T 0.064024 2.6324e-06
8:126065585 A G 0.045980 1.0131e-05
8:126068873 G T 0.190183 -4.3918e-05
8:126080092 A G 0.043351 -4.2969e-06
8:126080584 G A 0.068029 4.2656e-05
8:126088767 G A 0.044121 1.8464e-05
8:126090581 T C 0.077137 -7.9330e-06
8:126091094 C T 0.043014 2.0829e-05
8:126093815 C T 0.116191 1.9480e-05
8:126100821 A G 0.064891 -2.8083e-06
8:126101429 T C 0.410899 -9.9333e-07
8:126120004 C G 0.082710 -2.5113e-05
8:126122655 C T 0.029125 4.6475e-05
8:126123256 C T 0.155891 -2.7109e-05
8:126127430 A G 0.030225 1.0113e-05
8:126131876 C A 0.035117 1.8799e-05
8:126162174 G A 0.057646 -1.1787e-05
8:126167906 A G 0.023695 -5.2066e-05
8:126190091 A G 0.422766 5.9106e-06
8:126190164 C G 1.936908 9.8109e-06
8:126206569 C T 0.334947 3.2105e-06
8:126215272 C T 0.139554 5.6900e-05
8:126218391 A G 0.048084 -1.1132e-05
8:126218780 G A 0.096119 -1.7743e-05
8:126236993 G A 0.046217 2.5749e-05
8:126241439 A C 0.054562 -2.6825e-05
8:126243100 A G 0.156462 -7.2922e-07
8:126258883 C A 0.117836 2.9924e-05
8:126259201 A C 0.030920 1.7283e-05
8:126265632 T C 0.442445 2.9396e-05
8:126265982 T C 0.061992 9.4117e-06
8:126266550 C G 0.042053 2.0522e-05
8:126267630 G T 0.589656 1.7815e-05
8:126267928 T G 0.022782 -4.7962e-06
8:126283820 G A 0.106840 2.0676e-05
8:126288007 G A 0.180263 -3.9090e-05
8:126289605 G A 0.247520 -2.8194e-05
8:126295353 G A 0.072083 2.1865e-05
8:126300935 G A 0.069409 -1.7056e-05
8:126302269 T C 1.284383 -6.9174e-06
8:126303493 G A 0.293738 -1.5353e-05
8:126303867 G T 0.049359 -3.1613e-05
8:126308155 G A 0.167741 -2.1475e-05
8:126309873 A G 0.132413 5.2044e-05
8:126335896 G A 0.143907 6.1160e-05
8:126342923 T C 1.088686 -2.5918e-05
8:126344793 T C 0.176914 1.7886e-05
8:126345076 A G 1.750075 1.7914e-05
8:126346977 A G 0.638827 1.6856e-05
8:126349516 T C 0.100565 1.2858e-05
8:126350794 G T 0.151103 -3.8753e-05
8:126350887 G A 0.274091 -9.9502e-06
8:126353153 T C 0.172753 -4.4982e-05
8:126358019 A G 0.023032 2.9364e-06
8:126374706 T C 0.075810 3.9057e-05
8:126378360 A G 1.541865 -2.4106e-05
8:126399416 C T 0.106586 5.6828e-06
8:126400474 G A 0.034623 -4.7699e-06
8:126401023 A G 0.457798 -4.6003e-05
8:126402446 A C 0.526385 3.1105e-05
8:126402564 T C 0.123082 -1.0481e-06
8:126405786 T C 0.896627 5.7931e-06
8:126408745 T C 0.030540 -2.1802e-05
8:126408898 C T 0.183678 -6.9308e-06
8:126409504 C G 1.112247 5.3591e-06
8:126409668 A G 0.847066 -6.6677e-06
8:126414170 A G 0.075216 -5.2461e-05
8:126415668 C T 0.028637 -3.2537e-05
8:126415695 C T 0.042725 -3.5238e-05
8:126417243 G C 0.934934 2.0713e-06
8:126417614 T G 0.817312 -2.3127e-05
8:126421983 T C 0.089121 -3.8021e-05
8:126422538 T C 0.068474 5.0811e-05
8:126424379 T C 1.082366 -3.2422e-05
8:126428622 G T 0.088040 -3.7772e-05
8:126438027 T C 0.659779 4.6624e-05
8:126438141 C T 0.120508 -7.0661e-07
8:126438565 G C 0.049892 7.9174e-06
8:126439406 C T 1.161626 1.9517e-05
8:126440319 G A 0.057957 -5.9859e-06
8:126444268 A C 0.120612 9.5115e-06
8:126444788 A G 0.782569 -1.6428e-05
8:126447844 G C 0.576670 -3.1007e-06
8:126448845 T C 0.399597 -5.6363e-05
8:126449406 T C 0.354671 2.7193e-05
8:126464388 C T 0.241551 -9.3819e-07
8:126469424 A G 0.028252 -4.0958e-06
8:126471577 G A 0.118661 -3.2923e-05
8:126472487 G A 0.790540 1.4846e-05
8:126477116 C G 0.051372 -3.3989e-06
8:126479315 A G 0.946077 -2.3723e-05
8:126479362 T C 1.041576 -3.4751e-05
8:126481061 G A 0.050917 1.7454e-05
8:126481952 G A 1.373169 5.6203e-06
8:126486409 G A 0.952682 -2.6082e-05
8:126487857 A G 0.360783 3.8530e-05
8:126493746 G A 1.394559 1.4966e-06
8:126498687 A G 0.049009 -2.5059e-05
8:126502303 A G 0.065919 -1.7000e-05
8:126507389 A C 1.400541 3.5650e-06
8:126513718 A G 0.034571 6.5282e-07
8:126514539 G C 0.061284 5.7386e-05
8:126515749 G A 0.029475 6.4269e-06
8:126516197 G A 0.677761 -4.8181e-06
8:126516511 G A 0.245303 -1.4882e-05
8:126520008 A G 0.066526 7.4037e-06
8:126526686 C T 0.418598 3.4253e-05
8:126528722 G A 0.045201 -4.0636e-06
8:126528849 G T 1.535977 -3.4320e-06
8:126531464 T C 1.835625 -1.9275e-05
8:126535893 A G 0.062683 7.3541e-07
8:126536579 G T 0.088618 3.8214e-05
8:126540051 A G 1.247897 -3.0668e-05
8:126540587 C T 1.581639 -6.6350e-07
8:126548064 T C 0.084638 -9.4285e-06
8:126548891 G A 0.980999 -7.2441e-05
8:126569784 G A 0.965166 -8.8962e-05
8:126569934 G T 0.074833 -1.0968e-05
8:126570279 A G 0.127889 8.8749e-06
8:126575987 G A 1.158773 -2.7911e-05
8:126576772 C T 1.916670 -3.5653e-05
8:126580618 C T 1.375029 -7.9040e-05
8:126590593 A G 0.324128 4.8149e-05
8:126591276 T C 0.053647 -4.4340e-05
8:126603909 T C 0.035594 -3.5765e-05
8:126606407 T C 0.047993 7.1936e-06
8:126606706 A C 0.945464 -3.5921e-04
8:126608587 C A 1.868151 -6.2370e-06
8:126615293 T C 0.584719 7.4769e-05
8:126615750 A G 0.033429 -2.1540e-05
8:126621119 G A 0.379856 1.4711e-05
8:126621937 G C 0.374549 1.7571e-05
8:126633531 T C 0.105405 -1.6131e-05
8:126635162 G A 0.313595 1.1930e-05
8:126635594 C T 1.939852 2.8299e-06
8:126636054 C T 0.034396 -7.7157e-05
8:126645810 C T 0.570944 1.1524e-05
8:126649511 C T 0.132816 2.6646e-05
8:126649924 G A 0.149779 -2.3965e-05
8:126651158 A G 0.083590 -5.5828e-06
8:126653448 T C 0.744612 7.3940e-06
8:126654034 G A 0.826962 4.5342e-06
8:126664035 A G 0.289164 3.3728e-05
8:126664243 G A 0.043760 -3.8047e-06
8:126668628 A G 0.037486 2.4207e-05
8:126669721 G A 0.668533 -1.3240e-05
8:126670481 A G 0.217581 3.4810e-05
8:126673762 T G 0.026369 -3.4544e-05
8:126673909 C T 0.054523 -9.7221e-06
8:126675858 T C 0.055624 -2.1654e-05
8:126676454 A G 1.259922 -1.0132e-05
8:126676974 T C 0.794822 -1.2513e-05
8:126689039 C T 0.170688 1.6851e-05
8:126697113 T C 0.056266 -6.2891e-05
8:126700303 G T 1.215403 3.4386e-05
8:126700799 G A 0.079549 8.6937e-06
8:126702095 G A 0.140651 4.1179e-05
8:126706280 G A 0.049755 4.5767e-05
8:126711161 T C 0.051923 1.8856e-06
8:126712907 T C 0.029855 -3.7035e-05
8:126717575 T G 0.067731 1.7288e-05
8:126718360 G T 0.046019 -5.5519e-05
8:126728809 C T 0.321632 2.4093e-06
8:126732732 A G 0.243291 -8.3138e-06
8:126739185 G A 0.091698 -1.1170e-05
8:126739707 T C 0.053527 -1.9830e-07
8:126742169 C T 0.273698 -1.9686e-05
8:126743549 A G 0.118661 -1.7014e-06
8:126744720 A G 0.061362 -6.6869e-06
8:126755126 C T 0.050635 4.0031e-05
8:126756136 A G 0.065426 -3.2160e-06
8:126756518 C T 0.155196 1.1698e-05
8:126761402 T C 1.147380 -3.3909e-05
8:126761459 T G 1.790079 2.8165e-05
8:126763557 C T 1.704448 8.5715e-06
8:126765435 A G 0.026668 1.9383e-05
8:126765546 T C 0.063589 1.7772e-05
8:126765996 T G 0.215870 -2.0708e-05
8:126766585 A G 0.882991 5.1500e-06
8:126771107 T G 0.053137 1.0041e-05
8:126771303 T C 0.166465 3.9988e-06
8:126773131 A G 0.123893 1.1282e-05
8:126774731 T G 0.144368 1.9601e-05
8:126778591 A G 0.713731 -6.5839e-06
8:126798365 C A 0.027015 2.3280e-06
8:126801355 A G 0.064151 -3.3999e-05
8:126802167 T C 0.072794 -4.1783e-05
8:126803810 G T 0.104259 -1.4042e-05
8:126805047 A G 0.066397 1.2134e-04
8:126805819 T C 0.241467 -9.1059e-06
8:126817030 C T 0.055981 -2.3019e-05
8:126859104 G A 0.700056 -1.0435e-05
8:126859520 T A 0.068854 4.6480e-06
8:126861260 C A 1.650405 -1.5886e-05
8:126862455 T C 0.066494 1.4800e-05
8:126867184 A C 0.508997 -1.4864e-05
8:126867463 G A 1.410477 -1.7477e-05
8:126867554 C T 0.063174 5.6565e-06
8:126868230 G A 1.301261 7.7970e-06
8:126869970 A C 0.040167 7.2690e-06
8:126872556 A G 0.023708 1.4861e-05
8:126873484 G A 1.410295 -9.0169e-06
8:126881632 T C 0.233576 -2.8839e-05
8:126882372 G A 0.041897 7.9546e-06
8:126883835 G C 0.052206 1.3596e-06
8:126886750 G C 0.071217 -4.9171e-06
8:126908794 G A 0.078435 -6.5588e-06
8:126911836 C T 0.107077 -4.3695e-05
8:126912280 G A 0.500071 6.0054e-06
8:126912876 T C 0.062752 -3.7367e-05
8:126914474 A G 0.036178 8.0048e-06
8:126921725 T G 0.111361 3.4127e-05
8:126924851 G A 0.784497 -1.3438e-05
8:126925080 A G 0.101254 -6.4659e-06
8:126927107 T A 0.058915 -4.5120e-05
8:126930124 G A 0.290738 -4.9752e-05
8:126939013 C T 0.025545 -1.4918e-05
8:126942564 T G 0.072132 1.5871e-05
8:126943557 A G 0.080386 3.2645e-06
8:126951387 G A 0.578348 -5.0038e-06
8:126961528 A G 0.587358 2.3951e-06
8:126962667 C T 0.765642 -4.6219e-05
8:126968513 T G 0.051183 -3.0883e-05
8:126970966 A C 1.059525 -4.5002e-05
8:126975220 G A 0.207265 -1.0966e-04
8:126982214 G T 0.260293 -5.2542e-06
8:126982874 A C 0.086141 -1.8678e-05
8:126990824 G A 0.044098 -4.7688e-06
8:126995981 C A 0.034487 5.9906e-06
8:126996741 C T 0.139798 5.8126e-06
8:127003663 A C 0.458200 -6.3486e-05
8:127005790 A G 0.119742 3.5409e-06
8:127006346 A G 0.655261 -1.2597e-05
8:127007166 A C 0.161610 4.7603e-05
8:127008916 A G 0.840536 -7.1602e-06
8:127009326 G A 0.497316 1.0788e-05
8:127010042 G A 0.131657 -2.0431e-05
8:127032911 C T 0.381852 -3.1736e-05
8:127033780 G T 0.035211 8.4647e-06
8:127034863 A G 0.050336 -8.3657e-06
8:127046914 A G 0.041449 1.1393e-05
8:127050090 C T 0.053475 6.9435e-05
8:127050229 A G 1.308876 -1.1844e-05
8:127051018 T C 0.270991 3.5060e-05
8:127051787 A C 0.047331 2.7619e-06
8:127054086 C T 0.036577 -1.9464e-05
8:127054168 C T 1.835722 2.8207e-05
8:127054333 A C 1.782819 -1.0201e-05
8:127058720 T G 0.286694 3.7154e-05
8:127062073 A G 0.045993 -4.3143e-06
8:127063786 T G 0.064193 -4.7636e-06
8:127069450 A G 0.062245 -1.0367e-06
8:127076935 C A 1.950508 -1.6808e-05
8:127082888 G A 1.544387 -6.6494e-06
8:127092536 T G 0.086618 1.5272e-05
8:127092882 T G 0.301135 7.0088e-05
8:127095115 T C 0.053770 -6.1562e-06
8:127095647 T G 0.072142 6.7231e-06
8:127097525 G A 0.336858 -4.9038e-06
8:127103854 G A 0.683964 7.8510e-05
8:127112691 T C 0.230700 -2.2684e-05
8:127118098 A G 0.087585 4.1196e-05
8:127121088 G A 0.077942 -5.2045e-06
8:127142943 A C 0.031218 6.1164e-06
8:127148356 A T 0.148587 -2.8654e-05
8:127150370 A G 1.454623 4.5871e-05
8:127153933 A G 0.096612 -2.7089e-05
8:127157539 T C 0.471924 -3.8872e-05
8:127168283 A G 0.056026 4.1100e-05
8:127170984 G T 0.080902 1.9141e-06
8:127174013 A G 0.306604 -4.7562e-05
8:127180144 C T 0.498091 -2.5448e-05
8:127181094 C A 0.469045 3.6366e-05
8:127185415 G A 0.082681 3.8945e-05
8:127191303 G A 1.813449 9.2645e-06
8:127201108 T C 0.142180 -4.8144e-06
8:127208437 T C 1.315916 4.6734e-05
8:127209336 C T 0.590361 -5.6481e-06
8:127211197 T C 0.061801 1.1952e-05
8:127236278 T C 0.031926 -2.1176e-05
8:127238732 T G 0.039249 2.9563e-05
8:127246607 C A 0.579016 -4.5883e-06
8:127254448 G A 0.020192 -7.3062e-06
8:127254903 C T 0.061310 2.4870e-06
8:127262332 T C 1.274636 2.3644e-05
8:127262925 T C 0.046052 -1.6845e-05
8:127265175 C T 0.053864 7.8955e-05
8:127269092 G A 0.058905 3.3364e-06
8:127274995 T C 0.053465 4.6290e-05
8:127281028 G A 0.730239 3.9887e-05
8:127289981 T C 0.225283 -5.7831e-06
8:127313966 T C 0.084703 -2.7730e-06
8:127315409 C A 0.754986 4.0475e-05
8:127317288 C A 0.046490 3.4836e-05
8:127321273 T C 0.067075 -1.4567e-05
8:127332950 T C 0.024263 1.4711e-06
8:127334273 T G 0.578419 1.8773e-05
8:127337991 A G 0.027022 3.1260e-05
8:127339271 C A 0.032952 1.6953e-06
8:127340696 G A 1.439881 8.3153e-06
8:127345082 T C 0.070071 1.0983e-05
8:127346311 T G 0.729392 -4.8249e-06
8:127348406 G C 0.657929 -1.5316e-05
8:127349404 A C 0.444441 5.9416e-06
8:127369364 G T 0.505609 -3.9509e-06
8:127369615 A C 0.198969 -3.4131e-05
8:127374239 G A 0.073580 -1.1769e-04
8:127379807 G A 0.219674 -5.2987e-05
8:127386194 A G 1.053952 -4.1494e-06
8:127388342 A G 0.697113 2.1657e-05
8:127391445 G C 0.285337 -5.7528e-05
8:127391626 T C 0.028122 9.1119e-06
8:127393272 G T 0.154462 1.9857e-05
8:127403777 A G 0.050713 -1.9165e-05
8:127404946 C T 0.060833 -2.3115e-05
8:127405869 T G 0.959937 -6.3235e-05
8:127414720 A G 0.025918 3.1537e-05
8:127416069 A G 0.165005 -2.8371e-06
8:127420258 T C 0.110663 3.4867e-05
8:127422090 A G 1.231879 -7.1462e-05
8:127422952 G A 0.401561 4.5229e-06
8:127434397 A G 0.076507 -1.3359e-05
8:127436542 G A 0.229223 -3.2073e-05
8:127437379 A G 0.071463 3.5564e-05
8:127437434 T C 0.469408 -2.2083e-05
8:127440597 T G 0.021312 1.2675e-05
8:127442649 C T 0.736510 4.7499e-06
8:127443949 G A 0.036097 8.5723e-06
8:127448578 A G 0.550440 -2.5437e-05
8:127448644 G A 0.051583 -2.4558e-05
8:127448900 C T 1.705107 -1.3302e-05
8:127452190 C T 0.077390 -7.1880e-05
8:127453078 C T 0.291848 -1.1535e-05
8:127458740 A G 0.028158 -4.0421e-06
8:127462080 G A 0.073291 3.8763e-06
8:127463054 G A 0.036928 4.9497e-05
8:127477671 A G 0.066348 -1.6094e-05
8:127477739 G A 1.679527 -1.9835e-05
8:127479944 T C 0.483690 -1.0157e-05
8:127480322 C A 0.103315 2.0516e-05
8:127483918 T G 0.706646 -3.5702e-06
8:127485974 A G 0.043111 2.4652e-05
8:127486073 T C 0.077841 -2.2865e-05
8:127489030 G A 0.286788 -1.8346e-05
8:127491803 C T 0.050278 3.2951e-05
8:127502950 G A 0.115194 -4.0638e-05
8:127505233 T C 0.104012 -1.5364e-05
8:127510476 A G 1.866168 -1.0009e-04
8:127511862 G A 0.178462 -4.5833e-06
8:127520538 T G 0.026405 3.9990e-05
8:127520748 C A 0.101088 -1.4331e-05
8:127520930 G A 0.054669 -8.0854e-07
8:127521201 A C 0.071590 3.5684e-05
8:127524012 C A 0.798392 -3.8337e-05
8:127529904 G T 0.142161 -3.2852e-05
8:127531903 G A 1.739720 -2.3246e-05
8:127539542 G A 0.315913 -1.0270e-05
8:127546401 C G 0.038083 -2.6103e-05
8:127549410 T C 0.047292 -2.4530e-05
8:127558528 C T 1.702471 -2.2968e-05
8:127571356 G T 0.067994 -1.3406e-05
8:127574680 G A 0.066403 -1.3361e-05
8:127575116 G A 0.101568 3.1796e-05
8:127575595 T G 0.262175 1.4360e-06
8:127580818 G A 0.480895 2.1016e-05
8:127583598 T C 0.116168 -6.9684e-06
8:127588784 G C 0.098793 -1.5181e-05
8:127590407 A T 0.150772 4.2438e-05
8:127592581 T G 1.398071 3.3771e-07
8:127597291 C T 0.138532 -3.1854e-05
8:127607768 C G 0.028330 -6.0897e-07
8:127609293 G A 0.967730 -2.4465e-05
8:127617519 T C 0.078659 1.2513e-05
8:127617915 T C 0.046195 -3.0484e-05
8:127626469 A G 0.312937 4.3671e-06
8:127629946 G A 0.026755 -4.3490e-05
8:127630571 T C 0.119148 -2.1982e-05
8:127635246 G A 1.906825 -2.2157e-05
8:127637687 T C 0.048807 1.2283e-05
8:127639091 G A 0.273980 7.2857e-06
8:127641934 C G 0.021237 1.0351e-05
8:127649536 T C 0.411509 -3.0002e-05
8:127650064 T G 0.093551 -1.4816e-06
8:127651470 C T 0.156695 1.5526e-05
8:127652265 A G 0.126289 3.1749e-06
8:127660414 C A 0.448765 -1.1010e-05
8:127661447 G A 0.266190 1.9227e-06
8:127662282 C A 0.079318 6.1853e-06
8:127663402 T C 0.297275 -1.3834e-05
8:127669146 T C 0.185966 -1.3663e-05
8:127675166 T C 0.302595 2.8034e-06
8:127675332 T G 0.220129 1.6660e-05
8:127678326 C A 0.288087 -1.2177e-06
8:127679785 G A 0.052177 -2.3882e-05
8:127680122 T C 0.078994 1.7018e-05
8:127681529 T C 0.075498 2.0238e-05
8:127681578 T C 0.367402 4.8015e-06
8:127682380 T C 1.594518 2.0820e-05
8:127684868 A G 0.056250 -3.3278e-05
8:127687138 G A 0.644826 1.9407e-05
8:127690675 T C 0.116467 5.1846e-05
8:127692210 C T 1.126399 5.9973e-05
8:127693318 A G 0.124575 -3.7875e-05
8:127694194 A G 0.064699 -3.0171e-05
8:127701948 A G 0.424369 4.0100e-05
8:127702400 A G 0.549703 -2.0164e-06
8:127704090 A G 0.045734 -3.5102e-06
8:127707148 T C 0.832227 5.8962e-05
8:127707310 C A 0.396335 9.4405e-05
8:127708268 C T 0.136818 -2.8345e-05
8:127708772 C T 0.984780 -1.2898e-05
8:127725862 T C 0.153891 2.1944e-06
8:127736814 G A 0.049197 -2.9250e-05
8:127737339 G T 0.026976 -4.1213e-05
8:127739184 A G 0.407452 -1.1191e-05
8:127742290 C A 0.146173 -7.9621e-06
8:127744383 G A 1.834599 -2.4705e-05
8:127747655 A G 0.033013 1.0998e-05
8:127762557 G A 0.039791 -5.9822e-05
8:127764303 C A 1.745287 -4.7637e-05
8:127767127 T C 0.906624 6.9408e-06
8:127768683 T C 0.794990 9.3371e-06
8:127769430 T C 0.054595 -3.1502e-06
8:127776701 C T 0.094226 -3.6745e-06
8:127777550 G A 0.135633 3.5717e-05
8:127781440 G T 0.178842 1.7788e-05
8:127782903 G A 0.023828 2.6843e-05
8:127784535 C T 0.036464 -3.8873e-05
8:127805302 A G 0.761961 -1.4636e-05
8:127810194 C T 0.134595 2.3626e-05
8:127818331 G A 0.478214 -5.1133e-07
8:127821880 C T 0.048817 4.3740e-05
8:127822911 T C 0.062667 1.7561e-05
8:127823662 T C 1.089325 2.3697e-05
8:127838101 A G 0.167410 3.4003e-05
8:127842405 C T 1.543390 -1.4751e-05
8:127843901 G T 0.118615 1.9559e-05
8:127854459 T C 0.300664 2.0608e-05
8:127857892 A G 0.068140 -1.2810e-05
8:127860110 G A 0.144011 3.4378e-06
8:127864363 A G 0.135883 9.0209e-06
8:127864704 A G 0.028774 1.8458e-05
8:127869680 T C 0.025126 -1.1545e-05
8:127870165 G A 0.138564 1.0779e-05
8:127877053 A G 0.047275 4.0297e-05
8:127880801 C A 0.190855 -4.6395e-05
8:127883917 A G 1.475264 -8.8798e-06
8:127888462 C T 0.032338 -2.3705e-05
8:127889117 A G 0.076040 1.1888e-06
8:127891951 C T 1.153579 -1.4348e-05
8:127894473 A G 0.084985 -1.3139e-05
8:127894859 A G 0.161236 -4.5812e-05
8:127897279 G A 0.347290 4.3792e-05
8:127897460 T C 0.427683 -1.9983e-05
8:127897726 A C 0.076225 -1.3463e-05
8:127899425 C G 0.240013 -1.5715e-05
8:127899466 T C 0.327621 -1.2340e-05
8:127900365 G A 1.582915 2.5936e-05
8:127903742 A G 0.062018 -1.4136e-05
8:127904613 G A 0.144352 2.4529e-05
8:127907150 A G 0.054741 -3.8630e-05
8:127907224 A G 0.612523 5.6853e-06
8:127908177 C G 0.048980 -2.2263e-05
8:127909720 G A 0.098186 2.0515e-05
8:127923443 T C 0.639671 -1.3535e-05
8:127923940 G A 0.056166 1.4977e-04
8:127925830 G A 0.773983 3.9963e-05
8:127927493 A G 0.707678 1.2451e-04
8:127929542 T G 0.021435 9.3523e-07
8:127935661 C T 0.038125 1.1103e-06
8:127937182 G A 0.203874 -2.3017e-05
8:127937755 T C 0.105723 -6.4973e-06
8:127941175 A G 0.172214 2.6708e-05
8:127945389 G A 0.035808 7.8235e-06
8:127953851 G T 0.087452 2.9623e-06
8:127959997 G C 0.054179 8.3740e-06
8:127962884 G A 0.134819 -2.6998e-05
8:127963168 C T 0.068123 -1.5038e-05
8:127965941 G A 0.045782 3.3093e-05
8:127969404 T C 0.173837 1.7941e-05
8:127972129 T C 0.029544 -2.1334e-05
8:127972787 A G 0.173084 3.3295e-06
8:127978138 C T 0.039531 4.3894e-05
8:127978559 C T 0.047545 -2.5058e-05
8:127981209 A G 0.555072 9.4584e-05
8:127991703 T G 0.574170 9.4099e-05
8:127999721 G A 0.117265 -1.6386e-05
8:128003037 G A 0.402499 -1.7388e-05
8:128007648 T C 0.797532 1.0010e-04
8:128010768 G A 0.155498 -2.6577e-05
8:128010900 T C 0.038609 -1.1520e-05
8:128025053 G A 0.593490 -3.0199e-05
8:128026875 A G 1.931546 -9.0557e-07
8:128034083 A G 0.106418 7.7133e-06
8:128035165 C T 0.028982 9.8193e-07
8:128036921 A G 0.077536 -1.9751e-06
8:128041330 G T 0.049022 1.8508e-05
8:128047588 C T 1.884634 -1.0597e-05
8:128050136 A G 0.287850 6.5329e-06
8:128050513 C T 0.786740 -5.7636e-05
8:128060708 T C 0.046152 2.3251e-05
8:128063328 G A 0.037450 -4.1803e-05
8:128063756 C A 1.021633 8.7131e-05
8:128064833 G A 1.557954 1.0850e-05
8:128067513 T C 1.381800 4.0650e-05
8:128069579 A G 0.023360 -8.0074e-06
8:128069858 G A 0.045883 -1.9008e-05
8:128071464 T C 0.585333 -1.1951e-05
8:128072525 C A 1.419594 2.9603e-05
8:128076545 G A 0.064047 -2.6249e-05
8:128078416 T C 0.134604 3.2611e-05
8:128079064 A C 0.093843 -7.9326e-05
8:128079740 T C 1.006238 -3.0675e-05
8:128086032 G A 0.116493 -3.7877e-05
8:128088066 A G 0.655527 -1.4359e-05
8:128093297 T C 0.409523 -6.3302e-06
8:128095156 G A 0.571178 1.5781e-05
8:128103937 C T 1.358183 4.1751e-05
8:128104343 A C 1.374172 3.8743e-05
8:128106880 C A 0.067062 1.6124e-05
8:128109431 C T 0.097670 -7.2712e-05
8:128112976 A G 0.043897 -1.3551e-05
8:128116500 A G 0.552930 -4.0720e-06
8:128122422 A G 0.109605 6.8015e-05
8:128125195 T C 0.066994 1.7824e-05
8:128129470 T C 0.021779 2.8453e-05
8:128130714 T C 0.156176 2.7754e-05
8:128133909 G T 0.044322 -1.4565e-05
8:128134683 C T 0.033120 -3.8223e-05
8:128138703 A G 0.086332 -4.2011e-05
8:128145170 A G 1.904978 -1.3471e-05
8:128148610 T C 0.088147 -7.3975e-06
8:128162026 A G 0.029813 1.6547e-06
8:128162974 T C 0.894615 5.1890e-05
8:128171018 C T 1.919185 -7.4520e-06
8:128172028 C T 0.695973 4.0559e-05
8:128175538 T C 0.168325 -2.5501e-05
8:128175696 A G 1.355872 -1.2351e-05
8:128178685 A G 0.835605 -3.2437e-05
8:128179578 C G 0.034269 -6.5223e-06
8:128197088 G A 0.740207 -1.4663e-05
8:128201359 T C 0.743340 -1.1058e-05
8:128203117 A C 0.074862 3.8954e-05
8:128212084 A C 0.525674 -1.9708e-05
8:128213233 G A 0.145134 -2.0738e-05
8:128213807 C T 0.876905 -5.2345e-06
8:128214499 G A 0.100721 -1.2789e-05
8:128219779 A C 0.135004 -2.6295e-05
8:128221593 C T 0.473225 4.4983e-05
8:128232063 T C 0.068393 -8.7155e-07
8:128236439 T C 0.040696 1.7557e-06
8:128238547 C T 0.047305 -3.6138e-05
8:128243131 C A 0.044133 6.1027e-06
8:128246812 C G 0.031089 -2.4146e-05
8:128249433 C T 0.513116 3.1360e-05
8:128251026 T C 0.043199 2.3250e-07
8:128252993 T C 1.126707 -8.9070e-05
8:128254339 A G 0.025730 6.1361e-06
8:128256252 T C 0.401116 3.1210e-05
8:128260183 A G 0.068604 -2.8806e-05
8:128262926 G A 0.046256 1.5398e-05
8:128268491 G A 0.063112 1.6041e-05
8:128268715 T C 0.358070 1.5622e-05
8:128269607 A G 0.114873 -3.0421e-06
8:128270050 T C 0.071755 4.1682e-06
8:128271095 T C 1.494674 -4.1132e-05
8:128275985 A C 0.308603 -1.7995e-05
8:128276193 G A 0.084576 -3.2359e-05
8:128277639 C A 0.169439 3.6106e-05
8:128278862 T C 0.085200 -6.5753e-07
8:128279274 A G 0.046191 3.3975e-06
8:128283434 G T 0.962082 -1.1361e-05
8:128288622 C T 0.185830 9.6115e-06
8:128289591 T C 1.483794 -2.1285e-05
8:128295845 A G 0.039398 2.8471e-05
8:128300999 T C 0.375824 -1.1561e-05
8:128304499 A G 0.020841 8.0009e-06
8:128305973 A G 0.109018 -3.5576e-05
8:128307030 G A 0.083343 -2.5263e-05
8:128307955 T C 0.470297 4.0730e-05
8:128310849 G C 0.241382 2.4899e-05
8:128311559 C T 0.312641 -1.0566e-05
8:128314835 T C 0.038161 6.0280e-06
8:128320346 G A 0.284214 6.1599e-05
8:128321684 T G 0.288810 6.1667e-05
8:128323181 C T 0.733346 -3.8760e-05
8:128333180 T C 0.731684 -4.1060e-05
8:128333513 G A 1.014652 1.6168e-06
8:128342866 G A 0.572934 -5.0961e-05
8:128353171 A C 0.625458 -2.7974e-05
8:128355618 G A 0.815111 -3.6846e-05
8:128356300 C T 0.041417 7.1061e-05
8:128367007 A G 0.284208 7.5591e-05
8:128368872 G C 0.033588 -6.1900e-05
8:128369231 A C 0.034633 1.6530e-05
8:128369510 T C 0.056571 -2.8207e-05
8:128372853 T C 0.028784 1.2668e-05
8:128376801 C T 0.844122 5.8914e-06
8:128378626 C T 1.525080 7.5876e-05
8:128383084 A G 0.036204 2.6352e-05
8:128386556 G A 1.429854 7.7685e-05
8:128388025 G A 0.848196 3.3512e-06
8:128395593 T C 1.501772 -6.3385e-05
8:128396316 A C 0.691582 -2.7832e-05
8:128396512 A G 1.796828 -4.3038e-06
8:128399808 G A 0.790109 7.0468e-06
8:128400176 C T 1.126603 1.0536e-05
8:128401772 T C 1.584177 -2.5443e-05
8:128402907 G A 0.572421 8.6320e-06
8:128405072 C T 0.056140 1.8756e-05
8:128407443 G A 0.980652 -4.3919e-05
8:128408061 T C 0.158065 9.7481e-05
8:128411257 T C 0.025304 -2.8797e-05
8:128413087 C T 0.054971 -5.9129e-06
8:128413305 T G 0.961579 -5.1371e-05
8:128413783 T G 0.166676 -6.0878e-06
8:128419916 A G 0.021779 -8.3918e-07
8:128424792 G A 1.251892 -1.6444e-05
8:128426805 C T 0.049165 4.5971e-05
8:128428638 A G 0.832097 -3.1142e-05
8:128428656 C A 0.378012 1.4554e-05
8:128428795 A G 1.005833 1.7704e-07
8:128432174 G A 0.102954 1.0132e-05
8:128435199 G C 0.126477 1.2484e-06
8:128437686 T C 0.533341 -7.7697e-07
8:128441840 G A 0.044228 1.3020e-05
8:128452128 G A 0.690751 1.7432e-05
8:128454284 C T 0.133601 6.1562e-05
8:128455654 G A 0.627331 -4.8014e-05
8:128458309 G A 0.398928 2.1659e-05
8:128458644 T C 0.899172 -1.5717e-05
8:128459619 C G 0.148493 5.7975e-05
8:128464621 T C 0.873689 -1.4646e-05
8:128464734 A G 0.047856 2.8512e-05
8:128465771 A C 0.585112 -6.3206e-06
8:128466139 A G 0.029582 7.4910e-06
8:128469498 C T 0.477766 2.2453e-05
8:128471490 T C 1.280861 8.0322e-05
8:128471676 T C 0.027096 -1.1052e-05
8:128475815 A G 0.133501 1.4769e-05
8:128477256 A G 1.039300 1.7944e-05
8:128478160 G T 1.845801 3.7190e-06
8:128482031 T C 0.478795 2.7195e-05
8:128482715 T C 1.542640 4.3128e-05
8:128484837 C T 0.097988 -4.7872e-05
8:128485038 C A 1.796470 2.7355e-05
8:128498042 G A 0.389794 2.8062e-05
8:128498947 A G 0.037911 -1.8471e-05
8:128503999 G A 0.279712 -2.4558e-05
8:128504497 C T 0.779706 5.0461e-06
8:128506447 T C 0.280183 -1.1498e-05
8:128508195 C G 0.093214 -4.3337e-06
8:128509765 A G 0.075933 -1.4609e-05
8:128514011 C T 0.054429 -7.0449e-06
8:128514398 G A 0.741564 1.1198e-05
8:128517573 G A 1.797009 2.6506e-05
8:128518244 T C 0.221735 -1.9899e-05
8:128518554 A C 1.798009 2.8264e-05
8:128520463 A G 0.056990 2.3569e-05
8:128529933 A C 1.733232 1.3579e-05
8:128534156 T C 0.049875 -2.3983e-05
8:128534814 T C 0.039083 2.4399e-05
8:128537052 C T 0.100163 2.5230e-05
8:128537477 A G 0.142703 1.5414e-06
8:128538143 G A 0.335304 4.3921e-05
8:128539360 G T 1.796016 2.6764e-05
8:128539523 G A 0.721223 5.1569e-06
8:128540776 G C 0.244638 -1.2464e-05
8:128549089 T C 0.025785 -1.7275e-05
8:128550422 A G 0.136766 -7.3503e-05
8:128557603 T C 0.075738 -4.0811e-07
8:128557658 C A 0.077695 -1.2182e-05
8:128558990 G A 0.786405 -3.9346e-05
8:128559650 T C 1.070720 -1.1848e-05
8:128563712 T C 0.302761 1.1829e-05
8:128564882 T C 0.037269 1.7179e-06
8:128567327 C A 0.124773 4.5620e-05
8:128568338 A G 0.064959 4.0240e-06
8:128568712 G A 1.333489 -1.0246e-05
8:128571759 C T 0.401895 2.8109e-05
8:128572372 C T 0.563599 -6.0446e-06
8:128576438 A G 0.410552 -2.0992e-05
8:128577283 T C 0.067864 1.8113e-06
8:128582965 G A 0.058055 -2.3260e-05
8:128583680 A G 0.064404 2.2010e-05
8:128584867 A G 0.112903 7.6247e-06
8:128585021 A G 0.084203 -4.0884e-06
8:128586999 C T 1.045377 -5.0460e-06
8:128593153 G T 0.069759 9.2511e-06
8:128596163 C T 0.148935 2.2565e-05
8:128596883 G T 0.300187 2.2052e-05
8:128597075 C T 0.779644 -1.3264e-05
8:128598300 A G 1.127204 2.0276e-05
8:128599672 G A 0.347031 5.9297e-05
8:128600662 T C 1.098868 -4.6669e-05
8:128601372 C A 1.780076 2.0886e-05
8:128604414 C G 0.518384 -2.2980e-05
8:128607581 C T 0.079357 -2.3642e-05
8:128611576 C T 0.863257 5.7939e-06
8:128613878 T C 0.360647 -2.8062e-05
8:128615969 C T 0.228113 8.1180e-06
8:128620538 T A 0.038314 -6.3149e-06
8:128621231 A C 0.162398 -1.6481e-05
8:128622134 A G 0.040157 2.2342e-05
8:128624225 G A 0.894926 9.5036e-07
8:128627167 A C 0.666667 -4.7912e-06
8:128628457 T C 0.162204 -2.1999e-05
8:128630969 A G 0.321626 -7.8615e-06
8:128631805 G T 0.374283 -1.6294e-06
8:128637467 G A 0.878853 -4.9972e-06
8:128640018 C T 0.121712 -1.1334e-05
8:128644017 T G 0.402622 -5.7492e-05
8:128650635 A G 0.817523 1.8816e-05
8:128653001 C T 0.740525 4.4666e-05
8:128654583 G A 0.107417 -4.1530e-05
8:128655142 C T 0.946457 5.0194e-06
8:128656731 G A 0.112380 -2.1126e-05
8:128658245 A G 0.232547 -4.1300e-05
8:128658961 T C 0.091454 4.5847e-06
8:128659713 G A 1.978272 1.2335e-05
8:128660096 G A 0.797827 -8.3101e-06
8:128662242 A G 0.052047 -1.2265e-05
8:128663507 A G 0.366457 -2.1101e-05
8:128663686 T C 1.098748 -9.5927e-06
8:128664421 G A 0.177706 1.7874e-05
8:128665480 T C 0.748436 2.5859e-05
8:128666089 T C 0.085677 -3.3747e-06
8:128668052 A G 0.291514 3.1004e-05
8:128669451 T G 0.075446 8.7799e-07
8:128669746 T C 0.089942 -1.9884e-06
8:128670121 T G 0.146335 1.7081e-05
8:128673107 T C 0.984034 3.0626e-05
8:128675771 T C 1.768105 2.2012e-05
8:128676131 G A 0.125734 -1.6914e-05
8:128679253 G T 0.039125 -2.1504e-06
8:128683460 T C 0.081818 1.9671e-06
8:128684224 A C 0.520799 -2.3273e-05
8:128687634 G T 0.641495 -1.8004e-05
8:128689934 C T 0.024496 1.1973e-05
8:128702676 C T 0.874046 -1.7768e-05
8:128706908 T C 0.998182 2.5646e-05
8:128708284 A C 0.656316 -4.0647e-05
8:128708407 T C 0.100806 2.0078e-05
8:128708547 T C 0.063209 -1.6833e-05
8:128708570 G T 0.201806 -4.6864e-05
8:128709604 A T 0.474955 -2.2120e-05
8:128713029 G A 0.054153 3.2811e-05
8:128713873 G T 0.126613 2.9919e-05
8:128718068 T G 0.897471 5.6516e-05
8:128718628 G A 0.039404 -2.2414e-05
8:128719982 C T 0.025454 1.2808e-05
8:128720209 G A 0.071626 -1.9804e-05
8:128739771 G T 0.097342 6.0222e-06
8:128740968 T C 0.069883 2.4487e-06
8:128741422 A G 0.043426 3.0634e-05
8:128743151 T A 0.167582 2.1726e-05
8:128744796 T C 0.030163 -3.9439e-05
8:128746344 A G 0.118901 -5.4143e-06
8:128747411 C T 0.037447 7.5585e-06
8:128748498 T C 0.043092 1.3650e-05
8:128750540 G A 0.080143 1.4599e-05
8:128751563 T C 0.039249 3.1727e-05
8:128754311 T C 0.021426 1.7601e-05
8:128755087 A G 0.465487 -5.0795e-06
8:128756260 G A 0.042059 5.7171e-06
8:128757350 A G 0.050469 -3.3348e-05
8:128758861 C T 0.724718 -6.0400e-06
8:128761169 A C 0.029862 -2.4262e-05
8:128763162 T A 1.039609 -2.1098e-05
8:128765361 T C 0.432094 -1.4042e-05
8:128768191 T C 0.222771 2.0303e-05
8:128770116 A C 0.044468 1.2230e-05
8:128775635 C T 0.261477 -4.8607e-06
8:128777482 G T 0.275782 4.5062e-06
8:128779001 A G 0.889905 -1.4340e-05
8:128786712 A G 0.163934 -2.7378e-06
8:128788985 G A 1.330892 -6.5037e-06
8:128797205 C T 0.022023 1.4553e-06
8:128797655 C G 0.191036 1.5875e-05
8:128801145 C T 1.259708 -7.2112e-06
8:128812858 T C 0.487328 2.6797e-05
8:128815029 C T 1.440267 2.4040e-05
8:128822709 G A 0.901888 1.7700e-05
8:128826447 G A 0.135643 -2.9263e-06
8:128827587 T G 0.843616 7.4451e-06
8:128830320 T C 0.139613 3.5382e-05
8:128833477 A G 1.174314 4.8340e-06
8:128835574 A G 0.042494 -1.4992e-05
8:128844462 A G 1.166628 1.4947e-05
8:128852790 C G 0.162123 1.4774e-05
8:128856908 G A 0.770400 -2.8807e-06
8:128857283 G A 0.042413 1.4163e-05
8:128859718 A G 0.099955 -7.4910e-06
8:128859809 T G 0.032731 1.1300e-06
8:128861714 A G 0.025327 7.4117e-06
8:128866217 T G 0.174249 2.0388e-05
8:128880188 G A 0.091685 -2.4314e-05
8:128885474 T G 0.183714 8.5818e-06
8:128893530 A G 0.053631 3.2015e-05
8:128896903 C T 0.067792 7.3662e-06
8:128898169 G T 1.262389 2.7468e-05
8:128898666 A C 0.213861 2.3011e-06
8:128900560 A G 0.034260 3.7640e-06
8:128901155 A G 0.522555 7.2584e-05
8:128904099 T G 0.055721 8.4589e-06
8:128906881 G A 0.435051 7.0810e-05
8:128913694 A G 0.571032 -2.0322e-05
8:128921318 T C 0.022740 9.7744e-06
8:128929353 T C 0.710145 -8.6872e-06
8:128935759 C G 1.715033 -1.0424e-05
8:128939702 A G 0.099618 7.7402e-06
8:128940526 A G 0.044296 3.3948e-05
8:128944384 T C 0.065942 -2.0454e-05
8:128946538 A G 0.738464 -1.2129e-05
8:128951788 T C 0.048087 -4.5239e-06
8:128954589 G T 0.037914 -2.5694e-05
8:128963040 A G 0.074492 1.7397e-05
8:128965552 C T 0.291157 5.5671e-06
8:128965577 G A 0.071869 -3.5726e-05
8:128972721 G A 0.690364 -3.0825e-05
8:128980008 T C 1.088043 1.8534e-05
8:128980468 A C 0.066465 4.9226e-05
8:128984068 T C 0.026609 2.5791e-06
8:128984413 A G 0.352633 -5.6218e-06
8:128988045 C A 0.263477 -1.7945e-05
8:129001043 T C 0.033026 9.6032e-06
8:129007412 T C 0.688199 2.6246e-05
8:129010056 G A 0.087553 2.1384e-05
8:129014357 A G 0.029660 8.5258e-06
8:129014660 C T 0.544689 -1.4072e-06
8:129015061 A G 0.368414 3.2205e-05
8:129020695 T C 0.086579 -1.0166e-05
8:129021866 A G 0.048876 1.2959e-05
8:129022078 C T 1.170029 1.4873e-04
8:129035098 A G 0.087598 1.4740e-06
8:129036541 C T 0.051949 1.9225e-05
8:129037984 G T 1.524759 4.3394e-04
8:129039094 T C 0.061788 2.0026e-06
8:129039139 C A 0.682688 5.4405e-06
8:129039273 A G 0.103357 -4.1484e-06
8:129041003 G A 0.050781 2.0591e-05
8:129050119 G A 0.991528 8.2858e-05
8:129050794 G A 1.038483 4.3735e-05
8:129050802 A C 0.150025 -1.0332e-05
8:129058441 C A 0.047632 2.7320e-05
8:129059568 G A 1.152820 -7.8303e-05
8:129060804 A G 0.685265 1.0210e-05
8:129064664 C T 0.062245 1.9187e-05
8:129069985 A G 0.093736 4.8490e-06
8:129072161 A G 0.461586 1.5085e-05
8:129073475 T C 0.028930 -6.3325e-06
8:129076509 T C 1.022156 -5.0224e-05
8:129078802 C T 0.461586 1.1199e-05
8:129083584 A G 1.242541 -1.1774e-05
8:129084853 T C 0.037252 -1.3049e-05
8:129093874 T C 0.051245 8.6416e-07
8:129095624 G A 0.122835 -2.5411e-05
8:129098664 G A 0.073804 4.6900e-06
8:129099069 G T 0.293205 -3.7791e-06
8:129103830 T C 0.059064 -2.4178e-06
8:129108697 A G 1.072976 -7.6909e-06
8:129109974 T A 0.075076 4.8530e-06
8:129111409 G A 0.362189 -2.2662e-05
8:129111907 T C 0.068461 -1.9260e-05
8:129114078 A G 0.054988 -2.0255e-05
8:129114232 A G 1.822833 3.6150e-05
8:129114363 A G 1.089747 6.4352e-06
8:129114714 T C 0.097988 -1.5216e-05
8:129116275 G C 0.036869 4.2669e-05
8:129119667 C T 0.247523 -2.6745e-05
8:129122576 G A 1.939904 -2.1908e-05
8:129125444 G A 0.430630 -1.2643e-05
8:129126459 G A 0.130638 -2.7165e-05
8:129127594 T C 0.062485 3.5136e-05
8:129129989 A C 0.217597 -1.2756e-06
8:129136821 A G 0.062109 2.5643e-05
8:129139206 C T 0.281390 -4.5447e-05
8:129140680 G A 0.825024 -1.4391e-05
8:129142456 T C 0.081853 2.8470e-05
8:129153280 T G 0.232252 -2.3783e-05
8:129155362 C T 0.088063 -2.0294e-05
8:129164272 A G 0.037152 2.0258e-05
8:129172633 A G 0.310424 8.3560e-07
8:129180816 G A 0.087316 -8.8370e-06
8:129187397 T G 0.063985 4.6234e-06
8:129190365 G A 0.037032 -1.9787e-05
8:129192271 C T 0.453325 6.4296e-06
8:129192349 A G 0.174479 4.4793e-06
8:129195943 G T 0.109235 4.2731e-05
8:129197301 T G 0.021283 -6.2889e-06
8:129199961 A G 0.069269 9.0967e-06
8:129203826 T C 0.497004 -1.5508e-06
8:129203939 G A 0.020656 3.5811e-06
8:129210377 C T 1.838968 -1.2805e-05
8:129214012 T G 0.853681 -1.3570e-05
8:129218144 T C 0.102750 -7.3131e-06
8:129223073 T C 0.027372 6.1828e-06
8:129224939 A G 0.042215 2.5808e-07
8:129225052 A C 0.020504 -3.5935e-05
8:129225159 C T 0.058525 1.3478e-05
8:129228732 T C 0.201339 2.4090e-06
8:129229061 A G 1.725351 -3.1796e-05
8:129230169 T C 0.023873 -1.0424e-06
8:129242504 T C 0.029813 -3.3794e-06
8:129246415 C T 0.437505 -9.5426e-06
8:129249103 A C 0.089351 -3.7900e-05
8:129253823 G A 1.093081 -2.8497e-05
8:129255406 A G 0.106810 -2.0312e-05
8:129264047 G C 1.758897 -5.8258e-05
8:129264589 G A 0.484407 -1.5928e-05
8:129266528 A G 0.087037 -9.5637e-06
8:129275714 G A 0.058538 -4.4850e-05
8:129276947 T G 0.052803 4.9151e-05
8:129278791 A G 1.864928 3.8319e-06
8:129286041 G A 0.312570 -1.7607e-05
8:129286373 C T 1.249831 1.2548e-05
8:129286885 T G 0.727130 2.3934e-05
8:129286961 A G 0.051810 4.3855e-05
8:129289112 T G 0.149603 3.2923e-05
8:129295457 T C 0.108826 1.8442e-05
8:129297518 T G 0.297766 -5.0868e-05
8:129300304 G C 0.118304 8.1480e-05
8:129304717 T G 0.020218 -1.5840e-05
8:129306101 C T 0.935859 3.6025e-06
8:129306178 A G 0.857745 -2.8018e-06
8:129308765 G A 0.044912 1.0692e-04
8:129309160 G C 0.860608 3.0323e-05
8:129309414 C A 0.948382 5.6213e-05
8:129309632 T G 0.145033 -2.9948e-05
8:129316014 A G 0.705964 -3.3377e-05
8:129322798 T C 0.160243 -1.7869e-05
8:129325061 A G 0.077627 2.3800e-06
8:129328032 T C 0.072401 -9.3253e-06
8:129328917 A G 0.030258 -8.1709e-05
8:129338915 G A 0.049765 2.9989e-06
8:129344553 A G 0.050138 1.4763e-05
8:129349258 A G 0.035973 2.5730e-05
8:129355154 G T 0.272065 -2.0280e-06
8:129368441 A G 0.102052 -3.7558e-05
8:129373016 C T 0.354324 -2.6672e-05
8:129379187 C T 0.047733 6.1034e-05
8:129381657 G C 0.024967 4.7543e-05
8:129398680 A G 0.074748 3.1085e-05
8:129403449 A G 0.051920 1.2744e-05
8:129404653 A G 0.036116 -4.8824e-06
8:129408584 C T 0.146669 -1.0774e-05
8:129412390 C T 0.108216 2.3055e-05
8:129427518 G A 0.072853 -1.1273e-05
8:129428557 T C 0.282358 -2.2401e-05
8:129430211 A C 0.272257 -1.2319e-06
8:129430354 A G 0.056877 -4.6411e-08
8:129431327 A G 0.106093 -2.5158e-05
8:129440579 G A 0.023282 -4.3244e-05
8:129457013 G A 1.541310 4.6183e-06
8:129464913 T C 0.074359 -1.5669e-05
8:129471447 T G 0.032302 1.2443e-05
8:129473105 C T 0.047055 4.5952e-05
8:129478011 G A 0.174281 -1.2146e-06
8:129479399 C T 0.160840 1.1757e-05
8:129483280 A G 0.239029 1.2081e-05
8:129485867 G C 0.058165 -2.9555e-05
8:129490495 G A 0.068558 -7.4371e-06
8:129492318 G A 1.231853 -7.9370e-06
8:129494450 G T 0.022685 1.9758e-05
8:129494981 G A 0.041407 -2.8545e-05
8:129505512 A G 0.323262 2.0292e-05
8:129514987 G A 0.531371 -1.6443e-05
8:129515441 C T 0.175921 -4.6485e-06
8:129516804 T C 0.038625 1.1401e-05
8:129527952 A G 0.057308 3.2794e-05
8:129537048 T C 0.245235 -2.6223e-05
8:129543949 A G 0.259384 -1.7239e-05
8:129545928 G A 1.942283 -8.4302e-06
8:129551262 G A 0.038148 -9.9930e-06
8:129554366 T C 0.091656 5.5861e-05
8:129559715 C T 0.022954 1.6975e-05
8:129560060 T C 0.040979 1.0720e-05
8:129567077 C T 0.066169 -2.5844e-05
8:129567181 C T 0.261416 -1.8878e-05
8:129572403 A G 0.079296 -2.0061e-05
8:129572483 C T 0.076475 -3.7911e-06
8:129574364 A G 0.066014 -1.3087e-05
8:129583697 A G 1.354486 3.8493e-05
8:129586776 C T 0.240753 -1.5254e-05
8:129587014 T C 0.184395 9.3268e-06
8:129592535 A G 1.666303 1.6668e-05
8:129593980 C G 0.043445 8.4689e-07
8:129596877 T C 0.122179 -3.7770e-05
8:129597659 T C 1.579825 4.4153e-05
8:129615091 C T 0.046010 -4.3027e-05
8:129617881 C T 0.626938 -1.6565e-05
8:129617924 T C 0.435126 -6.1071e-06
8:129622023 G C 0.093165 -1.8073e-05
8:129629894 C G 0.037311 9.7020e-06
8:129631018 C T 0.031582 9.5169e-06
8:129634859 T G 0.034058 2.4267e-06
8:129636084 C T 0.032247 5.3369e-05
8:129642367 C T 0.146273 8.2521e-06
8:129662795 A G 0.022731 4.1536e-06
8:129673753 C T 0.048895 5.4379e-07
8:129679356 G A 0.748056 1.9710e-05
8:129684685 G A 0.293296 -3.2014e-05
8:129688330 A G 0.068922 -1.9431e-05
8:129700091 G A 0.048071 -7.3231e-06
8:129701533 T C 0.278089 4.6373e-05
8:129706010 C T 0.157562 -1.9617e-05
8:129725160 G C 0.182088 -4.2104e-05
8:129725280 T C 0.485650 7.0063e-05
8:129738293 T C 0.101056 3.0474e-05
8:129745068 G A 0.729568 3.5900e-06
8:129751055 T C 1.398084 2.8347e-05
8:129782680 T C 0.056023 -8.4289e-07
8:129789148 A G 0.029414 4.8571e-05
8:129793275 T C 0.214718 -1.9643e-05
8:129796929 C A 0.069535 1.2831e-05
8:129803880 C A 0.063978 -3.0860e-05
8:129809119 G A 0.130171 3.7218e-05
8:129809609 C T 0.050242 -1.3265e-05
8:129811866 G A 0.437479 5.3870e-05
8:129827641 C T 0.172775 -4.3924e-05
8:129835414 A G 0.030030 1.3774e-05
8:129835913 A C 0.069412 2.8225e-05
8:129840739 C T 1.306020 2.6639e-05
8:129847569 A C 0.209937 -4.0026e-05
8:129852627 G A 0.042176 2.7080e-05
8:129881753 T G 0.062937 -1.5377e-05
8:129892954 C T 0.414956 5.0509e-05
8:129901170 T G 0.135546 2.9234e-05
8:129915383 C G 0.062739 -7.3960e-06
8:129926661 C T 0.774636 6.9938e-05
8:129939466 C T 0.247423 -4.8120e-05
8:129946154 A C 0.433230 4.0026e-05
8:129952451 G A 1.001740 5.1249e-05
8:129957683 G A 0.034776 3.2774e-05
8:129960122 C T 0.036113 2.2579e-06
8:129964834 T G 0.127441 1.0413e-05
8:129968597 G A 0.024470 -2.8130e-05
8:129976279 C T 0.155663 4.7596e-05
8:129981358 T C 0.840727 1.3205e-04
8:129998183 G A 0.071827 4.1180e-05
8:130001033 C T 0.490782 1.6917e-05
8:130001302 C A 0.038583 -1.7712e-05
8:130003263 C A 0.822901 1.5891e-04
8:130004216 T C 1.265330 -2.9150e-05
8:130012381 C T 0.269699 2.7548e-05
8:130018538 G C 0.179062 -6.6657e-05
8:130024642 G A 0.276661 2.9946e-05
8:130024945 C T 0.045750 3.4274e-06
8:130031569 C T 0.040466 -1.0467e-05
8:130031959 T C 0.060603 -1.0242e-05
8:130042857 A G 1.519365 -1.1945e-04
8:130055233 C T 0.268612 1.0510e-04
8:130067638 T G 0.209787 1.8199e-05
8:130068345 G A 0.192276 1.8773e-05
8:130068442 T A 0.064670 2.7554e-05
8:130071923 A G 0.028161 2.1284e-06
8:130086306 A G 0.048249 -2.6313e-05
8:130093098 A G 0.300158 4.9320e-05
8:130093404 A G 0.031280 -8.5273e-06
8:130117222 C G 0.045072 -1.9267e-06
8:130118362 G A 0.031312 -1.2112e-05
8:130128024 C T 0.072038 -2.5090e-06
8:130128118 C A 0.489811 6.6495e-05
8:130133651 C T 0.029170 -2.2183e-05
8:130138997 A G 0.040609 -2.3772e-05
8:130142927 A G 0.046912 1.8263e-05
8:130148015 T C 0.051956 4.8012e-05
8:130175513 C T 0.226627 -1.9235e-05
8:130175768 G A 0.041365 1.3220e-05
8:130175800 C T 0.572379 8.4985e-06
8:130176987 T C 0.033387 2.9756e-06
8:130177316 A G 0.047856 1.3051e-06
8:130178770 C A 0.356067 -1.6741e-05
8:130190148 T C 0.788246 7.2106e-05
8:130207410 G A 0.237150 6.1153e-05
8:130208039 C T 0.262938 5.7664e-05
8:130222310 A G 0.556740 1.5882e-05
8:130222370 T G 0.048444 2.4095e-05
8:130227504 C T 1.000552 7.7515e-05
8:130228767 C T 0.042017 -2.5335e-05
8:130229419 A G 0.103302 2.6211e-05
8:130230281 A C 0.037665 -9.1229e-06
8:130234167 A G 0.400269 1.6675e-07
8:130234884 A G 0.622345 3.5217e-05
8:130235955 C T 0.031309 1.2834e-05
8:130237181 T G 0.324865 2.7384e-05
8:130238601 T C 0.110972 -1.3018e-05
8:130256051 T C 0.031014 8.8339e-06
8:130256356 G T 0.030215 2.2293e-05
8:130258007 A G 0.041657 1.7362e-05
8:130268560 T C 0.086109 -3.8860e-05
8:130274576 T C 0.166923 -1.3322e-05
8:130277805 G A 0.086754 -2.9168e-05
8:130287260 A G 0.070574 1.5344e-05
8:130295803 A G 0.027710 -1.7245e-06
8:130296564 T C 0.052748 -9.5494e-06
8:130299533 G A 0.100189 -1.5314e-05
8:130305240 G A 1.212280 3.5379e-05
8:130305930 G A 0.476857 4.0579e-05
8:130316127 A G 0.033604 9.0314e-06
8:130323798 G T 0.159652 -6.9883e-07
8:130327953 C T 0.065832 -1.2322e-05
8:130330686 C T 1.755297 7.6481e-06
8:130331264 G A 0.095158 -1.3825e-05
8:130332722 T G 1.166835 -4.3482e-07
8:130334913 G T 0.024301 -3.3498e-05
8:130346325 C A 0.087988 -4.0381e-05
8:130347078 G A 0.076423 -1.2860e-05
8:130348246 G A 0.026045 5.9771e-06
8:130352115 T C 0.057367 3.8991e-06
8:130354240 A G 0.161032 -2.8587e-05
8:130360092 A G 1.130735 -2.5326e-05
8:130365025 T C 0.718324 5.5318e-05
8:130367554 T G 1.850481 3.9091e-05
8:130370786 T C 1.144864 8.5066e-06
8:130372746 T C 0.553102 2.4854e-05
8:130376131 A G 0.491123 -4.9947e-05
8:130377654 C T 0.035253 9.0128e-06
8:130383301 G A 0.084602 -3.7929e-06
8:130390408 C A 0.576436 1.4766e-05
8:130390571 T C 0.456970 1.3525e-06
8:130391966 C T 0.100264 -1.4100e-05
8:130392192 T C 0.117525 1.8865e-05
8:130395548 G A 0.357976 1.4000e-05
8:130403036 A G 0.026074 -1.5988e-05
8:130404121 T C 0.037460 -1.2526e-05
8:130405474 C A 1.036006 1.0537e-04
8:130412095 G T 0.116863 9.3118e-06
8:130421285 C T 0.502191 4.4405e-05
8:130427757 T C 0.038804 1.7731e-05
8:130430532 G T 1.029251 9.9861e-05
8:130433339 C T 1.063316 1.1227e-04
8:130448080 G C 0.042095 1.0475e-04
8:130449190 C T 1.935058 3.3688e-05
8:130449535 T C 0.171513 2.7178e-05
8:130454754 C T 0.093029 -4.5081e-05
8:130459030 C A 1.211300 6.0019e-05
8:130463126 C T 0.189910 2.8887e-05
8:130463999 C T 0.049122 2.1616e-05
8:130470392 A G 0.262617 4.8214e-05
8:130474634 T C 0.074255 -2.4942e-06
8:130476358 C T 0.657802 -5.2552e-06
8:130489370 A G 0.300099 2.2445e-05
8:130495087 A G 0.026901 -1.8304e-06
8:130498393 A G 0.047493 9.5945e-05
8:130498605 G A 0.529219 1.5541e-06
8:130499223 G A 0.558097 1.0569e-06
8:130501930 C T 0.024373 -2.3335e-05
8:130505863 T C 0.020634 -1.0675e-05
8:130521307 T G 0.027132 -2.7130e-05
8:130522151 A G 0.024672 -2.0147e-05
8:130522508 C T 1.190631 -9.2482e-05
8:130523279 T C 0.055267 2.1265e-05
8:130523437 G A 0.129323 -5.9947e-05
8:130535296 A G 0.763626 -5.0886e-06
8:130541448 C T 0.182123 -3.4902e-05
8:130543568 T C 0.322440 3.1025e-06
8:130548988 A G 0.020497 1.1031e-05
8:130549121 G T 0.028125 9.4881e-06
8:130550088 A G 0.045724 -5.4846e-06
8:130550921 A G 0.097394 6.3804e-06
8:130554339 C T 0.026200 -1.8991e-05
8:130555176 A G 0.031261 -2.3818e-05
8:130558460 A G 0.031222 4.1283e-05
8:130564649 A G 1.789359 -2.9222e-05
8:130569398 A C 0.146302 -1.5569e-05
8:130570917 A G 0.035539 3.1707e-06
8:130572110 C G 0.337371 -3.8960e-06
8:130573637 C T 0.140181 -1.9554e-05
8:130577382 G T 0.875552 1.2483e-05
8:130584475 C T 0.478091 -1.6133e-05
8:130589412 G A 0.052147 -1.2058e-05
8:130598950 A G 0.124646 -2.6507e-05
8:130599083 A T 0.024837 6.9151e-06
8:130609773 G T 0.020942 -9.6621e-06
8:130621598 A G 0.170175 -1.8311e-05
8:130623190 T C 0.118401 -4.6791e-06
8:130624121 C T 0.243749 -9.4923e-06
8:130624988 C T 0.180974 -2.4242e-05
8:130629300 A G 0.606979 1.9865e-05
8:130634789 G A 0.567659 -3.3174e-06
8:130643647 C T 0.204922 1.7708e-06
8:130645692 G A 0.116512 4.5382e-06
8:130647112 G A 0.079438 -3.0707e-06
8:130647309 A G 0.602480 -4.2642e-06
8:130666350 A G 1.723475 -3.3824e-05
8:130666609 C T 0.056737 3.1247e-05
8:130667370 A C 0.023415 -2.0130e-05
8:130667601 C A 0.206551 5.9501e-06
8:130676511 A G 0.585842 -1.2662e-05
8:130677813 A G 0.077296 6.0438e-06
8:130685457 G T 0.342292 -9.1942e-06
8:130694201 A G 0.081243 8.2658e-06
8:130697170 G A 0.426226 1.1483e-05
8:130699140 C T 0.638370 -2.5568e-05
8:130699861 G A 1.949125 -2.9597e-05
8:130700282 T C 0.295961 -1.3928e-05
8:130701417 T C 1.464994 -1.2742e-05
8:130704068 T C 0.091055 1.8245e-05
8:130704553 T C 0.033276 -7.4414e-06
8:130705311 A C 1.893949 1.4058e-06
8:130705625 A G 0.072025 -3.6197e-05
8:130706951 C G 0.079721 -1.3229e-06
8:130707647 C T 0.070671 -8.9516e-06
8:130707656 T C 0.055549 3.8958e-05
8:130708114 C T 0.749737 1.7338e-06
8:130711839 C G 0.167884 -1.8236e-06
8:130718662 T C 0.133309 9.2739e-06
8:130725665 T C 0.404514 -7.1273e-06
8:130733445 T C 0.099394 -2.3125e-05
8:130735983 A G 0.100202 -3.8147e-05
8:130755611 A C 0.464241 -1.2661e-06
8:130758181 A G 0.039933 9.9428e-06
8:130758700 C T 0.086040 -5.4416e-06
8:130760850 G A 0.924797 -1.1627e-05
8:130762616 G A 0.071645 3.6622e-06
8:130762837 T C 0.096855 1.5893e-05
8:130763236 A G 0.131271 1.1374e-05
8:130773291 C A 0.035428 -9.3580e-06
8:130773915 A G 0.273906 -8.2905e-06
8:130774897 C T 0.380297 5.5791e-06
8:130786737 G A 0.403657 1.3945e-05
8:130787530 T G 0.052352 1.2003e-05
8:130789472 T C 0.259929 -3.5342e-06
8:130789767 A G 0.113542 -9.5245e-06
8:130804169 A G 0.750243 -1.5496e-05
8:130812253 A G 0.098988 -4.6430e-05
8:130830683 T C 0.332512 2.6533e-05
8:130832513 A G 0.063612 -3.4570e-05
8:130837596 A G 1.191208 1.1989e-05
8:130850943 C T 0.415443 3.9695e-05
8:130863679 T A 1.942448 -1.1766e-05
8:130864456 G A 0.121852 -7.0333e-05
8:130875935 T C 0.024844 5.9988e-06
8:130887758 A G 0.020588 -7.8580e-06
8:130898478 G A 0.170026 -1.9652e-05
8:130899489 C G 0.459057 6.9066e-06
8:130902458 T G 0.029362 5.8945e-06
8:130909688 C T 0.058818 -2.8472e-05
8:130916295 A G 0.047447 -1.2501e-05
8:130916529 T C 0.029183 1.4302e-05
8:130916615 A C 0.037265 -4.9185e-05
8:130922524 A G 0.906183 2.3024e-05
8:130929097 T C 0.185015 -7.8745e-06
8:130929372 C T 0.195989 -2.0790e-05
8:130930758 G A 0.096826 1.8285e-07
8:130930831 C T 0.051586 -2.3170e-05
8:130931098 A G 0.033896 3.0462e-05
8:130932174 T C 0.932211 1.9380e-05
8:130938889 A G 0.104675 -7.0413e-06
8:130939125 G A 0.125915 -1.5283e-05
8:130961764 T C 0.188576 3.2217e-05
8:130961784 A T 0.073661 -3.3769e-06
8:130967897 C T 1.341659 1.4167e-05
8:130980472 T C 0.120836 7.9969e-06
8:130981908 A C 0.438592 2.2191e-05
8:130991818 G T 0.482151 -7.5713e-06
8:130999406 A G 0.032221 2.7731e-06
8:131005345 G A 0.626743 -1.9844e-05
8:131011274 T C 0.061573 3.0652e-05
8:131016944 A G 0.160509 3.2416e-05
8:131024198 C T 0.643884 9.5102e-06
8:131026260 G A 1.082389 -9.4602e-07
8:131039109 C T 1.092136 1.1081e-05
8:131048791 C T 0.894884 -1.3630e-05
8:131054290 C A 0.064024 2.7776e-05
8:131057877 T C 0.126045 8.9852e-06
8:131059500 C G 0.627408 -5.0560e-05
8:131060710 T C 0.029199 -6.5741e-06
8:131063968 G A 0.023815 2.4734e-05
8:131078287 C T 0.170049 2.6871e-05
8:131092413 C T 0.057993 1.8055e-06
8:131099914 C A 0.160204 1.5489e-05
8:131102583 T C 0.035399 3.3937e-05
8:131118180 G A 0.105139 1.3652e-05
8:131122500 T C 0.046136 3.9510e-06
8:131124559 C T 0.928666 1.7972e-05
8:131125713 T C 0.350669 -3.0709e-06
8:131129121 T C 0.052858 -1.1551e-04
8:131130002 T C 0.032864 -1.4295e-05
8:131131148 A G 0.042595 -4.2400e-05
8:131139097 G A 0.037194 9.8480e-06
8:131140729 T G 0.170763 -1.1617e-05
8:131149714 T C 0.103957 1.7266e-05
8:131156638 T C 0.050700 2.8883e-05
8:131159875 C T 0.041144 9.9183e-06
8:131165000 T C 0.078789 -2.0809e-05
8:131177695 T C 0.023701 2.8906e-05
8:131177891 G C 0.092795 -7.8744e-05
8:131182323 C G 0.176015 -1.7642e-05
8:131193223 T C 0.035276 -1.7930e-05
8:131200560 C T 0.046445 1.2327e-05
8:131206317 A G 0.037256 2.1308e-05
8:131220626 T C 0.045283 -1.0003e-05
8:131224976 C T 0.413674 -1.4376e-05
8:131226193 T C 0.053926 -1.0756e-04
8:131247022 C T 0.586719 -2.3260e-05
8:131257748 G C 0.058678 1.8261e-05
8:131259140 A C 0.213423 2.9461e-05
8:131260239 A G 0.170081 1.9957e-05
8:131277252 G T 0.212111 6.7004e-06
8:131331492 T C 0.050933 -2.8693e-05
8:131336640 G A 0.052949 3.7428e-05
8:131339410 T G 0.053741 -7.1698e-06
8:131342304 G T 0.024081 3.9100e-05
8:131352319 C A 0.025850 8.4961e-07
8:131354150 A G 0.039982 1.0414e-05
8:131374673 C T 0.047396 -3.9714e-06
8:131384889 G A 0.172149 -1.0499e-05
8:131386853 A G 0.029579 -7.7070e-06
8:131390803 T G 0.079367 -3.4650e-05
8:131391849 G T 0.020475 2.0820e-06
8:131395838 T C 0.081860 -1.5608e-05
8:131403992 T C 0.132595 3.5667e-05
8:131408366 C T 0.057795 2.1115e-05
8:131408566 C T 0.167965 4.1655e-05
8:131411149 T G 0.099981 3.9045e-05
8:131411249 C T 0.616217 1.2698e-05
8:131435691 C T 0.230418 1.6913e-05
8:131438202 A G 0.057292 3.3773e-05
8:131442851 C T 0.361166 -5.5734e-06
8:131443061 A G 0.113328 1.8571e-05
8:131446028 A G 0.049411 2.9518e-05
8:131452908 T C 0.086806 -2.3030e-04
8:131455229 A G 0.070223 1.0528e-05
8:131460254 A G 0.141508 1.7493e-05
8:131469609 A G 0.197976 3.1852e-05
8:131478440 T G 0.807970 -5.0753e-05
8:131489046 C A 0.907578 -7.2960e-05
8:131489299 G A 0.491194 3.2313e-06
8:131490336 A G 0.129570 9.5216e-06
8:131501298 G A 0.374422 -1.7365e-05
8:131504525 C G 0.614743 -1.9914e-05
8:131506915 G A 0.597076 -1.9887e-05
8:131511982 A G 0.818477 -1.6634e-05
8:131512403 A G 0.148042 5.5870e-06
8:131516058 C T 0.056679 4.4267e-05
8:131518217 G T 0.651849 -3.0389e-05
8:131518268 C T 0.853613 2.9616e-05
8:131518709 C T 1.972969 -8.2247e-06
8:131519040 C G 0.022666 -6.6886e-06
8:131521571 G A 0.142570 -1.3858e-05
8:131523839 G A 0.367022 -7.6986e-07
8:131526228 A G 0.044572 2.9520e-05
8:131531571 A C 0.923992 4.6303e-06
8:131534900 T G 0.081921 1.2089e-06
8:131538921 T C 0.397442 -1.7400e-05
8:131541781 A G 0.063229 -1.4131e-05
8:131544257 T C 1.003645 1.1251e-05
8:131550333 T C 0.372283 -1.4678e-05
8:131550957 A T 0.319393 3.5081e-05
8:131553214 G T 0.337355 1.1788e-05
8:131554104 C T 0.443328 -1.4575e-05
8:131554154 A C 0.089611 -5.7586e-06
8:131555458 A G 0.855123 2.6457e-06
8:131555522 A C 0.052732 3.2619e-05
8:131562161 T C 0.090065 1.3431e-06
8:131565700 A G 0.068140 8.6114e-06
8:131570062 T C 0.118268 -1.4246e-05
8:131571545 T G 0.052144 -1.1029e-05
8:131573127 G A 0.590120 1.3399e-05
8:131576659 A G 0.042199 -4.9501e-06
8:131584754 A C 0.323914 -3.2247e-05
8:131585963 T G 0.244833 -8.6209e-06
8:131586124 G A 0.221878 -1.4699e-05
8:131589205 T C 0.102454 -3.3683e-05
8:131592090 A G 0.417270 -1.6207e-05
8:131596552 G A 0.566741 3.5614e-05
8:131602193 G A 0.697879 -4.7234e-06
8:131604536 G A 0.021043 -2.9310e-05
8:131611284 A G 0.117324 5.6476e-05
8:131618695 A G 1.907731 -8.7917e-06
8:131620314 C T 0.395916 3.9785e-05
8:131623265 G A 0.132228 1.5287e-05
8:131631580 T C 0.060191 2.0271e-05
8:131632412 T C 0.227471 1.1876e-05
8:131636781 T C 0.922720 -2.9084e-05
8:131639978 T C 0.262380 5.7902e-06
8:131641096 A G 0.105304 1.4817e-05
8:131641281 T C 1.282507 -6.4713e-06
8:131647772 A G 0.061119 -1.7874e-05
8:131648042 G A 0.117535 -1.8760e-06
8:131648228 G A 0.089669 2.4603e-06
8:131648838 T C 0.038414 -1.6486e-05
8:131648917 G A 0.156608 2.9068e-05
8:131649028 T C 0.903586 2.8473e-05
8:131649645 T C 0.188112 -4.0769e-06
8:131650003 A G 0.031790 6.0367e-06
8:131650813 G A 0.923837 1.4558e-05
8:131650859 T C 0.178894 2.0641e-05
8:131651760 G A 0.223878 -3.8277e-05
8:131651990 T G 0.036262 3.1971e-05
8:131652084 T C 0.046785 1.0586e-05
8:131652191 C T 0.191221 -5.9660e-05
8:131652548 A C 0.950043 -7.9274e-06
8:131654196 C A 0.785519 -5.7622e-05
8:131658342 T C 0.075391 -6.0468e-05
8:131659295 C T 0.353905 1.2038e-05
8:131659804 T C 0.034454 1.3163e-05
8:131664054 A G 0.396900 -3.5815e-05
8:131666915 C G 0.181760 1.2752e-05
8:131668599 T C 0.159156 1.5990e-05
8:131670595 T C 0.291774 5.2765e-07
8:131672568 C T 0.503927 1.0178e-05
8:131681862 T C 0.036811 -2.1651e-05
8:131683572 G A 0.063027 -6.1160e-06
8:131686686 A G 0.262178 -3.1429e-05
8:131687013 C T 0.108547 2.4824e-05
8:131691524 C A 0.273383 -4.1335e-05
8:131691963 T C 0.090997 -9.5672e-06
8:131705786 T C 0.085067 -1.9481e-05
8:131711604 T C 0.036671 -2.0147e-05
8:131720773 C T 0.417725 -2.9310e-05
8:131728942 T C 0.093158 2.8325e-05
8:131729474 T C 0.135169 -7.2911e-06
8:131729885 G A 0.374361 2.5663e-06
8:131741221 A G 0.108703 4.0443e-05
8:131741257 C T 0.389817 -8.3276e-06
8:131745564 C T 0.191819 -8.9545e-07
8:131746474 T C 0.051589 1.7846e-05
8:131747584 T C 0.093145 -4.7591e-05
8:131753449 G A 0.227493 -4.8271e-07
8:131755543 T A 0.041693 2.1932e-05
8:131761368 A G 0.364594 1.4898e-05
8:131762945 C T 0.020744 6.3606e-06
8:131765265 C T 1.171432 -6.8580e-05
8:131769694 G A 1.352630 -4.0693e-05
8:131771222 C T 0.382215 5.0313e-05
8:131772959 C T 0.128200 2.8738e-05
8:131777445 C T 0.146679 -1.0072e-05
8:131778104 A T 0.651165 -1.2622e-05
8:131778235 C T 0.512983 -1.9309e-05
8:131778855 T C 0.573927 -1.2638e-05
8:131778872 G A 0.844833 -3.9823e-05
8:131780406 A G 0.084359 -4.7739e-05
8:131782164 C T 0.049872 -1.0875e-05
8:131788694 G T 0.282338 1.1647e-05
8:131792177 G C 0.044400 1.4036e-05
8:131793283 A G 0.116058 8.0916e-06
8:131795489 A G 1.202929 3.7841e-05
8:131812033 A G 0.285009 -2.0205e-05
8:131813433 C A 0.262357 1.2782e-05
8:131825736 G T 0.212008 2.4125e-05
8:131826700 A G 0.440637 -2.4258e-06
8:131829520 T C 0.478016 -3.0001e-05
8:131835695 C T 0.036863 1.4558e-05
8:131848260 T C 0.020630 2.2450e-05
8:131848465 G A 1.639577 4.1202e-05
8:131856583 C T 0.474582 2.5087e-05
8:131861364 A G 0.046795 4.0347e-06
8:131862097 T C 0.047496 -1.7274e-05
8:131865185 C T 0.104373 -3.3620e-06
8:131865685 A G 0.031816 -2.8002e-06
8:131872161 T C 0.043397 -2.6112e-06
8:131878963 G A 0.122309 -8.6388e-05
8:131879659 T C 0.776973 2.6172e-05
8:131884886 C T 0.428981 -8.1319e-06
8:131892909 C T 0.805471 3.1471e-05
8:131896535 T C 0.105152 -4.2970e-06
8:131897725 T C 1.515586 1.7837e-05
8:131901984 T C 1.368388 8.7874e-05
8:131905190 A G 1.144592 3.7577e-05
8:131910823 A G 0.030099 1.0350e-05
8:131914129 A G 0.045889 1.3572e-05
8:131914317 C A 0.195214 1.6716e-05
8:131921592 G A 0.368810 9.5445e-06
8:131930260 A C 0.703883 -6.0957e-06
8:131943782 A C 0.064813 -9.3416e-06
8:131954652 C T 0.487043 1.5640e-05
8:131960656 C T 0.180835 1.3022e-05
8:131965372 T G 0.115198 -1.4207e-05
8:131970428 T C 0.148630 -7.0007e-05
8:131976120 G A 1.660753 -5.1467e-05
8:131976345 A G 1.832106 -1.3887e-05
8:131978175 G A 0.114458 -1.6555e-05
8:132002356 T C 0.022042 3.3796e-05
8:132002814 T C 0.315287 3.3182e-05
8:132016858 T C 0.063105 -1.3650e-05
8:132021963 A G 0.981564 1.3403e-06
8:132028015 A G 0.095875 -1.1403e-06
8:132029264 T C 0.067624 3.1131e-05
8:132044385 A G 1.372913 -2.2415e-06
8:132049993 A G 0.038671 9.6137e-05
8:132051970 A C 0.032322 -5.5332e-05
8:132057526 G A 0.152411 8.5494e-06
8:132059157 G A 0.082087 4.2693e-05
8:132059462 A G 0.056153 5.7550e-06
8:132060001 A C 0.103827 2.4890e-05
8:132064407 A G 0.053628 -6.7712e-06
8:132065759 T C 0.033218 -3.6615e-05
8:132081604 C T 0.289278 1.7439e-05
8:132097118 A C 0.259514 -2.5221e-08
8:132119320 C T 1.845512 9.8950e-07
8:132122164 T C 0.102821 1.5772e-05
8:132123942 T G 0.159114 3.2923e-06
8:132127890 C A 0.079607 -4.4884e-05
8:132132056 T C 0.023772 7.2851e-06
8:132135235 T C 0.137720 1.4492e-05
8:132145040 C T 0.215260 3.4587e-06
8:132146269 A G 1.234144 4.8834e-06
8:132154692 T C 0.104155 -3.0238e-05
8:132155697 C T 0.071301 4.1985e-05
8:132163574 T G 0.413794 -3.6710e-05
8:132163814 C T 0.473806 6.1514e-06
8:132163988 C T 0.797444 -4.2350e-05
8:132180664 A C 0.940803 -2.5769e-06
8:132183949 C T 0.384932 2.6057e-05
8:132191659 G A 0.183409 -1.3430e-05
8:132191936 T C 0.305322 -3.5436e-05
8:132199681 A C 0.042251 6.4082e-06
8:132201950 G A 0.045104 6.1963e-06
8:132206415 C T 0.056646 -1.3153e-05
8:132212990 T C 0.104532 -7.9573e-05
8:132214331 A G 0.064245 -2.8380e-05
8:132214892 A G 0.031033 1.9705e-05
8:132215578 A G 0.050917 -4.4835e-05
8:132216978 A G 0.098212 3.2195e-05
8:132219983 G T 0.278209 -5.4523e-05
8:132225617 A C 0.045588 -3.2818e-05
8:132226651 T C 0.139593 1.4192e-05
8:132230276 T C 0.139090 -1.9967e-05
8:132235416 G C 0.278047 -5.5447e-05
8:132242260 A G 0.022692 2.0511e-05
8:132243652 T G 1.249682 -2.6676e-05
8:132251122 G A 0.053202 -7.5074e-06
8:132252439 G A 0.143638 1.2267e-05
8:132256517 A G 0.084200 6.0434e-05
8:132257985 T C 0.035737 3.7667e-05
8:132261335 T C 1.224153 -3.2562e-05
8:132261651 T G 0.026317 -1.0431e-05
8:132268731 A C 0.497640 -2.0470e-06
8:132273362 G C 0.129567 6.6301e-05
8:132273687 G A 1.643404 -1.9570e-05
8:132287844 T C 0.366418 -3.9983e-06
8:132291576 C T 0.101721 1.5258e-05
8:132292717 A C 0.634173 -4.3556e-05
8:132296996 G A 0.092626 2.3559e-06
8:132303495 G T 1.391054 6.1226e-05
8:132306882 A G 1.183324 5.2461e-05
8:132309044 C G 0.122014 -1.7059e-06
8:132320873 C G 0.192442 2.9950e-05
8:132328154 T C 0.897568 -6.1691e-05
8:132328862 C T 0.188261 1.8331e-05
8:132329323 G T 0.890830 -6.1744e-05
8:132330641 T C 1.775032 -1.0597e-07
8:132337843 A G 0.080097 4.1205e-05
8:132338543 A C 0.094119 4.5168e-05
8:132340423 A G 0.584869 -1.9718e-04
8:132345552 A G 0.259234 2.3139e-05
8:132351580 A G 0.360627 -7.0238e-04
8:132353735 A G 1.359787 -6.4069e-05
8:132356829 C G 0.104129 7.4733e-05
8:132358549 A G 1.702322 1.3756e-05
8:132358915 G A 1.392031 -4.2075e-06
8:132358990 C A 1.052430 -1.0952e-05
8:132359092 T C 0.055104 2.2788e-05
8:132359241 A G 1.113799 -1.3424e-05
8:132359898 A C 0.694584 -3.6148e-05
8:132363722 C A 0.626133 -2.5569e-05
8:132365930 C G 0.161402 -1.1839e-05
8:132377428 C T 0.094983 1.7353e-05
8:132377656 G C 0.078861 2.4135e-05
8:132389407 A T 0.037742 -2.7778e-05
8:132391368 C A 0.031806 7.1809e-06
8:132392888 C T 0.045964 1.5964e-05
8:132393015 G T 0.156485 3.2924e-05
8:132398682 T C 1.153524 2.7610e-05
8:132404887 C T 0.142310 2.0720e-05
8:132405004 A G 0.036808 2.7005e-05
8:132406256 G A 0.180926 -9.1872e-06
8:132407091 A G 0.061603 -2.1210e-06
8:132411924 A G 0.870011 -5.2391e-07
8:132416892 T C 0.171311 -5.5365e-05
8:132424218 A G 0.030793 1.1037e-05
8:132426760 C T 0.695152 -2.0063e-05
8:132428003 G A 1.814569 -1.6888e-05
8:132431443 C T 0.078052 5.8155e-05
8:132433065 C T 0.044815 -2.4371e-05
8:132437600 G A 0.052530 -8.2751e-06
8:132437929 A G 0.909623 1.7460e-06
8:132445019 A C 0.085024 -6.0968e-06
8:132455149 G T 0.039080 -3.8109e-06
8:132456374 T C 0.136425 9.6313e-06
8:132458270 G A 0.904099 1.4242e-06
8:132458949 T C 0.272137 -2.2115e-05
8:132468681 T C 0.050307 2.6528e-05
8:132476129 C T 0.183318 -1.0098e-05
8:132482595 C T 0.579013 2.4913e-05
8:132491640 A C 0.044007 -4.4052e-05
8:132495739 A C 0.143332 1.3402e-05
8:132495773 T C 0.070405 -1.5060e-05
8:132505169 G A 0.218710 -4.9648e-06
8:132505408 G A 0.024474 1.1246e-05
8:132511008 A G 1.835677 -2.3584e-05
8:132515975 T C 0.782763 2.0210e-05
8:132520077 A G 0.031053 8.5201e-06
8:132520387 T C 0.060648 -4.9068e-06
8:132523728 C T 1.021932 -2.0040e-05
8:132528118 G A 0.076576 5.3777e-06
8:132529581 C G 0.138973 -7.8807e-05
8:132529783 T C 0.028398 2.4887e-05
8:132532229 A G 0.395384 -1.0071e-06
8:132536959 A G 0.023876 3.6447e-06
8:132538742 G A 0.203127 9.9153e-06
8:132538771 T C 0.029443 5.4905e-05
8:132540903 T C 0.026460 2.2762e-05
8:132542601 C T 0.984089 1.6286e-06
8:132554452 A G 0.080785 3.8413e-05
8:132564658 T C 1.617187 -2.2378e-05
8:132576738 C T 0.043290 1.1345e-05
8:132578674 A G 0.635062 -1.3945e-05
8:132593898 G A 0.086621 -3.2019e-06
8:132600033 A G 0.066864 6.5370e-06
8:132600672 A G 1.033750 7.5457e-06
8:132604391 T G 0.068526 3.9052e-05
8:132611306 C T 0.143959 -5.9986e-05
8:132613469 G A 0.375578 3.6542e-06
8:132619806 A G 0.026716 -3.5386e-06
8:132636887 T G 1.366233 3.4875e-05
8:132637146 A C 0.052758 -3.5414e-05
8:132638331 T C 0.414570 1.6405e-06
8:132663397 T C 0.056984 4.7388e-05
8:132664195 A G 0.053488 -9.3683e-06
8:132668850 G A 0.142988 -9.1983e-06
8:132670760 G T 1.723462 -1.5968e-05
8:132673334 C T 1.839033 -2.8347e-06
8:132689083 G A 0.033948 3.9092e-05
8:132692841 G A 0.045854 -2.7426e-05
8:132696305 T C 0.400694 -5.5546e-05
8:132699222 G A 0.035162 -1.1652e-05
8:132701883 T C 0.341867 2.3149e-06
8:132712107 G A 0.036808 -3.9823e-05
8:132712716 G A 0.022188 2.1493e-05
8:132714206 A G 0.124458 -1.8192e-05
8:132715193 A G 0.260062 -1.0583e-06
8:132716521 G A 0.035425 3.2906e-06
8:132718862 A G 0.024678 -1.0727e-05
8:132721564 C T 0.293725 2.0900e-05
8:132725091 A G 1.319785 3.9496e-05
8:132725521 A G 0.080675 1.9156e-05
8:132726633 T C 0.064540 1.3618e-05
8:132727027 C A 0.327270 2.3862e-05
8:132731297 T C 0.029797 -1.6584e-05
8:132731452 T G 0.960540 -1.8432e-05
8:132737061 A G 0.056562 1.7761e-05
8:132738156 T C 0.251201 -7.6831e-06
8:132738302 A G 0.043254 1.7931e-05
8:132740274 A G 0.054553 1.9688e-07
8:132746784 C A 0.057906 -9.6315e-06
8:132762048 G A 0.031549 -1.6707e-05
8:132770828 A G 0.032247 1.9795e-05
8:132773371 G A 0.153492 -2.1427e-05
8:132781929 A C 0.047480 -3.9848e-05
8:132795112 T G 0.089033 1.8471e-06
8:132796331 A G 0.174846 -1.7532e-05
8:132806197 A G 0.102614 -1.2551e-05
8:132838921 C T 0.137058 1.0278e-06
8:132844780 C T 0.024272 8.6988e-07
8:132844864 C T 0.041384 -3.0181e-05
8:132849156 C T 0.794614 -1.1549e-05
8:132852258 T C 0.089289 3.7807e-06
8:132868221 G A 0.864305 -2.7215e-05
8:132868699 A G 0.060389 -1.0796e-05
8:132881255 A G 0.231255 3.6628e-06
8:132889906 G A 0.274844 -3.6023e-06
8:132898656 T C 0.031465 -1.9412e-05
8:132898892 T G 0.512873 2.9939e-06
8:132900471 T C 0.031325 -1.8635e-05
8:132920828 T C 0.033789 -1.9084e-05
8:132923442 A G 0.334190 1.7917e-05
8:132936961 T C 0.059743 6.5074e-06
8:132943652 C T 0.652619 2.1302e-05
8:132947985 A G 0.028732 2.3906e-05
8:132952527 G A 0.029449 1.8589e-06
8:132955121 C T 0.142346 3.3536e-05
8:132962701 T C 0.625906 3.2625e-05
8:132965844 A G 0.038440 9.9653e-06
8:132968567 A G 1.629729 -2.2185e-05
8:132969904 A G 0.025869 -2.4007e-06
8:132982824 G A 0.977328 -4.7658e-05
8:132983982 G A 0.033513 -1.9449e-05
8:132984334 G A 0.079646 2.4264e-06
8:133002834 G A 0.431386 1.7898e-05
8:133027564 T G 0.026775 -1.2885e-05
8:133035311 C T 0.634737 1.0290e-05
8:133036251 A G 0.924038 8.7374e-06
8:133037144 T G 0.613571 1.4107e-05
8:133048502 G A 0.165385 1.4429e-05
8:133049035 A G 1.433665 3.1055e-05
8:133053318 C T 1.425164 2.3512e-05
8:133054704 A G 0.033809 -2.7342e-05
8:133056237 G A 1.259585 1.7909e-05
8:133056334 C T 0.553358 6.1134e-05
8:133062332 C G 0.515203 3.2672e-05
8:133062634 A C 0.596567 1.8751e-05
8:133065108 T C 0.168030 2.6247e-05
8:133067265 T C 0.047623 5.1883e-06
8:133067315 A G 1.300729 3.6863e-05
8:133067537 A G 0.039726 2.6768e-05
8:133070825 A G 0.048879 5.3148e-05
8:133072858 C T 0.142881 7.8871e-06
8:133077371 G T 0.085414 -1.7070e-05
8:133080830 T G 0.180049 -2.4020e-05
8:133081002 G C 0.030202 1.9362e-05
8:133086362 A C 0.035087 5.6509e-06
8:133088960 A G 0.050833 -9.1041e-06
8:133089975 G A 1.537723 3.6698e-05
8:133091680 T C 0.031157 -1.4508e-05
8:133092138 A G 0.655225 1.1720e-05
8:133101576 G T 0.065115 2.9963e-05
8:133102651 G A 1.901453 -4.1562e-06
8:133103290 C T 0.114458 -4.7522e-05
8:133105833 T G 0.268696 2.8406e-05
8:133107657 C T 0.050628 9.2543e-05
8:133112481 A G 0.029131 -1.5500e-05
8:133112917 G A 0.330925 -3.7493e-05
8:133116251 T C 1.185476 -1.2768e-05
8:133124902 G T 1.019076 2.9245e-05
8:133129541 G A 1.969629 1.3605e-06
8:133131730 T C 0.538077 1.5480e-05
8:133132221 C A 0.231083 -1.3800e-05
8:133137686 T C 0.029849 4.4983e-06
8:133141084 T G 0.540774 -6.2239e-05
8:133148516 T G 0.085998 1.5225e-05
8:133148934 T C 1.778680 -5.1049e-06
8:133150103 T C 0.450027 -3.5347e-05
8:133156106 A G 1.747335 -1.4278e-05
8:133156405 T C 0.022536 -2.7393e-05
8:133161324 T C 1.050830 5.6890e-05
8:133162001 A G 0.438423 1.9788e-05
8:133183864 A C 0.049187 1.5083e-05
8:133185960 A G 0.144047 1.3507e-06
8:133187309 T C 0.077923 1.1198e-05
8:133192835 G A 0.050950 -6.0427e-05
8:133195739 C T 0.114643 8.0709e-06
8:133200726 C A 0.078250 3.3161e-05
8:133212468 C T 0.040368 -2.3968e-05
8:133217217 C T 1.384799 2.4332e-05
8:133219987 G A 0.891888 -1.0283e-05
8:133229489 A G 0.028787 1.1950e-05
8:133231539 T C 0.110595 -5.1463e-05
8:133231809 T C 0.103503 2.3183e-05
8:133234544 C T 0.078117 1.7543e-05
8:133245240 T C 0.081983 -1.5726e-05
8:133254508 A G 0.038035 2.5476e-06
8:133265118 G T 1.239630 -2.5951e-06
8:133272932 A G 1.523263 -1.5465e-05
8:133273304 A C 1.064131 1.9648e-05
8:133276712 A G 0.068571 1.3968e-06
8:133282546 C T 0.035996 2.5287e-05
8:133288235 T C 0.077413 -2.4705e-05
8:133289632 T C 0.043179 -2.0061e-05
8:133291497 T C 1.062115 1.0518e-05
8:133293335 G A 0.108151 1.8790e-05
8:133299453 A G 0.032273 -1.0911e-05
8:133304768 A G 0.033137 9.2640e-06
8:133305181 A C 0.033374 2.6287e-05
8:133310237 C T 0.126130 2.5838e-05
8:133314480 T C 0.095827 8.6054e-06
8:133315127 A G 0.272179 3.1293e-05
8:133320536 C T 1.412755 1.0587e-05
8:133321356 T C 0.045455 2.1089e-05
8:133325534 A G 0.023623 -2.8715e-05
8:133325922 C T 1.003652 1.2448e-05
8:133331038 G A 0.163041 -1.5454e-05
8:133337663 G T 0.529138 3.0853e-06
8:133339397 C A 0.355911 4.1658e-06
8:133340776 T C 0.993580 -1.5441e-05
8:133342410 A G 0.035694 -1.1047e-05
8:133347644 A G 0.024405 -5.8427e-06
8:133348013 A G 0.840523 -3.8341e-05
8:133348648 C A 1.497283 -5.1844e-06
8:133349985 A C 0.455672 1.3342e-05
8:133353133 T G 0.037470 9.6066e-06
8:133353397 T G 0.031381 -2.1669e-05
8:133354450 T C 0.229210 -1.1243e-05
8:133355342 C T 1.818023 -5.5588e-05
8:133355895 A C 0.051177 -4.3591e-06
8:133356958 A G 0.128992 3.4951e-06
8:133361917 T C 0.697038 -1.5726e-05
8:133362019 T G 0.386257 1.1223e-06
8:133363129 G A 0.344892 -4.2004e-05
8:133364229 T G 0.603493 -3.7232e-05
8:133367096 T C 0.488727 -1.3139e-05
8:133368064 A G 0.056805 2.1067e-06
8:133370727 A G 0.099562 7.7705e-06
8:133371119 A G 0.182597 1.8085e-05
8:133372642 C T 0.134887 1.8465e-05
8:133373048 G A 0.066867 -2.8627e-05
8:133375919 C T 0.029917 1.5011e-05
8:133379521 G A 0.842308 -1.6137e-05
8:133383299 T C 0.029748 1.8532e-06
8:133394038 G C 0.049869 -3.0849e-05
8:133408778 G A 1.791982 3.8770e-06
8:133410500 T C 0.135033 1.3572e-06
8:133413189 G A 0.025249 4.8757e-06
8:133414634 G A 1.337861 2.3130e-05
8:133418373 C T 0.050122 -1.8307e-05
8:133418947 C T 0.410857 -1.4969e-06
8:133419545 G A 1.927852 8.8353e-06
8:133423791 A G 0.115350 9.2612e-06
8:133426855 C T 0.307029 3.5228e-05
8:133436423 A G 0.033773 -3.0204e-05
8:133436942 C T 0.463854 2.6447e-05
8:133437151 C T 0.032987 4.8163e-05
8:133437168 T C 0.041362 -6.1038e-05
8:133437574 A G 0.052186 -1.3261e-05
8:133438861 A G 0.560181 -1.4107e-05
8:133441144 A C 1.248909 7.8380e-06
8:133441387 T C 0.021419 1.4391e-05
8:133443820 A G 0.041680 3.9148e-06
8:133445414 C A 0.453072 1.4532e-05
8:133452802 A C 0.300142 -7.7601e-06
8:133456441 G T 1.663080 -4.1868e-05
8:133457194 C T 0.036266 -3.4787e-06
8:133457294 T C 0.045685 3.4882e-07
8:133458487 C A 1.148552 9.9095e-06
8:133460124 A G 0.115831 2.6373e-06
8:133461462 C T 0.067140 -1.5593e-05
8:133462140 G C 0.110566 1.8306e-06
8:133464155 C A 0.095103 -5.6541e-05
8:133464538 G A 1.869216 1.2605e-05
8:133467822 C T 0.072784 6.6916e-05
8:133470249 C T 0.295208 -1.9509e-06
8:133474876 G A 0.467889 4.7939e-05
8:133476633 C T 0.510150 2.8750e-05
8:133479962 G A 0.045708 3.4404e-06
8:133481225 A G 0.420451 1.9787e-05
8:133487525 A C 1.837472 -2.7207e-05
8:133489801 G T 0.039145 1.7293e-05
8:133491058 T C 0.407134 6.8928e-06
8:133491779 G A 1.421594 -4.9876e-05
8:133495045 A G 0.118408 -1.2758e-05
8:133497127 A G 0.646280 -4.9469e-05
8:133499220 T C 0.081321 -1.7178e-06
8:133500319 A G 0.544896 1.7902e-05
8:133506571 G A 0.099326 -1.9057e-05
8:133507225 G A 0.519254 1.1258e-05
8:133511217 A C 1.275859 -1.6680e-05
8:133511633 G T 0.071165 -4.7977e-06
8:133513572 C T 0.033783 2.1794e-05
8:133519098 C T 0.417241 8.9318e-06
8:133519265 T C 0.113640 -1.3634e-06
8:133519394 G A 0.184395 1.5095e-06
8:133525775 G A 0.109586 1.5005e-06
8:133527291 C A 0.631436 -6.7068e-07
8:133528579 G A 0.490253 -2.6243e-06
8:133529038 G A 1.408140 -5.8071e-06
8:133529334 T C 0.035279 6.2661e-06
8:133536025 A G 0.739802 5.1373e-05
8:133538110 T C 0.055780 3.4817e-05
8:133538963 C T 1.324028 -8.6875e-06
8:133540106 A G 0.051657 1.1943e-05
8:133547763 A G 0.099683 1.2085e-05
8:133547791 C T 0.024600 5.8193e-05
8:133549345 T C 0.082489 1.5242e-05
8:133558657 C T 0.348423 -1.4531e-05
8:133568876 A T 0.075758 1.1546e-05
8:133572552 T G 1.350238 -2.8876e-06
8:133573931 G T 0.297613 -1.4704e-05
8:133574214 A C 0.786412 -9.0314e-07
8:133576235 A G 0.042468 1.1436e-05
8:133576789 T C 0.050453 -1.9169e-05
8:133579033 G C 0.098284 -4.1887e-05
8:133584558 G A 0.179137 -1.5689e-05
8:133597263 C T 0.181828 -1.4483e-05
8:133602619 A G 0.064008 -8.6268e-06
8:133603369 G A 0.120050 1.5305e-05
8:133607738 C T 0.403158 7.3488e-06
8:133629614 C T 0.951076 -2.6973e-05
8:133636715 T G 1.958645 -5.8644e-05
8:133637659 A G 0.833239 -4.4757e-06
8:133639584 G A 0.256917 -4.0724e-06
8:133639823 G A 0.055809 -1.2796e-05
8:133640322 T C 0.163635 -4.9239e-06
8:133647268 G T 0.111553 -8.0104e-06
8:133649390 T C 0.028174 -1.8082e-05
8:133649465 C A 0.385893 7.6149e-06
8:133679191 C G 0.048386 -5.9643e-06
8:133681412 G A 0.020673 2.2194e-07
8:133685515 C A 0.036733 -4.2792e-05
8:133688400 A G 0.132553 -4.0003e-06
8:133696927 C T 0.069409 -1.6422e-05
8:133700238 G T 0.988549 -1.5599e-05
8:133704193 A C 0.048087 -2.7894e-05
8:133707287 A C 0.675005 -8.5714e-06
8:133711701 G A 0.040131 -2.4707e-05
8:133712209 G A 0.321110 -4.0804e-06
8:133720603 G T 0.072012 -6.7547e-06
8:133722281 C T 0.914729 -1.1372e-05
8:133723700 T C 0.090221 6.7597e-06
8:133736059 T G 0.178381 -1.3823e-05
8:133741146 C T 0.058263 -1.3257e-05
8:133745292 C T 0.050541 -1.1055e-05
8:133747350 T C 0.081217 2.0616e-05
8:133748554 G A 0.029436 -8.8417e-06
8:133749106 C T 1.785253 -1.3591e-05
8:133750989 G T 0.048769 -1.2534e-05
8:133756097 C T 0.032968 2.0345e-05
8:133760184 C T 0.681406 -1.8717e-05
8:133761582 A G 0.053212 -4.7286e-05
8:133761890 A C 0.258170 -6.2233e-06
8:133764112 C T 0.042131 2.6963e-05
8:133770663 C A 0.058496 1.1575e-05
8:133786056 G T 0.889405 1.1831e-05
8:133786214 A G 0.049486 4.4168e-06
8:133796266 T C 0.464913 3.9294e-05
8:133817417 T C 0.028148 1.9806e-05
8:133836206 C A 0.085995 -1.1471e-05
8:133838691 A G 0.029573 -1.3308e-05
8:133839341 G A 0.099222 1.1219e-05
8:133857217 A C 0.141424 -5.0388e-05
8:133858712 A G 0.635744 1.3331e-05
8:133862950 G A 0.069915 9.3781e-06
8:133881996 A G 0.020244 -1.8146e-05
8:133883905 T G 0.055432 -2.2615e-05
8:133899051 A G 0.020601 -2.1154e-05
8:133899160 G C 0.037340 -1.9971e-05
8:133902602 A G 0.150204 -3.2129e-05
8:133906210 A G 0.244937 8.1543e-05
8:133909974 G A 1.000175 -6.3117e-06
8:133916799 A G 0.151811 1.1280e-05
8:133917088 T C 0.081610 2.4397e-05
8:133917169 G A 0.020949 4.2313e-05
8:133917619 T C 0.185957 -6.4848e-06
8:133920518 G A 1.243615 5.8337e-05
8:133925118 G A 1.238328 6.0001e-05
8:133926693 A G 1.946892 2.2987e-05
8:133929901 C G 0.051667 2.0694e-05
8:133931051 A G 1.066397 4.6824e-05
8:133932677 C T 0.133816 -1.8641e-05
8:133932948 G A 0.051670 -8.2026e-06
8:133938622 T C 1.356486 3.6927e-05
8:133951601 T C 0.165443 6.2855e-06
8:133958504 C A 0.052842 -4.4922e-05
8:133967824 T G 0.337316 -2.0887e-05
8:133969279 G A 0.046529 -1.0759e-05
8:133970345 A G 0.206181 1.2851e-05
8:133973569 C A 0.112796 -1.6680e-05
8:133981036 T C 0.140035 5.5704e-05
8:133981073 T C 1.271387 -3.1566e-05
8:133981746 A G 0.085641 5.1651e-05
8:133984058 T C 0.677732 -3.3852e-05
8:133984290 T C 0.104827 7.9737e-06
8:133993664 G A 0.298317 -3.0653e-06
8:133994143 T G 0.460953 -1.7322e-05
8:133995807 C G 0.054371 -1.9892e-05
8:133996251 A G 0.125902 -1.4148e-05
8:133997824 C T 1.123257 -5.4501e-05
8:134003905 T C 0.075612 -1.1049e-05
8:134004402 A G 0.042222 1.3810e-05
8:134008721 C T 0.080711 4.3872e-05
8:134009683 A G 0.190910 -1.9699e-05
8:134017189 G A 0.065085 -1.7321e-05
8:134020864 C A 0.518871 7.4610e-07
8:134024278 T C 0.117953 -3.2074e-05
8:134028735 A G 0.116149 -1.6132e-05
8:134035923 T C 0.042634 4.7698e-06
8:134036399 C T 0.399250 -6.9046e-06
8:134037288 A G 0.023097 3.1761e-05
8:134040731 A C 0.630346 -8.2050e-06
8:134046306 T G 0.268238 -3.5657e-06
8:134048895 T C 0.044344 -5.6048e-06
8:134052891 A G 0.280501 1.2958e-06
8:134055477 T C 0.026788 -1.5381e-06
8:134056285 C T 0.154732 4.8488e-07
8:134056899 C T 1.290537 4.7745e-06
8:134061008 A G 0.105015 -1.5534e-05
8:134062331 A G 0.249636 -7.5265e-06
8:134062774 A G 0.067552 -1.2727e-05
8:134063532 A C 1.053705 -1.9724e-05
8:134064152 T C 0.448252 -1.2318e-05
8:134071833 C T 0.554001 1.5188e-05
8:134073815 A G 0.138373 -1.2421e-05
8:134074337 G A 0.079098 3.6105e-06
8:134086024 T C 0.037321 -1.6116e-05
8:134087848 A G 0.928147 6.4749e-06
8:134092141 A G 0.028625 -1.6593e-05
8:134100264 T C 0.530728 1.0415e-06
8:134101834 C T 0.043893 3.3621e-05
8:134104271 G A 1.498802 2.1874e-05
8:134105733 A G 0.125396 -3.1896e-05
8:134105913 T C 0.023026 -2.1016e-05
8:134108546 C T 1.059876 1.3619e-05
8:134108718 A G 1.330561 4.0901e-05
8:134112423 T C 0.084596 -1.6996e-05
8:134114716 A G 1.040456 2.1379e-05
8:134114773 G A 0.130693 9.5666e-06
8:134115077 A G 0.084781 2.3446e-05
8:134125682 A G 0.958259 1.0444e-05
8:134130258 T C 0.053326 -5.2793e-06
8:134134673 T C 1.957249 9.2807e-06
8:134138884 C T 0.031342 -2.5339e-05
8:134149219 A G 0.412970 -2.9143e-05
8:134151316 T C 0.025752 -2.4518e-05
8:134154920 A C 0.942007 -6.3771e-07
8:134157447 A G 0.056734 6.4527e-06
8:134162565 G A 0.046802 6.1495e-05
8:134163598 C T 0.039820 2.4002e-05
8:134163822 G A 0.073018 6.2972e-06
8:134167710 G A 0.047081 -4.6763e-05
8:134169167 A G 0.529621 2.3982e-05
8:134173625 C T 0.795779 3.4954e-05
8:134181829 T C 0.265804 -1.3191e-05
8:134187053 G A 0.286386 -7.2612e-05
8:134188443 T C 0.569847 2.7128e-05
8:134188948 G A 1.298181 -4.7476e-05
8:134190238 T C 0.187453 -1.7657e-05
8:134192963 A G 0.064550 2.4167e-05
8:134193853 G T 0.573505 -1.5973e-05
8:134194441 A G 0.035565 -1.2800e-06
8:134194701 G A 0.519410 -6.9764e-06
8:134195017 T G 0.044000 -3.1873e-05
8:134197537 A G 0.532156 -4.1150e-06
8:134198196 C T 0.095233 1.2687e-05
8:134200209 A C 0.032500 -8.1551e-06
8:134202489 G A 0.675255 -1.9919e-06
8:134203245 C T 0.126389 7.6826e-06
8:134207963 G A 0.058964 5.0744e-05
8:134211526 T C 0.829419 -1.6745e-05
8:134213599 C T 0.217259 1.1588e-05
8:134214204 T C 0.613406 3.7082e-06
8:134216000 C G 1.129625 9.7179e-06
8:134216555 C A 0.582356 -1.1387e-05
8:134216771 G A 0.063959 -2.0032e-06
8:134218826 A G 0.028154 1.5891e-05
8:134222219 C T 0.149931 -4.4508e-06
8:134222297 C T 0.032974 -5.0298e-06
8:134222387 C T 0.879755 -4.9005e-06
8:134223764 T C 1.207937 1.0127e-05
8:134226879 T C 0.867914 -5.2172e-05
8:134228208 T C 0.961410 -6.9672e-05
8:134229883 A C 1.160224 -9.0342e-06
8:134232303 C T 0.155693 1.0260e-04
8:134233024 A G 0.035980 -1.4583e-05
8:134239770 C T 0.690257 2.2638e-05
8:134240697 A G 1.681214 -2.5758e-05
8:134242809 C T 1.910529 -4.8917e-06
8:134244561 G A 1.035678 -3.5059e-05
8:134247127 A G 0.666611 1.5133e-05
8:134252411 G A 0.091172 -1.2333e-05
8:134256878 A C 0.255385 2.1334e-05
8:134257450 G A 1.781556 -2.6054e-05
8:134263916 T C 0.043812 1.1015e-05
8:134266459 A G 0.042702 3.3984e-05
8:134267762 C T 0.301326 -9.0966e-05
8:134268005 C G 0.458970 4.0529e-05
8:134269462 G A 0.202929 1.3920e-05
8:134271648 C T 0.285175 3.4988e-05
8:134272207 A G 0.574670 -3.1939e-05
8:134273868 A G 1.029138 1.0007e-05
8:134277813 T C 1.580130 3.1349e-05
8:134279775 C T 0.562950 4.0516e-06
8:134283468 C T 1.885007 -3.5683e-06
8:134285684 T C 1.666758 3.1458e-05
8:134294185 C T 0.504667 -4.0088e-05
8:134297674 T C 0.085560 2.5902e-06
8:134298492 G A 0.249838 -3.9499e-05
8:134300366 G A 0.057896 1.2729e-05
8:134301176 T C 0.058240 8.7053e-06
8:134302262 T C 0.046250 -8.6686e-06
8:134305571 A G 0.038038 -3.6185e-05
8:134305599 C T 0.560129 1.7529e-05
8:134306531 C T 0.047759 -4.9940e-06
8:134308600 C T 1.207817 -3.1348e-05
8:134310841 T C 0.205535 1.1217e-05
8:134313116 T C 0.071457 -1.2830e-05
8:134314403 T G 0.113318 -1.0564e-05
8:134323951 C T 0.880696 -3.7093e-05
8:134327710 T C 0.241619 6.2332e-06
8:134328665 A G 0.581808 -1.7630e-06
8:134328862 A T 0.025223 -2.9384e-06
8:134331259 C T 0.312089 -2.1361e-05
8:134331883 T C 0.155855 -1.2697e-05
8:134333173 T C 0.119420 -1.4433e-05
8:134334814 G C 0.088342 -1.4693e-05
8:134334904 C T 1.463955 8.9308e-06
8:134335022 A G 0.028781 -5.8331e-06
8:134335352 C A 0.535863 -1.4894e-05
8:134336316 G T 0.041306 -7.1650e-06
8:134339266 C T 0.026950 5.2745e-06
8:134339487 G C 0.022344 -6.7147e-06
8:134352510 A G 0.186632 -1.1756e-05
8:134354639 C T 0.273266 4.1954e-06
8:134355247 C T 0.310278 -1.1201e-05
8:134358635 T C 0.933282 1.7559e-05
8:134358864 A C 0.063703 1.0872e-05
8:134360422 G A 1.246806 2.9359e-05
8:134370377 A G 1.010585 -1.1195e-05
8:134372731 T G 0.157267 -2.1143e-06
8:134375290 A G 0.142862 2.3058e-05
8:134375362 G A 0.143758 -4.8193e-06
8:134376258 A G 0.022039 1.9881e-06
8:134376962 C T 1.345541 -1.3255e-06
8:134386045 C T 0.641547 2.2432e-05
8:134387621 C T 0.077754 -1.6639e-05
8:134419766 A G 0.405796 -2.4758e-05
8:134423397 A G 0.081928 -1.0275e-05
8:134428960 G T 0.158273 1.6932e-05
8:134429018 A G 0.446950 1.9950e-05
8:134448131 A C 0.144186 -3.2245e-05
8:134448472 A G 0.030978 -9.3313e-06
8:134449248 A C 0.068889 1.3202e-05
8:134455229 C T 0.439326 -3.3059e-06
8:134459175 T G 0.775074 -6.7422e-05
8:134460167 C A 0.032890 2.2568e-06
8:134462992 T C 1.166375 -2.1384e-05
8:134463832 G T 1.950410 -1.9993e-06
8:134464163 T C 0.111121 8.5064e-06
8:134465059 C T 0.673723 -7.6465e-05
8:134468864 A G 0.395049 -5.2182e-06
8:134470361 A G 0.428702 -2.7096e-05
8:134473625 C T 0.608972 8.4078e-06
8:134473874 T C 0.038982 -9.0242e-06
8:134478308 C T 0.040300 -7.8837e-06
8:134480696 T C 0.134212 3.9628e-05
8:134481230 A G 0.035006 -3.3824e-06
8:134482979 T C 0.123056 -5.5166e-05
8:134483981 T C 0.262104 9.2125e-06
8:134484146 A G 0.032601 -6.0972e-05
8:134487723 G T 0.737880 5.1959e-07
8:134488549 C T 1.120190 -5.3703e-06
8:134489349 G A 0.039791 -3.7684e-06
8:134492373 A C 0.072768 -2.7436e-05
8:134497271 A C 1.893560 -1.9858e-05
8:134497881 G A 0.037272 -7.7275e-06
8:134500247 T C 0.686009 -4.2609e-05
8:134501340 T C 0.074492 -4.7808e-05
8:134503927 A G 0.402041 1.2377e-05
8:134507904 C T 1.787295 -3.5711e-05
8:134508256 T C 0.799723 -2.7922e-05
8:134508510 T C 0.229915 1.1112e-05
8:134510253 T G 0.043640 -2.3860e-05
8:134510525 C T 1.096963 4.3957e-05
8:134512228 T C 0.062602 -5.0376e-06
8:134512411 T C 0.030683 -2.6498e-05
8:134512809 A G 0.487890 6.7896e-06
8:134512990 C T 1.400194 2.2118e-05
8:134515549 A T 0.040573 -2.1214e-05
8:134515934 T A 0.595366 -1.3124e-05
8:134517560 A G 0.421532 2.1834e-05
8:134517614 G A 0.188965 1.2832e-05
8:134518585 T C 0.345495 3.9432e-06
8:134524839 C T 0.440037 -6.4377e-06
8:134525622 G C 0.066121 6.8277e-06
8:134528772 C T 0.091208 -2.8437e-05
8:134531658 A C 1.383666 1.0395e-05
8:134531773 A G 0.450232 -2.3074e-06
8:134534084 A G 0.172191 8.7445e-06
8:134534356 A G 0.134880 2.6619e-06
8:134535945 G C 1.272903 3.5085e-06
8:134539534 G A 0.074206 -4.9310e-05
8:134539879 T C 0.735365 1.2375e-05
8:134544194 T C 0.525412 -3.3421e-06
8:134548227 C A 0.037931 -3.3723e-05
8:134548571 C T 0.780452 6.0216e-06
8:134551406 C A 0.198940 1.9170e-05
8:134552331 A G 0.360890 1.2497e-05
8:134552834 T C 0.021192 -2.8497e-07
8:134554110 T C 0.966039 -1.8054e-06
8:134556674 T C 0.199988 2.1932e-05
8:134559333 G A 0.208470 2.1293e-05
8:134559357 T C 0.053864 -1.1374e-05
8:134560713 A G 0.021913 2.4631e-06
8:134562614 C T 0.027239 -2.2089e-05
8:134565721 G A 0.062599 -3.5684e-05
8:134566590 T C 0.368758 8.6046e-06
8:134568012 T C 0.082087 1.8261e-05
8:134569528 A G 0.315144 4.8702e-06
8:134569774 T G 0.058422 2.9082e-06
8:134571618 G T 0.327371 -3.3025e-05
8:134571842 A G 1.041839 4.8588e-05
8:134572579 A G 1.388230 4.9392e-05
8:134572959 C G 0.142641 -3.6239e-05
8:134577387 C T 0.133650 -1.0549e-05
8:134577977 G A 0.028816 2.4344e-06
8:134579035 C T 1.158630 6.5604e-05
8:134580756 A G 0.261747 5.9319e-06
8:134581568 A G 0.114159 1.6063e-05
8:134581630 G A 0.077134 5.5172e-06
8:134586133 A G 0.034828 3.0082e-06
8:134586637 G A 0.496660 3.7965e-06
8:134587501 C T 1.573443 3.5220e-06
8:134592408 G C 0.891722 4.1743e-05
8:134593720 T C 0.275051 4.5755e-05
8:134596799 C T 1.708931 3.3070e-05
8:134599573 C T 0.437047 3.0244e-05
8:134600833 T C 0.154031 3.0322e-05
8:134608745 G T 1.742158 1.8908e-05
8:134610055 G A 0.778638 3.6995e-05
8:134611160 C A 0.395832 -3.2121e-05
8:134611625 G A 0.029349 -3.8860e-06
8:134612325 G A 0.042874 1.6880e-05
8:134614627 A G 0.033578 1.5345e-05
8:134615652 G A 0.173230 1.6029e-05
8:134620862 A G 0.411999 4.6498e-06
8:134620893 T C 0.428258 4.7657e-05
8:134621686 G A 0.364227 1.1735e-05
8:134625730 C A 0.162038 -4.7485e-05
8:134626276 C T 0.274214 -3.4741e-05
8:134634598 C T 1.336446 1.3052e-06
8:134642332 A C 0.036074 3.7191e-06
8:134643784 T C 0.129817 -3.5539e-05
8:134646713 A G 0.559944 -1.3221e-05
8:134648528 C A 0.476984 -4.0541e-07
8:134649307 A G 0.128467 -7.2168e-05
8:134652955 T C 0.792842 5.1595e-05
8:134657923 T C 0.272260 -2.8912e-05
8:134667974 G A 0.433396 8.6314e-06
8:134672125 A C 0.121676 -1.2750e-05
8:134672509 T G 0.028382 2.2175e-06
8:134673368 G A 0.802553 -3.1843e-05
8:134675230 C T 0.537895 1.5199e-05
8:134676738 G A 0.197476 1.5691e-06
8:134679217 A C 0.133799 -2.9763e-05
8:134683010 G A 0.026385 5.0985e-06
8:134686065 G A 1.363851 -1.2157e-05
8:134686995 A G 0.112364 1.6474e-05
8:134688631 A G 0.274542 -3.1394e-06
8:134688866 T C 0.432532 1.7777e-08
8:134690434 A G 0.276236 1.1369e-05
8:134690570 T C 0.164735 -1.1158e-05
8:134691323 A G 0.027440 -3.5058e-06
8:134696675 T C 0.160905 -1.2009e-05
8:134703026 A G 0.027947 -1.6195e-05
8:134705773 A G 0.041868 9.2928e-07
8:134706407 C T 1.409536 -2.6709e-05
8:134706545 C T 1.182299 -1.2927e-05
8:134707418 A G 0.226770 -1.4239e-05
8:134708408 A G 0.635906 -1.8482e-05
8:134709940 G T 0.883777 -2.4039e-05
8:134714789 T C 1.046879 3.3747e-06
8:134716597 A G 0.103003 -7.7148e-06
8:134720037 T C 0.816153 1.7490e-05
8:134720252 A G 0.112095 3.2710e-05
8:134726897 A G 0.261013 -2.9126e-06
8:134729164 A G 0.876279 1.4352e-06
8:134733223 A G 0.643521 -9.5232e-06
8:134735858 T C 0.654118 1.3173e-05
8:134739639 T C 0.039479 -7.7722e-06
8:134742993 T C 0.124695 2.0276e-05
8:134747385 G A 0.232528 -1.3970e-05
8:134751592 C T 0.121903 4.5583e-06
8:134753311 T C 0.034523 4.6414e-06
8:134755403 A G 0.190102 -1.2747e-05
8:134765156 A C 0.171853 -1.4019e-05
8:134773993 A G 0.345625 1.7808e-05
8:134776834 G T 1.792537 -1.2319e-05
8:134777148 T C 0.060074 -3.2916e-05
8:134781276 T C 0.065546 4.5758e-06
8:134785709 C T 0.316650 -1.5785e-05
8:134785876 T G 0.113412 3.8527e-06
8:134788494 G C 0.335664 -2.9936e-05
8:134797424 A G 1.246319 -9.0663e-06
8:134800267 T C 1.152989 -1.2437e-05
8:134805038 T C 0.047788 -1.5286e-05
8:134807560 C T 0.084580 -4.1704e-05
8:134813159 T C 0.048522 -5.7366e-06
8:134816159 G A 0.102990 2.9398e-05
8:134817406 C T 0.095463 -1.1715e-05
8:134817763 G A 0.074339 -3.3578e-05
8:134820208 C T 0.037957 4.8760e-07
8:134824398 C T 0.711865 -2.9095e-05
8:134825114 C T 0.179290 -1.4450e-05
8:134825318 T C 1.876107 1.7850e-05
8:134832122 T C 0.173288 -1.3345e-05
8:134835449 T C 0.153765 -1.0603e-05
8:134835916 T C 0.194548 -4.1386e-05
8:134837852 T C 0.061992 -3.7151e-05
8:134838488 T C 1.047568 -1.9017e-06
8:134839273 T G 0.379810 3.5764e-05
8:134842573 C T 0.140635 8.3071e-06
8:134847896 C G 0.917098 3.1917e-05
8:134847980 T C 0.128778 -1.9039e-05
8:134849320 T G 0.111306 1.0255e-05
8:134850009 C T 0.125393 1.4475e-06
8:134851366 T C 0.897899 4.9011e-06
8:134855056 A C 0.058337 3.9483e-05
8:134855286 G A 0.045938 5.8081e-05
8:134856613 C T 1.307675 3.1955e-05
8:134860162 A G 0.173960 4.0580e-06
8:134862393 G A 0.055173 6.5267e-07
8:134865159 A G 0.104493 3.0732e-06
8:134867470 G T 0.043491 1.3594e-05
8:134871634 G A 0.489126 -4.8459e-05
8:134871724 T G 0.915748 -2.1337e-05
8:134886783 G A 0.153940 2.5212e-05
8:134891275 A G 0.095723 -2.4012e-06
8:134899431 T C 0.476835 -9.4461e-05
8:134901186 A G 0.819467 -2.6427e-05
8:134904287 A G 0.095359 2.5968e-05
8:134910546 G A 0.062171 -7.8143e-06
8:134911205 G T 0.658075 -3.6825e-05
8:134914472 G T 0.489380 -4.5715e-05
8:134915089 C T 0.243440 6.1325e-06
8:134915143 A G 0.914674 -6.5337e-06
8:134925725 G T 0.490772 -5.6702e-06
8:134926626 T C 0.084544 -4.1190e-06
8:134927037 T C 0.039083 -3.5030e-05
8:134932539 T C 0.036152 -1.4575e-05
8:134937396 T G 0.088166 -5.2353e-05
8:134937657 C T 0.852766 -2.1181e-05
8:134942060 A G 0.092545 -4.6443e-08
8:134942292 T C 0.092581 1.8085e-06
8:134943118 G T 0.940780 -1.9210e-05
8:134944520 G A 0.153502 -3.9331e-05
8:134945681 C T 0.604142 1.9310e-05
8:134951768 T C 0.039716 1.7568e-05
8:134954176 A G 0.081168 -1.2321e-06
8:134955401 T C 0.118086 -6.8608e-06
8:134958011 C T 0.155680 6.1491e-06
8:134958288 T C 0.041994 -3.7599e-05
8:134963574 A G 1.210505 -1.7996e-05
8:134964771 C T 0.897802 7.9227e-06
8:134968953 A G 0.509565 2.7395e-06
8:134972898 C T 0.029836 -1.4903e-06
8:134974738 A G 0.200641 6.3219e-06
8:134974743 T C 0.086534 -3.0892e-05
8:134978003 G A 0.053546 -2.2192e-05
8:134979512 C T 0.076163 -1.3150e-06
8:134985546 A C 0.142687 3.1972e-05
8:134995831 G A 0.356937 5.2004e-06
8:134999090 A G 0.300171 5.3807e-06
8:134999971 G A 0.068127 8.6698e-06
8:135012357 A G 0.141122 1.4944e-05
8:135012848 C T 0.508816 -3.0973e-06
8:135021966 T C 0.023753 -1.5666e-05
8:135022545 G A 0.403404 -2.5996e-05
8:135023734 G A 0.097589 -1.6090e-05
8:135026213 C T 0.032711 -1.9528e-05
8:135027851 T C 0.031666 -7.5336e-07
8:135029424 G T 0.589890 3.5977e-06
8:135030764 T G 0.023234 -3.9738e-05
8:135037704 A G 0.054273 -1.6896e-05
8:135039784 A C 0.024642 -1.2901e-05
8:135040165 G A 0.282906 -2.9624e-05
8:135042516 T C 0.083194 -1.5706e-05
8:135045433 A G 0.041073 -4.2801e-05
8:135056888 C T 0.686190 -1.8167e-05
8:135057017 G A 0.058009 -1.0878e-05
8:135068340 T C 0.251013 -3.5340e-05
8:135076854 A G 0.070486 8.8566e-06
8:135099526 A G 0.041884 -3.7218e-06
8:135108404 T C 0.204364 3.4857e-06
8:135117623 T C 0.088897 -1.5293e-05
8:135127051 G A 0.023954 -1.7818e-05
8:135129008 G A 0.291978 8.4868e-06
8:135133426 C G 0.049554 -3.8754e-05
8:135136937 T C 0.624546 5.7578e-06
8:135137542 A G 0.037194 -3.4466e-06
8:135139226 T C 0.021653 -2.4804e-05
8:135146204 C T 0.040482 3.0603e-05
8:135149373 A G 0.160775 -2.8642e-05
8:135154192 A G 0.040498 5.2757e-06
8:135159543 T C 0.050570 -1.5095e-05
8:135159605 C T 0.052170 4.8515e-07
8:135161344 T G 0.140268 5.8583e-06
8:135163467 T G 0.160302 -3.9205e-06
8:135164948 C T 0.244969 -2.3336e-07
8:135169259 C T 0.055367 -3.8501e-05
8:135172160 C T 0.907870 1.9481e-06
8:135172315 T C 0.036542 -1.6947e-05
8:135173504 G A 0.078052 -2.6715e-07
8:135173647 A C 0.046805 -8.4967e-06
8:135174385 G A 0.561090 -7.8938e-06
8:135182599 C T 1.826702 -2.6403e-05
8:135184507 T C 0.280949 -2.3908e-05
8:135187991 G T 1.040888 -3.6100e-05
8:135197278 A G 0.066225 -3.1329e-06
8:135201351 C G 0.031381 -6.4988e-06
8:135207843 A C 0.040161 -1.1434e-05
8:135209637 G A 0.083664 1.4509e-05
8:135211793 G A 0.407465 -5.1608e-05
8:135212754 T C 0.038898 -8.1504e-06
8:135214273 G A 0.439952 -1.8322e-05
8:135214597 T C 0.225130 2.6533e-05
8:135223535 T C 0.054605 -1.9072e-05
8:135229767 T C 0.020669 -1.0799e-05
8:135230395 A G 0.145712 -2.9652e-05
8:135238487 G A 0.101383 6.3495e-06
8:135238786 G A 0.022335 5.3634e-06
8:135242747 A G 0.039784 9.5379e-06
8:135244831 A G 0.020192 7.0458e-06
8:135253546 A C 0.957782 -2.0780e-05
8:135258684 T C 0.458953 -5.9525e-06
8:135261629 A T 0.086595 2.2224e-06
8:135266042 C A 0.129823 -3.7102e-05
8:135269536 G C 0.098793 6.7456e-06
8:135269776 G T 0.388980 -3.8169e-05
8:135272269 T C 1.052887 2.4670e-05
8:135276615 T C 0.065053 2.2944e-05
8:135278517 G T 0.061073 -1.9613e-06
8:135279516 A G 0.022130 2.5818e-06
8:135280999 T C 0.995816 8.7675e-06
8:135283456 C T 0.025418 2.8633e-06
8:135283869 A G 1.642187 3.7534e-05
8:135288405 G A 0.509092 1.0570e-05
8:135297603 T G 0.523798 8.6615e-06
8:135299767 C G 0.060135 -1.3255e-05
8:135302767 A G 0.241476 1.4795e-05
8:135302771 T C 0.074586 -6.0287e-06
8:135305028 G C 1.114740 -9.6947e-07
8:135305392 A G 0.985598 1.9000e-05
8:135305528 T C 0.206603 1.0754e-05
8:135306393 A G 0.086780 1.1890e-05
8:135306619 T C 1.422701 -6.2466e-05
8:135307548 G A 0.896939 -1.5892e-05
8:135307640 C T 0.048973 1.1738e-05
8:135313350 T G 0.048908 2.7255e-06
8:135324176 G A 1.683175 -3.3328e-06
8:135324952 T G 0.083100 -6.0483e-05
8:135326161 T C 0.044958 2.6503e-06
8:135326208 C T 0.038911 1.5980e-05
8:135326461 G A 0.218499 5.3946e-06
8:135328582 G A 0.746290 -7.4153e-05
8:135328880 C T 0.479366 9.0196e-05
8:135329604 T C 0.071824 -3.5617e-05
8:135338558 G T 0.346700 -9.9945e-08
8:135339383 C T 0.303511 -7.7828e-07
8:135340325 A C 0.021013 -2.7948e-06
8:135340698 A G 0.038499 6.4493e-06
8:135342824 C A 0.512733 -5.3660e-06
8:135351139 T C 0.234261 -8.4093e-06
8:135355106 C T 0.356810 1.1313e-05
8:135384685 C T 0.132611 9.7476e-07
8:135385500 T C 0.315283 8.7752e-06
8:135385638 T C 0.041439 -1.9138e-06
8:135385849 C T 0.101581 -1.0803e-05
8:135387350 T C 1.131774 -4.9654e-05
8:135390326 A G 0.034704 -4.8979e-07
8:135390750 C T 0.038323 5.0246e-06
8:135394106 T C 0.289778 -6.2737e-05
8:135394579 A G 1.147601 3.1112e-05
8:135407780 A G 0.368424 1.8956e-05
8:135409420 A G 1.181877 2.0501e-05
8:135415581 A C 0.384858 3.3607e-06
8:135420293 T G 0.033406 -2.6994e-05
8:135420488 G A 1.178436 -9.1271e-06
8:135427662 A G 0.453179 2.4174e-05
8:135440116 C A 0.042994 -7.7267e-06
8:135440608 A G 0.220421 -1.7615e-05
8:135444526 A G 0.028401 -4.5220e-07
8:135458308 C T 0.463751 1.8099e-05
8:135458877 T C 0.023347 -4.2066e-05
8:135459010 A C 0.346648 1.0196e-05
8:135459318 A G 0.074732 -4.7780e-06
8:135464300 A G 0.069529 -1.9563e-05
8:135471124 A G 0.043666 -2.5064e-05
8:135472156 A G 0.061771 1.1917e-05
8:135472846 G A 1.756534 1.6984e-05
8:135475307 A G 0.032458 1.3182e-05
8:135487182 C T 0.136081 -2.5627e-05
8:135487272 G A 1.939462 9.9427e-06
8:135489305 T G 0.201861 -2.9809e-05
8:135491811 T C 0.453383 1.1949e-05
8:135496060 T C 0.270059 -1.5113e-05
8:135498667 G A 0.548509 5.4589e-06
8:135500646 T G 0.615464 -2.1264e-05
8:135503243 G C 0.348524 -6.4015e-06
8:135512645 C A 1.898928 -1.1829e-05
8:135512875 G A 0.545516 -1.0571e-05
8:135513186 C T 0.107693 -1.1885e-05
8:135519274 A G 1.272795 3.5265e-06
8:135519389 G A 0.094522 4.3415e-05
8:135521838 C T 0.050995 2.4724e-05
8:135521970 A G 0.368778 1.0127e-05
8:135524797 T G 0.123640 2.5659e-05
8:135528095 T C 0.750227 8.5890e-06
8:135528445 T C 0.025210 -5.3390e-05
8:135537773 A G 0.492291 2.0043e-05
8:135540632 C T 0.303842 -7.9764e-06
8:135560927 A C 0.148990 1.5642e-06
8:135561014 T C 0.126724 -4.2303e-05
8:135562161 A G 0.283241 -1.1137e-05
8:135562255 C T 0.098121 -7.3061e-06
8:135562607 T C 0.072268 -1.4787e-05
8:135567046 C G 0.659678 -2.0386e-05
8:135574793 A G 0.198787 -2.7700e-06
8:135580466 G A 0.064488 1.5449e-05
8:135588911 A G 0.259897 -1.0643e-05
8:135593635 C G 0.037395 1.3907e-05
8:135593725 T C 0.691494 -2.1282e-05
8:135602581 G A 0.379106 -2.0233e-05
8:135611317 T C 0.065231 1.4725e-05
8:135612745 G A 0.812336 -3.6860e-05
8:135614326 A G 0.033023 2.7810e-05
8:135637692 T G 0.789898 -4.1325e-05
8:135637799 C A 0.146215 7.5622e-06
8:135638632 A C 0.559418 -3.4410e-05
8:135644863 G A 0.030381 5.5966e-07
8:135645129 C T 1.459719 -4.1476e-05
8:135649848 A G 0.514262 -6.4210e-05
8:135652254 A G 0.017743 1.1401e-05
8:135652944 T C 0.045997 -2.3414e-05
8:135654702 C T 0.830295 -2.8225e-05
8:135656665 A G 0.613250 -2.8528e-05
8:135670229 C T 1.236958 -4.5645e-05
8:135673205 C T 0.031377 -2.6093e-05
8:135676432 G A 0.789645 4.9373e-05
8:135677903 A G 0.763684 3.8449e-05
8:135678565 T G 0.046256 -1.2511e-05
8:135695602 A G 1.790521 -7.5727e-06
8:135700001 C A 0.248841 -4.2463e-05
8:135705871 T C 0.053705 6.6296e-06
8:135705951 T C 0.319230 -1.7676e-05
8:135708614 C T 0.213332 -6.0496e-06
8:135720168 A C 0.062482 1.8760e-05
8:135722407 A C 0.623520 -3.3552e-05
8:135729463 A G 0.037402 -2.6926e-05
8:135732891 A G 0.095852 -3.4247e-05
8:135735397 G A 0.064465 -4.5183e-05
8:135735892 A C 0.045068 6.5863e-05
8:135739298 T C 0.023016 -5.9426e-06
8:135740683 C A 0.032137 6.3984e-06
8:135741369 A G 0.046714 2.0166e-05
8:135745310 A G 0.021539 -8.2123e-06
8:135750070 G C 0.040703 2.0333e-05
8:135750727 T C 0.020880 -1.1568e-05
8:135750821 A G 1.797087 -8.6403e-05
8:135752704 T C 0.163911 -3.8664e-05
8:135759990 T C 0.103565 5.0806e-05
8:135765244 G A 0.680510 -3.5819e-06
8:135777144 A G 0.048733 -2.3675e-05
8:135778341 C T 0.702043 -3.7364e-05
8:135784983 G A 1.433055 -2.3407e-05
8:135793846 G A 0.785724 5.2794e-05
8:135794496 T C 1.173613 -1.6530e-05
8:135795182 T C 0.037710 5.5781e-06
8:135796966 C T 1.024324 8.7522e-05
8:135798078 T C 0.112702 -6.2391e-05
8:135800970 T G 1.955029 -5.4492e-06
8:135802518 A C 0.433607 -9.2514e-06
8:135803994 T C 0.037476 -3.2325e-05
8:135811616 T C 0.479467 -6.3620e-06
8:135812416 A G 0.199722 6.2434e-05
8:135813693 G A 0.290680 -1.6436e-05
8:135814633 T C 1.855074 -1.2050e-05
8:135816955 T C 0.088579 -9.8305e-06
8:135820647 C T 0.041933 1.0659e-05
8:135822364 C T 0.082752 -3.6388e-05
8:135831658 T C 0.029323 -1.0109e-06
8:135833486 C G 0.141012 -3.4129e-05
8:135834658 C T 0.153388 1.1647e-04
8:135835432 G A 0.162726 7.8984e-06
8:135837876 G A 0.592691 -3.9488e-05
8:135847077 T C 0.025068 1.1038e-05
8:135849841 A C 0.882783 7.2893e-05
8:135850800 A G 0.264301 1.2004e-04
8:135855079 A G 0.074897 -1.0064e-06
8:135861334 G A 0.109508 5.5625e-06
8:135861577 C T 0.706383 6.2196e-05
8:135869976 G A 1.556205 3.1311e-05
8:135871032 C T 1.053089 8.7243e-05
8:135872357 T C 0.298022 4.9182e-05
8:135873409 A G 0.089062 -1.8066e-05
8:135879159 C T 0.554445 1.5383e-05
8:135882007 C A 1.209791 -4.2923e-06
8:135887444 T C 0.320701 1.8836e-05
8:135893509 C T 0.483995 -1.2141e-05
8:135894227 A G 0.880138 -2.1563e-05
8:135896321 C T 0.082421 -3.5690e-05
8:135896470 G C 0.164453 -4.0282e-06
8:135899630 G A 0.084109 7.3457e-05
8:135902121 A G 1.099673 -8.3648e-06
8:135906012 A T 0.034811 -7.7610e-06
8:135908158 G A 0.716351 -6.8583e-06
8:135926232 G T 0.096622 -1.1389e-05
8:135927885 T C 0.467100 7.0387e-06
8:135929498 T G 0.068344 -3.7599e-05
8:135929614 T C 0.024714 4.4593e-05
8:135938998 A G 1.735991 -4.1162e-05
8:135941168 A G 1.124623 -2.1741e-05
8:135945999 G T 0.036837 -9.1637e-06
8:135947172 G A 0.715377 -3.4523e-05
8:135948852 C G 0.111228 3.8909e-05
8:135954603 T G 0.029793 -4.7163e-06
8:135957828 G T 0.590867 2.4713e-05
8:135960897 T C 0.145543 2.3087e-05
8:135962651 G A 0.637188 -3.2165e-05
8:135963177 A G 1.701131 -3.0054e-05
8:135963216 T C 0.120511 -2.1175e-05
8:135965906 C A 1.417478 -5.1033e-06
8:135967706 T C 0.427225 -3.5954e-05
8:135968819 C T 0.547506 2.9838e-05
8:135970903 C T 0.126964 -2.5227e-05
8:135971669 A C 0.232560 -3.4106e-05
8:135973091 A G 0.481992 -2.9085e-05
8:135973562 C A 0.534393 4.2651e-05
8:135974950 C T 0.073495 7.4092e-05
8:135976223 G A 0.043325 2.7599e-07
8:135978405 G T 0.029274 -2.4260e-05
8:135980247 G A 0.492798 9.1515e-06
8:135985085 G A 0.171860 -1.0895e-05
8:135988109 A G 0.026301 -7.5283e-06
8:135991170 T G 0.030280 2.5362e-05
8:136001088 A G 0.243963 -1.2797e-05
8:136017227 T C 0.169935 -3.1302e-06
8:136018085 C T 1.407309 -4.1358e-05
8:136018573 A G 0.144439 -4.9944e-06
8:136024190 G T 0.251188 -3.4369e-06
8:136028593 A G 0.099913 -1.8654e-05
8:136030626 A G 0.102896 3.4144e-05
8:136034807 G T 0.052504 8.0932e-06
8:136036669 G A 1.175226 1.4934e-06
8:136039314 G A 0.129810 -4.1361e-05
8:136040209 C G 1.037665 -9.6145e-06
8:136041219 C T 0.035230 1.3016e-05
8:136042584 T G 1.044919 -2.3820e-05
8:136045317 T C 1.128979 -4.4200e-05
8:136045533 A G 0.060677 -1.3392e-05
8:136050437 G C 0.040342 -2.2385e-05
8:136053640 C T 0.656225 4.2658e-05
8:136054247 C T 0.629775 1.7709e-05
8:136054853 A G 0.060372 -4.1232e-05
8:136060584 G A 0.054114 1.8091e-06
8:136062604 A G 1.227721 1.8008e-05
8:136068182 G A 0.143092 -1.4730e-05
8:136073003 A G 1.271559 4.7612e-05
8:136085508 T C 0.200251 -1.3765e-06
8:136088465 T G 0.032251 -4.3036e-05
8:136089442 G A 1.892875 -2.5036e-06
8:136097752 A G 1.912587 -1.8983e-05
8:136099334 T C 0.041813 2.4702e-05
8:136103535 T A 0.035526 8.5702e-06
8:136127715 C T 1.006469 5.0978e-05
8:136127898 T G 0.041891 1.0190e-05
8:136131457 C G 0.073495 2.9703e-05
8:136140495 T C 0.828237 -3.0959e-05
8:136147864 T C 0.022055 7.8000e-06
8:136152865 A G 1.320671 -3.8033e-06
8:136154609 G C 0.121277 4.1838e-05
8:136156148 C A 0.215299 -8.2002e-06
8:136160828 T C 0.342762 2.2248e-05
8:136161695 T G 0.086777 9.5770e-07
8:136172901 A G 0.367447 -1.6587e-05
8:136175346 T C 0.619346 -1.2520e-05
8:136177949 C A 0.692692 -2.9221e-05
8:136180257 C T 0.118505 -2.9081e-05
8:136184836 T C 0.077673 2.1706e-05
8:136186945 A G 0.429338 6.7092e-07
8:136192644 C T 0.552414 1.3860e-05
8:136199694 A G 1.169874 1.4024e-05
8:136200559 G A 1.131456 3.7003e-05
8:136203934 C T 0.601526 3.1977e-05
8:136208510 A C 1.321022 -1.5319e-05
8:136209325 A G 0.201355 1.8797e-05
8:136209871 A G 1.232794 3.5525e-05
8:136209895 G A 0.058558 1.0736e-05
8:136210764 A G 0.043994 -1.5986e-05
8:136223702 G A 0.634699 -4.1936e-06
8:136226450 A G 0.765216 -2.3668e-05
8:136238588 T C 0.098138 -6.8031e-06
8:136239256 T G 0.119846 9.6346e-06
8:136240840 A C 0.648295 -1.6110e-06
8:136241066 G A 0.180978 -3.6648e-05
8:136245865 A C 0.027106 -1.0576e-05
8:136253773 T C 0.030955 -1.7875e-05
8:136261334 C A 0.037424 -3.6692e-05
8:136266646 T C 0.134533 -3.4598e-07
8:136267693 A C 1.661483 -2.4721e-05
8:136280666 A C 0.028255 -1.9034e-06
8:136285000 G A 0.137272 -2.4294e-05
8:136292008 G C 0.092097 9.8505e-07
8:136294570 C T 0.104587 -1.6706e-05
8:136297678 G T 0.028099 -2.0685e-05
8:136300120 G A 1.888480 -4.4847e-05
8:136300659 A G 0.043205 2.8177e-06
8:136302016 A G 0.032598 -9.6618e-05
8:136303364 G A 0.123877 1.4485e-05
8:136312530 C T 0.032608 -1.8841e-05
8:136316099 A G 0.071249 -2.0915e-05
8:136338811 A G 0.103032 -1.5062e-05
8:136339273 G A 1.787171 -4.6045e-05
8:136341026 C T 0.055650 3.8916e-05
8:136342563 C T 0.031819 -1.8116e-05
8:136361281 A G 0.058224 -5.4096e-05
8:136367222 C T 0.109865 -2.8307e-06
8:136376599 G A 0.771043 -8.6439e-07
8:136382477 A G 0.032153 -4.2126e-06
8:136384252 C T 0.204192 -3.0514e-05
8:136385248 C T 1.908510 -4.7847e-05
8:136401802 T G 0.065478 7.7272e-06
8:136414764 G A 0.036094 -1.3920e-05
8:136417980 G T 0.806516 9.7088e-06
8:136418136 A C 0.442094 1.4196e-05
8:136423263 G A 0.028330 -1.1838e-05
8:136426681 G T 0.020429 1.8883e-05
8:136438654 A G 0.049220 4.0040e-06
8:136439044 C T 0.032296 9.5206e-07
8:136439981 C A 1.897117 -1.3490e-05
8:136446369 G T 0.028914 -2.0515e-05
8:136448781 A G 0.054556 -3.4513e-06
8:136452952 T C 0.419546 -6.7157e-06
8:136456755 G A 0.077776 1.0694e-05
8:136475038 A G 0.103487 -1.6060e-06
8:136476759 G A 0.146702 -9.4963e-06
8:136485826 T G 0.037032 3.3782e-05
8:136511979 T C 0.261656 -1.4611e-06
8:136518183 T C 1.255995 1.7364e-05
8:136530326 A G 1.504963 7.6712e-06
8:136545869 A C 0.056078 1.1871e-05
8:136549776 T C 0.037879 -1.8900e-05
8:136554865 C A 0.036038 -2.1950e-05
8:136556573 T C 0.046490 7.1081e-05
8:136558883 T C 0.047422 -2.9704e-05
8:136561421 T C 0.026788 -8.2335e-06
8:136564524 C T 0.099949 -2.9818e-07
8:136567194 G T 0.063628 -1.7514e-06
8:136569027 T G 0.041449 -8.2932e-06
8:136592196 C T 0.053050 -7.1545e-06
8:136608501 T G 0.030254 -3.1473e-06
8:136620393 T C 0.038070 -7.0834e-06
8:136622707 C T 0.029544 -5.6693e-05
8:136629296 T C 0.106369 -2.0921e-05
8:136648464 G T 0.144024 1.2178e-05
8:136648515 A C 0.133004 1.2333e-04
8:136649677 G A 0.947622 -8.9423e-06
8:136650198 T C 0.112221 -8.2753e-06
8:136657233 T C 0.308590 3.4414e-05
8:136662409 G A 0.119183 1.6282e-05
8:136665224 T C 0.070149 6.8956e-06
8:136665790 T C 0.047249 -6.4002e-07
8:136667045 C G 0.116116 2.4295e-05
8:136670790 T G 0.102377 -7.5718e-06
8:136671755 G A 0.028907 -1.1721e-05
8:136678961 A C 0.436122 2.7170e-05
8:136679489 A G 0.335891 -2.7863e-05
8:136682479 C T 1.143894 -1.9296e-05
8:136683097 C T 0.027664 -8.7346e-06
8:136683687 G A 0.090890 -9.1473e-06
8:136685828 A G 0.044627 9.1292e-06
8:136686967 G A 0.408679 1.0635e-05
8:136689789 A C 0.089078 1.3011e-05
8:136690813 C T 1.777083 -4.4374e-06
8:136690887 C T 0.080380 4.6828e-06
8:136693014 T G 0.104198 1.9904e-07
8:136693814 T C 0.052397 2.2320e-05
8:136696448 T C 0.022685 -1.6187e-05
8:136697452 T G 0.393180 -3.0774e-05
8:136697616 G T 0.360287 5.9983e-06
8:136699160 C G 0.105733 1.0569e-06
8:136699446 T C 0.021341 3.4402e-05
8:136704023 T C 0.085949 7.3884e-05
8:136713137 G A 0.731064 -7.4977e-05
8:136718087 G A 0.238743 2.6917e-05
8:136719679 G A 0.059937 -1.2060e-05
8:136725036 T C 0.029819 -1.8944e-05
8:136730119 G A 0.833762 -6.2485e-05
8:136734936 C T 0.128963 7.0126e-06
8:136734968 A G 1.075060 -4.0180e-05
8:136739837 G C 0.190767 -2.5323e-05
8:136741279 G A 1.274853 -7.2575e-05
8:136745037 C T 0.104373 -6.8155e-06
8:136748778 T G 0.385925 -1.3764e-05
8:136757837 A G 0.047477 -2.6219e-05
8:136759273 A C 1.299710 -3.1889e-05
8:136763184 T C 0.365668 1.9191e-05
8:136769422 G T 0.507400 -2.1960e-05
8:136772775 T C 0.153268 9.2998e-06
8:136773336 C T 0.048411 -1.4135e-05
8:136774685 G T 0.109670 -1.1129e-05
8:136785415 A G 0.056085 3.1793e-07
8:136787961 T C 0.167968 2.8580e-05
8:136788550 G T 0.517544 -3.3108e-05
8:136792908 T C 0.201939 2.4398e-05
8:136794473 C T 0.106645 -1.6758e-06
8:136815019 C A 1.601929 -1.1423e-05
8:136832856 C T 0.698654 6.8008e-06
8:136833014 A C 0.461492 -6.1707e-06
8:136834832 G A 0.235193 1.5257e-05
8:136835221 C T 0.063177 -2.4334e-05
8:136837092 A C 1.311872 -1.5626e-05
8:136843503 G A 0.048486 -1.1333e-05
8:136847648 G T 0.108884 -2.7438e-05
8:136849918 T G 0.052083 -1.4747e-05
8:136852613 T C 0.567844 -1.3795e-05
8:136853995 C T 0.803647 -5.6273e-06
8:136856373 G A 1.935217 1.9659e-05
8:136857888 A C 0.736189 2.8484e-06
8:136859102 G A 0.021380 -1.6456e-05
8:136868747 C G 0.475371 5.0416e-06
8:136871425 C T 0.050177 -2.5615e-05
8:136871739 G A 0.556231 5.7300e-05
8:136874202 G A 0.078163 -1.8127e-05
8:136878009 G A 1.384585 3.7324e-05
8:136885871 T C 0.516807 9.6125e-07
8:136887754 A G 0.034594 3.6657e-05
8:136898786 G C 0.125289 -2.7743e-05
8:136900795 T C 0.024879 1.1096e-05
8:136902139 A G 0.566877 -9.8901e-06
8:136906228 A G 0.060768 -2.5757e-05
8:136909592 G A 0.050430 -2.4427e-05
8:136921172 C T 0.035454 -2.2703e-05
8:136924815 C A 1.379973 3.1473e-05
8:136927087 T C 0.489032 9.3596e-06
8:136930760 G A 0.028781 -1.3799e-05
8:136932517 T C 0.621991 4.9824e-06
8:136939184 G A 0.062729 -2.6389e-05
8:136945157 T C 1.366710 6.0938e-05
8:136948048 A G 0.080425 -2.6497e-05
8:136948180 G C 0.125571 5.7757e-06
8:136955370 G A 0.029531 -1.1343e-06
8:136959185 A G 0.581431 4.3681e-05
8:136959420 C T 0.787704 2.1543e-05
8:136960536 G T 1.914606 2.2802e-05
8:136961356 A C 0.075196 -1.0716e-06
8:136966335 G A 0.042248 1.5430e-05
8:136981484 A C 0.058074 -1.3222e-05
8:136986018 C T 0.570399 2.6519e-05
8:136994678 A G 0.097592 5.3587e-06
8:137000026 G A 1.022925 6.5915e-06
8:137020025 C T 0.030764 8.2070e-07
8:137023596 C T 0.409987 -3.4715e-06
8:137036468 T C 0.113098 -3.7825e-05
8:137043769 C T 0.798304 1.8195e-05
8:137051050 G T 0.309454 3.8220e-05
8:137059640 T C 0.113338 -4.0476e-05
8:137061688 T G 0.916784 1.1223e-06
8:137061828 C T 0.074323 4.7044e-06
8:137064050 T G 0.733803 -2.5874e-06
8:137078933 A G 0.359647 4.6627e-06
8:137089273 T C 0.020011 2.7876e-05
8:137092870 A G 0.084774 -9.0169e-06
8:137093926 C A 0.049707 5.3641e-06
8:137094579 A G 0.040579 1.0387e-05
8:137096528 G A 0.025084 -1.1033e-05
8:137097559 G A 1.234592 7.0812e-07
8:137098423 T C 0.094194 -4.7991e-05
8:137113906 G C 0.115915 -8.3472e-06
8:137125629 G A 0.514817 -1.6163e-05
8:137130582 T C 0.077351 -8.5718e-06
8:137146349 T C 0.383498 -7.6484e-06
8:137153500 A C 1.078328 2.7071e-05
8:137164943 G A 0.046253 1.6511e-05
8:137166576 A G 1.968739 3.2800e-06
8:137171813 T C 0.214978 -1.6008e-05
8:137176358 C G 0.117285 2.6981e-05
8:137184344 A G 0.951770 -1.6831e-05
8:137197197 G A 0.266839 -1.3630e-05
8:137200471 T G 0.957353 -1.5413e-05
8:137224459 C T 0.122335 -8.8290e-06
8:137233206 T G 0.119787 -7.6187e-06
8:137234475 C T 0.793004 2.2817e-05
8:137237429 C T 0.056682 7.6417e-06
8:137240873 C T 0.188118 -2.0150e-05
8:137251027 C T 0.038843 -3.3293e-05
8:137256999 T C 0.036743 -3.0671e-06
8:137271697 G A 0.987176 9.7705e-06
8:137272634 T C 0.042274 -9.0217e-07
8:137283400 A G 0.068643 -2.1575e-05
8:137286745 A C 0.033289 -2.7936e-05
8:137292406 A G 0.120716 3.3894e-05
8:137293327 G A 0.193597 -7.6295e-06
8:137297600 G A 1.254810 7.5271e-05
8:137300900 C T 0.747374 2.0440e-04
8:137302684 C T 0.976523 1.4246e-04
8:137309449 T C 0.272649 -3.0688e-05
8:137312049 A G 0.049817 -1.5576e-05
8:137312755 T C 0.209602 8.8231e-06
8:137312900 A G 0.740863 1.4290e-05
8:137315794 T C 1.122621 1.6221e-05
8:137317540 C T 0.316134 -2.0059e-06
8:137318613 A G 0.992823 -7.3570e-06
8:137320851 T C 0.059009 1.3568e-05
8:137337804 A G 0.322655 -1.0434e-05
8:137339658 C G 0.066309 -2.5245e-07
8:137344181 T G 0.042715 1.2036e-05
8:137345122 C A 0.200394 -1.0376e-06
8:137345609 G A 1.442786 6.9656e-06
8:137352181 C T 0.406050 1.5285e-05
8:137354700 G T 1.678605 6.8798e-06
8:137355399 T C 0.093538 -2.0271e-05
8:137364483 T C 0.040141 4.0784e-06
8:137375656 C T 0.054462 4.9994e-07
8:137393567 G C 0.036175 7.0379e-05
8:137394106 C T 1.517407 -1.4137e-05
8:137395688 A G 0.097144 3.4239e-05
8:137397823 A G 0.062894 -1.9754e-05
8:137401195 T C 0.026914 -1.3004e-05
8:137404025 G A 0.021299 -5.9069e-06
8:137420173 A G 0.046143 -1.5137e-05
8:137420566 C T 0.054199 2.7832e-05
8:137426590 T G 1.122949 1.3465e-05
8:137428194 A G 1.806088 2.8362e-05
8:137430757 T C 1.597388 2.2515e-05
8:137434334 A G 0.065605 7.9508e-06
8:137447871 A G 0.411246 -5.9775e-06
8:137465022 T C 1.623403 2.1528e-05
8:137470369 C T 1.186064 7.3610e-06
8:137478498 G T 1.314001 2.7631e-05
8:137501940 T C 0.039989 -5.3170e-05
8:137502444 A G 0.028203 -1.7460e-05
8:137503429 T C 0.979292 -9.0890e-07
8:137507536 T C 0.053832 1.8066e-05
8:137510503 A G 1.517329 3.8454e-07
8:137511413 C A 0.196233 -6.7485e-06
8:137513537 C G 0.191416 2.5091e-05
8:137517901 A G 0.110559 8.3134e-07
8:137523046 A C 0.345022 4.4280e-06
8:137526799 T G 0.840302 -5.0597e-05
8:137529836 A G 0.024055 -1.4116e-05
8:137532073 T C 0.240756 3.3724e-05
8:137537624 A G 0.596868 -8.8021e-05
8:137538088 G T 1.208995 2.6021e-06
8:137538795 G A 0.024360 1.5861e-05
8:137541729 G A 0.242233 4.6541e-05
8:137545330 C A 0.094798 9.9163e-05
8:137553251 C T 0.284763 1.3964e-05
8:137560882 A G 1.522425 -1.7001e-05
8:137561188 A G 0.048502 4.8693e-05
8:137567534 G A 0.124877 2.4741e-06
8:137581546 T C 0.052780 3.4683e-06
8:137581860 C T 0.050778 6.0477e-05
8:137582057 G A 0.050593 -3.4463e-06
8:137585067 G C 0.032731 1.8951e-05
8:137589258 G T 0.031150 -1.7552e-05
8:137594609 T C 0.071353 -2.6161e-05
8:137602428 G A 0.054900 1.0490e-05
8:137604105 T G 1.561755 -1.2717e-05
8:137607780 C T 0.068812 1.4740e-05
8:137617398 T C 0.086865 1.4451e-05
8:137619659 A C 0.049927 -6.0476e-06
8:137629694 A G 1.558217 -6.3190e-06
8:137631518 A G 0.044344 -6.0707e-06
8:137635882 C G 0.517482 1.9281e-05
8:137648060 A G 1.561856 -1.5218e-05
8:137649865 T G 1.843879 -6.0407e-06
8:137652944 T C 0.149629 -2.4054e-05
8:137658641 T G 0.936242 3.1637e-05
8:137663033 C T 0.030053 5.8289e-06
8:137671872 C T 0.131797 2.4254e-06
8:137677083 T C 1.365662 -9.1854e-06
8:137677221 C T 0.233365 2.8128e-05
8:137677823 A C 0.043702 -2.3525e-05
8:137886971 A G 1.193724 1.0651e-05
8:137887721 T C 0.088410 -1.7154e-05
8:137890198 G A 0.107992 -5.5470e-05
8:137893799 T C 0.225815 -8.6817e-06
8:137904268 G C 0.051138 -2.8946e-05
8:137908802 G A 0.304689 1.0881e-05
8:137914541 C A 0.208963 2.4567e-05
8:137917837 T C 0.053063 -3.1291e-05
8:137919432 T C 1.947713 3.1144e-05
8:137922435 C T 0.069915 4.6040e-05
8:137931600 T C 0.144897 1.6429e-05
8:137932781 G A 0.042209 -1.2337e-05
8:137943174 C T 0.051407 1.7092e-05
8:137943882 T C 0.851523 -3.9653e-05
8:137949508 C T 0.085106 4.5939e-05
8:137952712 A G 0.037285 -1.1075e-06
8:137953434 G A 0.211047 9.5517e-06
8:137957292 A G 0.877623 3.2354e-05
8:137959643 A G 0.185616 -2.6696e-05
8:137963100 G A 0.045529 -4.0628e-06
8:137963850 T G 1.732437 -1.3851e-05
8:137968725 G A 0.058302 -5.3290e-06
8:137969070 G A 1.043981 -6.0042e-05
8:137969076 C T 0.173678 3.0167e-05
8:137969209 T C 0.075592 1.7230e-05
8:137971040 T G 0.060544 9.4927e-05
8:137982289 T C 0.070873 3.9163e-05
8:137985220 G A 1.519809 -5.4030e-05
8:137987022 A G 0.043118 8.7726e-06
8:137993813 G A 0.050284 -1.8020e-05
8:138010460 G A 0.107609 -6.3390e-05
8:138011719 A G 0.053881 1.3222e-05
8:138015097 A G 0.329708 -1.5043e-05
8:138016870 C T 1.090640 5.8322e-05
8:138019050 G A 0.087322 -1.7726e-06
8:138024322 C T 0.762380 9.4572e-05
8:138026770 G A 0.045247 -7.0694e-06
8:138039452 T C 1.540170 8.7177e-05
8:138039961 C T 0.330795 -2.1579e-06
8:138040165 T C 0.041381 -7.4532e-05
8:138044771 T C 0.089906 3.3839e-06
8:138056288 A G 0.278235 -8.5345e-06
8:138056924 G A 0.133728 -1.2459e-05
8:138057070 G A 0.094811 5.2774e-05
8:138058870 T G 0.588335 -2.3604e-05
8:138068557 C T 0.025454 -1.5028e-05
8:138071413 A G 0.040456 -2.5716e-05
8:138076867 G A 0.179027 1.6180e-05
8:138091805 G T 0.092302 -1.8850e-05
8:138093633 T C 0.036434 1.1006e-05
8:138104937 A G 0.060165 -1.1279e-05
8:138115302 C T 0.086839 -9.8640e-07
8:138120564 G T 0.116898 5.2811e-05
8:138122039 T C 0.029518 -1.3648e-05
8:138125713 A G 0.021909 -7.7694e-06
8:138135277 T G 0.557763 -2.0277e-05
8:138142037 G T 0.047048 2.4792e-06
8:138143794 C G 0.177702 -1.3489e-05
8:138143850 A G 0.024461 -3.6929e-05
8:138170947 G A 0.054153 3.1582e-05
8:138173855 G A 0.080545 -7.7623e-05
8:138174661 G T 0.147010 -4.9710e-05
8:138181307 G A 0.166881 2.4094e-05
8:138181704 G A 0.571298 -1.2823e-05
8:138184172 T C 0.091062 -1.5800e-05
8:138187037 A G 0.055906 -2.0909e-05
8:138190197 C T 0.038843 1.8540e-05
8:138196409 A C 0.051787 -2.0946e-05
8:138197431 A G 0.055458 -3.7433e-06
8:138198353 A G 0.191014 3.9353e-05
8:138198597 G A 0.370943 4.1024e-06
8:138204772 G A 0.022409 -2.9226e-05
8:138206529 G A 0.362374 6.4422e-05
8:138206877 A G 0.037421 1.0447e-06
8:138215228 A G 0.110670 -2.6276e-05
8:138217642 G A 0.136532 1.5947e-07
8:138218272 T C 1.440670 -1.7221e-05
8:138219747 T C 1.775100 2.5398e-05
8:138220486 A G 0.530400 3.6220e-06
8:138233404 C T 0.427096 7.3362e-06
8:138235204 A G 0.205487 -3.3831e-06
8:138239107 A G 0.024555 3.3256e-05
8:138241127 C T 0.856424 -5.1683e-07
8:138241374 T C 0.262354 -5.8879e-05
8:138247397 T C 0.032358 1.6043e-05
8:138250571 A G 1.150623 -8.3591e-05
8:138252386 A G 0.682438 -2.2820e-05
8:138252794 T G 0.421798 7.0707e-06
8:138254365 T G 0.238656 -8.4834e-05
8:138268131 C T 0.025610 -2.2996e-05
8:138273862 A G 0.360092 6.5240e-06
8:138278249 A G 0.022279 -7.0001e-06
8:138282860 G A 0.125867 -7.6641e-06
8:138282870 G A 0.101150 -1.4313e-05
8:138286140 T C 0.157104 1.4439e-06
8:138295869 C T 1.012935 4.7443e-06
8:138298237 C T 1.312956 4.6960e-06
8:138300484 G A 0.102782 -3.0880e-06
8:138302569 G A 0.160354 7.4253e-06
8:138306231 G A 1.036288 8.8715e-07
8:138309803 T C 1.951877 3.5659e-06
8:138311084 T C 1.275025 -1.7261e-05
8:138316377 C A 1.202965 2.4261e-06
8:138323083 T C 0.097122 -1.7507e-05
8:138325276 A G 0.220018 1.7232e-05
8:138335134 T C 0.030858 1.1256e-05
8:138336013 T C 0.033049 -1.7886e-05
8:138338652 T C 0.394313 -6.2333e-06
8:138339357 G A 0.195292 2.1076e-05
8:138341531 A G 0.063112 7.0214e-06
8:138347256 C T 0.156997 2.1822e-05
8:138352401 G A 0.432159 -2.3431e-06
8:138358116 C T 1.085067 1.2450e-05
8:138364887 T G 0.177388 1.1471e-05
8:138366696 T G 0.028437 2.1345e-06
8:138366965 G A 0.024009 -2.9409e-05
8:138368074 A G 0.050103 1.3508e-05
8:138380329 G T 0.063294 3.4454e-05
8:138385822 T G 1.281426 -9.0307e-06
8:138386331 G A 0.210855 1.1329e-06
8:138391138 C T 1.666855 -1.4281e-06
8:138393300 C T 0.028579 -1.4818e-05
8:138393602 T C 0.387152 1.1078e-05
8:138394996 A C 0.373429 1.6344e-05
8:138396377 G A 0.059973 1.9019e-06
8:138400507 T C 0.024194 2.9893e-05
8:138402285 T C 0.068945 -2.2233e-06
8:138418480 A G 0.504463 -5.1618e-05
8:138422496 A C 0.776479 2.4129e-05
8:138432889 A C 0.029264 -1.9758e-05
8:138443747 A G 1.360319 -6.3179e-06
8:138444604 C T 0.649418 -1.9889e-05
8:138452261 A G 0.054491 1.7375e-05
8:138460237 C T 0.089530 -5.6464e-06
8:138464270 A C 0.501685 3.5608e-05
8:138466462 A T 0.064378 1.7235e-05
8:138467255 C T 0.325943 -3.2800e-06
8:138472020 C T 0.175560 4.1844e-05
8:138476624 A G 0.079714 -8.6873e-05
8:138489800 T C 0.032958 -2.4559e-05
8:138490692 T G 0.316059 3.7875e-06
8:138495720 A G 1.464247 2.8766e-05
8:138506437 C T 0.192435 -1.2184e-05
8:138508508 T C 0.052589 1.8694e-05
8:138512715 T C 1.935674 3.5428e-05
8:138519329 C T 0.084612 -5.1813e-06
8:138535175 T C 0.091834 2.8217e-05
8:138536216 A G 0.209080 -1.3497e-05
8:138537206 G A 0.196817 4.1893e-05
8:138544728 G A 0.128389 2.9314e-05
8:138545855 C T 0.357586 3.1282e-06
8:138551986 T C 0.357979 1.4762e-05
8:138556671 C G 0.020949 -2.1129e-05
8:138559396 C T 0.059798 -2.6280e-05
8:138562468 G A 0.670743 7.9042e-06
8:138567034 T G 0.315757 -3.7970e-06
8:138568486 T A 0.293611 -3.9386e-06
8:138568802 G A 1.289219 -1.2495e-05
8:138577014 G A 0.172973 5.9600e-06
8:138586189 A G 0.631446 -2.1684e-05
8:138587545 G A 1.248423 -9.2440e-06
8:138589542 C T 0.171428 2.5929e-05
8:138593683 T C 0.595181 -5.3323e-05
8:138598197 G A 0.331762 2.5792e-05
8:138598260 T C 0.044208 -3.4293e-05
8:138598344 A G 0.326871 2.1180e-05
8:138603517 C T 0.883855 -9.6492e-06
8:138614443 C A 1.172084 -5.9099e-06
8:138615327 T C 0.460304 -4.2282e-05
8:138627139 A G 0.261640 -1.1099e-04
8:138627650 G A 0.523759 4.5755e-06
8:138630648 G A 1.088497 1.4226e-05
8:138631907 A G 0.148412 3.2028e-05
8:138636826 G A 0.917647 1.9916e-05
8:138639688 C T 1.323187 4.6766e-05
8:138646566 C G 0.083742 5.9177e-06
8:138657388 T C 0.810431 9.5234e-06
8:138662241 T C 0.039752 1.3035e-05
8:138665125 G A 0.094561 -5.6504e-06
8:138682188 A C 0.054124 2.6060e-05
8:138685945 G A 0.044452 3.4398e-06
8:138694071 A G 0.202189 8.2908e-06
8:138698728 C T 1.276301 -6.0218e-06
8:138699645 T C 0.473118 2.2508e-05
8:138701746 G A 0.851146 -2.8964e-05
8:138718495 G T 1.771744 3.6774e-06
8:138721578 T C 0.046354 -6.3391e-06
8:138731254 G A 1.026294 6.3764e-06
8:138732352 T C 0.058964 4.7835e-06
8:138737060 A G 0.050810 -1.4069e-05
8:138746756 T C 0.196801 3.1528e-05
8:138749177 T C 0.416316 4.7162e-05
8:138759512 T G 0.027297 1.9040e-05
8:138763243 C T 0.048090 -4.4850e-05
8:138765272 C A 0.504304 -2.0359e-05
8:138769527 A G 1.257417 3.5042e-06
8:138769852 T C 0.688427 -3.7649e-05
8:138772729 G A 1.752227 -1.4951e-06
8:138776547 T G 0.650645 2.9022e-05
8:138781157 A G 0.536035 1.1633e-05
8:138782900 T C 1.101163 -2.2746e-05
8:138784054 C A 1.755401 2.5255e-06
8:138785781 A G 0.071272 3.2980e-06
8:138790371 C T 0.685291 9.8969e-05
8:138791214 C T 1.641774 1.2475e-05
8:138791686 T C 0.143618 6.2435e-06
8:138792478 C G 0.075196 -5.9940e-06
8:138794860 A G 1.030787 6.3036e-05
8:138795635 T C 0.117402 -1.6804e-05
8:138796025 G T 0.181377 7.5193e-05
8:138796718 T G 1.652680 -2.8035e-06
8:138803658 T C 0.315663 -3.1047e-05
8:138812258 G A 1.719246 -1.6729e-05
8:138818478 G A 0.023367 -1.0880e-05
8:138818500 T C 0.077316 -1.9704e-05
8:138819070 C T 0.081646 1.4106e-05
8:138819074 C T 0.078026 -1.9157e-05
8:138834415 G T 0.741236 6.9408e-06
8:138844216 C A 0.816468 2.3004e-05
8:138844863 T C 0.389028 1.1171e-05
8:138849473 G T 1.202043 2.8765e-05
8:138852485 T C 0.419747 -7.0903e-05
8:138852894 A G 0.028164 -4.9777e-05
8:138862541 A G 0.090435 2.5653e-05
8:138864479 T C 0.055419 -7.9415e-06
8:138866267 C T 0.431351 -3.0419e-06
8:138875499 C T 0.985897 5.7331e-07
8:138877625 C T 0.039271 5.2081e-06
8:138887431 C T 1.305163 -1.7524e-05
8:138903450 A C 0.021702 -2.7755e-07
8:138905296 G A 1.736987 -3.5067e-05
8:138911608 C T 1.449359 -1.1963e-05
8:138913298 G A 0.048992 2.9869e-05
8:138917604 C T 0.116691 -1.0196e-06
8:138918945 T C 1.856285 -7.2721e-05
8:138919200 C G 0.047564 -7.7775e-07
8:138928274 T C 1.145121 1.0892e-05
8:138928281 C A 1.730353 -5.0163e-05
8:138932123 T C 0.485449 -4.2593e-06
8:138933166 T C 0.371456 -3.1527e-06
8:138934585 T C 1.072190 3.2864e-05
8:138942395 C A 0.029566 3.3244e-06
8:138946022 C T 0.053666 -7.1497e-06
8:138950299 A G 0.029566 1.2610e-05
8:138951795 C G 0.033176 -1.9963e-05
8:138956144 C A 0.034588 1.1502e-05
8:138959234 G A 0.066442 -3.1022e-05
8:138959781 T G 0.059421 -6.5478e-06
8:138964852 G A 1.100861 3.8872e-05
8:138974068 G T 0.069844 -6.9881e-06
8:138978004 A G 0.038447 3.2888e-05
8:138981275 T C 0.080539 3.5078e-05
8:138983054 C T 0.322671 -1.0369e-05
8:138985880 C A 0.069019 2.9401e-05
8:138988946 C T 0.953883 -3.1130e-05
8:139000855 G A 0.051862 -3.1755e-05
8:139000940 A G 0.099614 -3.6733e-05
8:139025499 C T 0.027995 -5.5993e-06
8:139031711 C T 0.677625 2.5374e-05
8:139037796 A C 0.472320 1.0648e-05
8:139039589 G A 0.449333 -2.7488e-05
8:139039826 C T 0.053014 -2.2100e-05
8:139041766 C T 0.045140 -2.6924e-05
8:139047984 T C 0.753398 1.8327e-05
8:139050158 G A 0.052378 -3.6908e-05
8:139053333 T C 0.653420 -1.8362e-05
8:139053369 T C 1.084255 -2.0680e-05
8:139054644 T C 0.643446 -2.3837e-05
8:139070170 T G 0.036035 3.5555e-08
8:139074663 C T 0.036817 -1.5312e-05
8:139075196 G A 0.515463 2.7330e-05
8:139076306 G A 0.074067 -4.2486e-06
8:139078255 G A 0.702465 3.3534e-05
8:139084283 C T 1.137763 -3.7568e-06
8:139086291 C T 0.490934 -1.6753e-05
8:139087623 C T 0.563527 -3.8197e-05
8:139089126 C T 1.167877 2.3867e-05
8:139089532 C A 0.168254 -3.1312e-05
8:139102267 G A 0.161525 -7.0548e-06
8:139110678 G T 0.828237 4.9924e-06
8:139110745 A G 0.277424 -1.4488e-05
8:139112236 C T 1.091019 1.9487e-06
8:139114115 T C 0.597034 -1.8360e-06
8:139116755 A T 0.076407 9.2956e-06
8:139117698 C T 0.960122 -9.5339e-06
8:139119163 G C 0.112208 -3.8574e-05
8:139121535 G A 0.310710 -3.9366e-05
8:139121684 C T 1.054721 -7.1696e-06
8:139123533 G T 0.644871 2.2994e-05
8:139124626 T C 0.069532 1.1045e-05
8:139126425 A G 0.028761 7.3191e-06
8:139138096 A G 0.071889 -3.3843e-06
8:139138356 C A 0.088157 -4.5547e-05
8:139140364 G A 0.908406 -7.8959e-06
8:139141565 A G 0.568529 -3.0055e-05
8:139142017 C T 0.172181 2.3674e-05
8:139145635 G A 0.059824 2.2959e-05
8:139145752 A G 1.506871 1.7261e-05
8:139146348 G A 0.037992 2.3428e-05
8:139149746 A G 0.086527 4.2686e-05
8:139152091 G A 1.282559 -1.1208e-05
8:139156782 C T 0.056000 -1.4124e-05
8:139160011 A C 0.374224 -3.3829e-06
8:139160583 C A 0.665654 3.7901e-05
8:139165068 T C 0.702445 2.6559e-05
8:139165289 C T 1.350046 -8.6643e-06
8:139173955 T C 0.642031 -3.0056e-05
8:139175349 T C 0.691286 1.1088e-05
8:139175538 C T 0.038749 -3.4865e-06
8:139175625 C T 0.575271 -4.5982e-05
8:139177269 G A 1.295704 -5.4129e-06
8:139178417 G A 1.167997 1.7168e-06
8:139182148 A G 0.030764 -3.9635e-05
8:139184024 T G 1.166485 7.5993e-06
8:139184691 G A 0.039586 -2.8538e-05
8:139187277 T C 1.096304 -2.1950e-06
8:139190544 G T 0.721628 -5.6913e-05
8:139194087 T C 0.671123 -6.5269e-05
8:139198599 C G 0.045442 3.3040e-05
8:139206991 G T 0.021302 -1.7827e-07
8:139207199 T C 0.249929 -7.0968e-06
8:139207731 A C 0.807698 -1.3026e-05
8:139207792 A G 0.317452 -1.9156e-05
8:139208408 G T 0.100922 -1.2528e-05
8:139211410 A G 1.029628 9.2185e-06
8:139214840 A G 0.038125 6.9953e-06
8:139218158 C T 1.559038 -9.8992e-06
8:139219952 A G 1.396900 2.3938e-06
8:139223322 A G 0.226507 -8.4088e-06
8:139225894 C T 0.047373 -2.5062e-05
8:139228388 C T 1.458437 -1.2828e-05
8:139231483 C T 0.035253 -3.9172e-05
8:139232909 C T 0.461138 4.1883e-05
8:139233180 G A 0.465980 -3.4443e-05
8:139235909 A T 0.065939 -6.4418e-06
8:139237067 G A 0.238971 -3.4778e-05
8:139240369 G A 0.282585 -2.1043e-05
8:139240856 T C 1.907520 2.6907e-06
8:139241611 G A 0.840919 9.0096e-05
8:139247364 G A 0.074764 9.7151e-06
8:139250162 T C 0.223063 -2.5937e-05
8:139250165 A G 0.042553 1.0187e-05
8:139250516 C T 0.300116 -2.6003e-05
8:139250722 G C 0.466562 1.8539e-04
8:139252742 C T 0.113461 -5.7065e-07
8:139253805 G A 0.650541 -2.1673e-06
8:139255733 C T 0.636188 2.5107e-05
8:139255918 C T 0.072898 3.6427e-07
8:139256096 A C 0.997893 -1.4468e-05
8:139256494 A G 0.123922 1.0136e-05
8:139260668 A C 0.525506 -2.6966e-05
8:139263840 A G 0.502343 8.1786e-06
8:139265534 T C 0.563995 -2.3232e-05
8:139269052 G A 0.640340 1.5102e-06
8:139269984 C T 0.865116 2.8230e-05
8:139277934 C T 0.297467 1.3828e-05
8:139278297 C T 0.684181 -9.3659e-07
8:139278333 T C 0.214341 -3.0145e-05
8:139281556 A G 0.032325 -6.5537e-06
8:139282386 T C 0.066475 -4.1206e-06
8:139283215 G C 0.890668 3.4270e-05
8:139288437 C T 0.063362 -3.2485e-05
8:139289340 A G 0.669036 2.7865e-07
8:139289870 C T 0.041011 3.8728e-06
8:139290147 G A 0.242171 -1.9825e-05
8:139291263 C G 1.080737 2.2562e-05
8:139293824 G A 1.732424 -2.3995e-05
8:139297807 C A 0.156205 3.5076e-06
8:139298819 G A 0.501298 3.5713e-06
8:139301378 A T 1.659665 -4.2577e-06
8:139302266 A G 0.052933 5.9666e-05
8:139302439 C G 0.087494 -1.1885e-06
8:139302480 C T 0.941364 -3.8500e-05
8:139306619 T C 0.263996 -1.2670e-06
8:139309607 T C 0.547675 2.3858e-05
8:139310880 C T 0.665083 4.1287e-06
8:139316263 A G 0.079081 1.6942e-05
8:139317799 T C 0.241821 -1.4540e-05
8:139321718 T C 0.028346 4.5775e-06
8:139323526 C T 0.029258 -2.6262e-06
8:139329657 T C 1.938651 -3.2573e-06
8:139331783 G A 1.969736 -9.2311e-07
8:139334720 T C 0.060259 1.0920e-05
8:139336277 T G 0.060690 8.9751e-06
8:139336429 T G 0.106775 3.9872e-05
8:139338933 G A 0.111588 -3.0917e-05
8:139340174 C T 1.943091 2.9137e-06
8:139341360 G C 0.078909 -2.1416e-05
8:139341996 C T 0.726267 -2.0879e-06
8:139346840 T C 1.969356 6.3793e-07
8:139356716 C T 1.339815 -9.0659e-06
8:139359144 T C 0.077926 9.8202e-06
8:139364224 T C 0.031803 1.1981e-05
8:139366749 A G 0.050151 -5.3985e-06
8:139378149 A G 0.137191 1.6066e-05
8:139380024 G A 0.025746 -1.1826e-05
8:139380869 A G 0.026129 -1.1171e-05
8:139382205 A C 1.296409 -7.3467e-06
8:139383087 A C 0.032507 -2.6879e-05
8:139384267 T C 0.065848 1.2259e-05
8:139384535 T C 0.110842 -2.7635e-05
8:139388912 G T 0.091883 4.4366e-06
8:139395920 T C 0.044052 -4.5143e-06
8:139396948 C T 0.438391 -2.1747e-05
8:139399574 C T 0.528855 -2.7140e-05
8:139399720 C T 0.030008 -2.2371e-05
8:139402821 C A 0.652031 2.5180e-05
8:139404763 T C 0.745118 -3.6278e-05
8:139405817 A G 0.104733 -2.4271e-05
8:139405963 T C 0.114620 4.9429e-06
8:139406558 C A 0.046779 3.2864e-05
8:139407015 A G 0.023071 1.1750e-05
8:139409338 T C 0.096080 -2.2632e-05
8:139414814 C T 0.828926 -5.1810e-05
8:139422686 T G 0.107956 -1.4989e-05
8:139422820 C T 0.696953 -2.6089e-05
8:139427238 T G 1.335722 3.8581e-05
8:139432680 T C 1.202932 8.7707e-06
8:139448499 A G 0.187274 1.1077e-05
8:139453883 C T 0.948320 2.1056e-05
8:139472681 G A 1.019780 -1.3395e-05
8:139490141 C G 1.021153 3.9859e-05
8:139492378 A G 0.088238 -1.5938e-05
8:139501740 C A 1.645452 2.5937e-05
8:139504270 T C 1.492022 1.3329e-05
8:139506019 A G 0.051385 5.9792e-06
8:139512532 A C 0.069341 1.4068e-05
8:139518806 T C 0.265226 -1.4346e-05
8:139519442 T C 0.109160 2.5311e-05
8:139523210 A G 0.105674 -3.3516e-05
8:139531366 A G 0.072629 -2.4352e-05
8:139532280 T G 0.043387 7.3193e-06
8:139537588 T G 0.160931 -7.0794e-05
8:139549078 G A 0.076627 -1.7438e-05
8:139549853 G A 0.319415 -3.6729e-05
8:139552469 A G 0.089741 3.1272e-05
8:139554878 A G 0.276116 -4.1782e-05
8:139566240 C A 0.025863 -7.2765e-06
8:139566627 T C 0.106541 -1.6886e-06
8:139571978 G T 0.134556 -3.3837e-05
8:139574745 T A 0.154479 1.8643e-06
8:139578620 A G 0.082600 1.4982e-06
8:139590749 C G 0.081386 -3.4636e-05
8:139592433 T C 0.040424 -3.1751e-06
8:139592683 A G 0.020880 -3.2825e-05
8:139596306 G A 0.252019 -6.4440e-05
8:139599652 T C 0.165774 1.5091e-05
8:139600346 A G 0.032828 -1.0781e-05
8:139601150 T C 0.044380 -7.6197e-07
8:139602126 T C 0.131274 -2.4460e-05
8:139604178 T C 0.058555 -2.7801e-05
8:139606958 A G 0.143008 2.7560e-05
8:139616386 T C 1.554303 1.0877e-06
8:139616765 T C 0.023717 1.9112e-05
8:139619327 A G 0.232752 2.5249e-06
8:139620079 A G 0.070308 -2.5225e-05
8:139624296 T C 1.872887 -4.1903e-05
8:139624764 T C 0.129840 -1.4714e-05
8:139632814 G T 1.715821 2.9396e-08
8:139632939 T C 1.810489 -2.5485e-05
8:139637479 G A 0.119677 -5.4755e-05
8:139637872 C T 1.718704 -2.2848e-06
8:139642974 C T 0.190540 1.4998e-05
8:139645647 T C 1.938264 1.1707e-05
8:139647673 A G 0.036662 6.0595e-06
8:139651250 A G 0.050638 -2.7895e-05
8:139661642 G A 0.036045 9.8025e-06
8:139664516 A G 1.824891 -1.4600e-05
8:139666447 T C 0.229613 2.7961e-05
8:139666461 C G 0.021276 3.4291e-06
8:139668032 C T 1.537960 1.5734e-05
8:139670668 A G 0.047671 -3.5125e-05
8:139672167 T C 1.819052 -2.1677e-05
8:139674108 T C 1.512282 -4.0655e-05
8:139681004 G A 0.127902 4.8071e-05
8:139681125 A C 1.488442 2.6673e-05
8:139681587 A G 1.385585 5.8736e-06
8:139686539 T C 0.101770 4.1183e-05
8:139687866 A G 1.581126 -1.2604e-05
8:139701209 T G 0.655420 -1.4139e-05
8:139701344 C A 0.102026 -1.2300e-05
8:139707019 A G 0.111481 -4.8247e-06
8:139712355 A G 0.033357 -8.2679e-06
8:139713440 T C 0.366674 6.4490e-05
8:139724201 G A 1.959268 -1.4007e-06
8:139725718 C T 1.725108 1.4992e-05
8:139726348 G C 1.535451 4.7910e-05
8:139726477 C T 1.798353 1.6969e-05
8:139730699 A G 0.259218 -3.9471e-05
8:139732549 G A 0.827228 -8.9100e-06
8:139733184 A C 0.053894 -6.2870e-05
8:139735664 G C 0.240808 8.3905e-06
8:139736933 A C 1.031754 2.1269e-05
8:139738112 T C 0.041913 -2.6972e-05
8:139738325 A G 1.217844 -9.3793e-06
8:139738962 T C 0.706058 2.1972e-07
8:139743721 G A 0.089588 2.6737e-05
8:139745263 C T 0.069701 -4.9323e-05
8:139745582 T C 0.644845 1.5829e-05
8:139746737 G A 0.105950 1.0448e-05
8:139749638 C T 0.619206 5.8505e-06
8:139749799 T G 0.121060 -3.3759e-05
8:139752948 A G 0.332295 1.5217e-05
8:139753337 G A 1.630304 4.2441e-06
8:139759187 A G 0.059847 -1.7778e-06
8:139759544 T C 0.068441 2.9267e-06
8:139763554 G A 0.065903 7.4247e-06
8:139766211 C G 1.600400 -1.9412e-05
8:139766879 G A 1.272769 -2.5115e-05
8:139770716 C A 1.802722 -3.1251e-05
8:139773163 A G 0.337258 2.5662e-06
8:139774348 T C 0.032478 -7.3569e-06
8:139774866 A G 1.253600 -2.4659e-05
8:139775106 A G 0.084901 -1.0540e-05
8:139776427 C T 1.209784 -1.1454e-05
8:139776906 T C 0.163541 -5.6885e-05
8:139778956 T G 1.780757 -5.1800e-05
8:139779801 C T 0.102425 3.9600e-06
8:139780556 C G 0.124997 -4.9270e-05
8:139780605 G C 0.099819 -2.5946e-05
8:139781233 G A 0.184730 4.7508e-05
8:139781468 G A 0.098887 -7.5364e-06
8:139781866 T C 0.310869 -2.3892e-05
8:139783034 A G 0.033916 -1.2312e-07
8:139783497 T C 0.710992 -1.9111e-05
8:139783965 A G 1.756930 -1.6233e-05
8:139784511 G C 1.439793 -1.6521e-05
8:139784784 A G 0.104610 -1.1930e-06
8:139785792 C T 0.112617 3.9131e-05
8:139788556 A C 0.037123 -3.0758e-05
8:139800737 T C 0.073683 -3.6011e-05
8:139803213 T C 0.079078 -1.9672e-05
8:139812219 G A 0.575060 -6.2195e-06
8:139812526 T C 0.102464 1.4690e-05
8:139820634 A G 1.012698 1.1169e-05
8:139821681 C T 1.600192 1.4944e-05
8:139827488 G C 1.646536 1.0043e-05
8:139830796 T C 1.748088 2.5233e-05
8:139833965 T C 1.250026 -1.1002e-05
8:139834621 G T 0.101091 6.2413e-06
8:139834625 T G 0.038476 -4.7007e-06
8:139838912 C T 1.608164 1.2197e-05
8:139842551 G A 0.020627 3.9107e-05
8:139844704 T C 0.044818 2.3948e-06
8:139845993 T C 0.027271 2.6805e-05
8:139846173 G A 1.948518 3.3174e-05
8:139848829 T C 1.138535 -2.0415e-05
8:139854275 T C 1.193266 1.3922e-06
8:139856286 C T 0.069204 -4.1608e-06
8:139856786 T C 1.109706 8.7541e-07
8:139858247 T C 0.052070 -2.9491e-05
8:139859085 C G 1.869232 -3.9618e-05
8:139860770 A G 0.085479 -4.2200e-05
8:139863048 T C 1.380271 -1.8087e-05
8:139867137 A G 0.127866 3.4349e-05
8:139867430 T C 0.431695 4.6028e-05
8:139868325 T C 0.066815 5.8155e-06
8:139871075 T G 0.035039 8.4839e-06
8:139871468 T C 1.161882 -5.4961e-05
8:139872442 C T 0.110676 -7.3280e-05
8:139873478 C G 0.197382 3.5563e-05
8:139873740 G A 1.720086 2.0314e-05
8:139876192 G A 1.820853 4.2413e-06
8:139878961 C A 0.329893 -5.5660e-06
8:139880901 C T 0.630476 -3.9323e-05
8:139884509 T C 0.411240 -4.7948e-05
8:139884579 T C 0.233099 1.5402e-05
8:139886561 T C 0.022763 1.1639e-05
8:139888822 A G 0.036266 1.5521e-05
8:139894724 G T 0.234845 -1.5611e-05
8:139896132 G A 0.161253 -2.4178e-05
8:139897332 A G 0.199300 2.4601e-05
8:139905950 C T 0.035681 8.6066e-06
8:139910411 T C 1.362981 2.6985e-05
8:139918020 T C 1.285500 -5.1861e-05
8:139918166 C T 0.075293 4.2054e-06
8:139920951 G A 0.080785 3.9208e-06
8:139921451 C T 0.522325 -9.3289e-05
8:139921764 A G 0.089001 -1.9627e-05
8:139923967 A G 0.099848 2.3245e-05
8:139928096 T G 0.809337 6.6847e-06
8:139932815 C A 1.203770 1.6726e-05
8:139936682 C G 0.034977 -2.2888e-06
8:139938469 A G 0.083697 -1.4261e-05
8:139938615 A G 0.217915 6.5647e-05
8:139942304 G A 1.855587 -2.6419e-05
8:139944979 A C 0.222456 9.1552e-07
8:139946839 C A 1.794198 1.1826e-07
8:139951715 T C 1.575754 -7.2898e-07
8:139955252 G A 1.591282 -5.0030e-06
8:139973496 T C 0.081675 4.4575e-05
8:139975998 A C 1.490451 8.2927e-07
8:139976807 G A 1.837813 -3.1300e-05
8:139976973 C T 0.094421 -4.3345e-05
8:139979370 A T 0.048512 4.8980e-05
8:139979568 T C 0.065855 1.8091e-06
8:139984111 T C 0.074855 3.4201e-05
8:139986145 G C 1.856801 -2.7208e-05
8:139987300 G A 0.064796 -7.7315e-06
8:139989927 T G 1.655063 -3.3021e-05
8:139991388 C T 0.106794 8.4493e-06
8:139994565 C T 0.053261 -2.6016e-05
8:139999355 G A 0.094135 8.2508e-06
8:139999840 C T 0.038057 2.1314e-05
8:140000670 A G 0.142495 5.6345e-05
8:140004989 A G 0.114656 2.6792e-05
8:140006470 T C 0.047155 -3.3351e-05
8:140007837 A G 0.044409 -2.8363e-06
8:140009510 T C 0.067912 1.0247e-05
8:140013616 C G 0.092990 2.0381e-06
8:140025791 T C 0.369398 4.2191e-05
8:140029573 A G 1.309441 9.3991e-06
8:140030601 G A 0.316254 4.5274e-05
8:140033854 C T 0.025395 2.7919e-06
8:140037449 G A 0.123692 -1.1757e-05
8:140040531 C T 0.341451 -6.6016e-05
8:140048604 G T 0.025827 1.6287e-06
8:140052904 G A 0.389340 -2.1139e-05
8:140053920 A G 0.057299 2.3622e-05
8:140055955 T C 0.171253 -1.5690e-05
8:140060035 G A 0.106943 1.2380e-05
8:140068157 A G 0.054832 -2.8366e-05
8:140069886 T G 0.049087 -1.4479e-06
8:140073410 A C 0.077974 1.5158e-05
8:140076771 T G 0.065971 -2.8756e-05
8:140076848 C T 0.120397 3.2371e-05
8:140080089 A G 1.585145 -1.8520e-05
8:140081806 A C 0.156598 1.8731e-05
8:140083120 T C 1.747614 -3.8799e-05
8:140086500 A G 0.095904 7.8072e-06
8:140089341 T G 0.052271 1.8796e-05
8:140089384 A T 0.057753 -3.5802e-05
8:140093159 G T 0.206876 -8.9341e-06
8:140093308 A G 0.104100 2.5658e-05
8:140093810 G A 0.255547 8.3449e-06
8:140096660 C T 0.629265 1.5261e-05
8:140101069 T C 0.194010 -3.2929e-05
8:140104843 A C 0.081120 -5.0566e-06
8:140107083 T C 0.087410 -7.6493e-07
8:140112894 A C 0.605885 -1.7982e-05
8:140122308 A G 0.074871 -1.7947e-05
8:140126672 C T 0.037544 2.4647e-05
8:140132072 A G 0.043913 -1.2889e-05
8:140134256 A C 0.253295 -2.2211e-05
8:140139932 A C 0.071295 1.4165e-05
8:140140829 T C 0.199450 -1.7078e-06
8:140143097 A G 0.718717 -1.2590e-05
8:140187684 G T 0.242794 8.0645e-07
8:140188017 G A 0.551200 1.3402e-06
8:140195722 T C 0.065069 4.3914e-06
8:140202870 A G 0.137259 9.1524e-05
8:140216669 C G 0.063680 2.2497e-05
8:140225397 A G 0.039872 8.0876e-07
8:140238897 C T 1.859306 -2.3704e-06
8:140250509 G C 0.126354 -4.2928e-06
8:140255492 G T 0.826589 5.4404e-06
8:140257058 G A 0.370352 1.0717e-05
8:140257104 A G 0.120537 1.2604e-05
8:140257928 A G 0.173444 2.3782e-05
8:140265669 A G 1.749328 2.8249e-06
8:140266612 G T 0.752473 -1.8472e-06
8:140270614 G A 0.723865 1.4504e-05
8:140272394 T C 0.205406 -3.4877e-05
8:140272411 T C 0.038411 1.1712e-05
8:140272653 C T 0.148052 1.6168e-06
8:140272840 G A 0.730746 -1.6467e-05
8:140278938 T C 0.026262 -1.2118e-05
8:140278940 T C 1.797597 -2.0499e-06
8:140280158 C A 0.574910 -5.4253e-06
8:140281666 G T 0.559227 -4.5208e-06
8:140293281 C T 1.939154 -3.7475e-05
8:140296274 T C 1.970427 -4.8030e-05
8:140298579 A C 1.459090 -2.9720e-05
8:140304555 C T 1.969259 -4.7878e-05
8:140309607 T C 0.108920 -9.2545e-06
8:140309627 C T 0.035844 -1.9792e-05
8:140320084 G A 0.540222 5.2112e-06
8:140326579 A G 0.100098 -6.4771e-06
8:140327364 T C 0.083262 3.0092e-05
8:140330489 G A 0.112160 -3.1747e-05
8:140331415 T G 0.077712 1.0703e-05
8:140333076 G A 0.369631 -5.1363e-06
8:140335332 A G 1.195146 -7.3897e-06
8:140335733 T G 0.025337 1.5723e-06
8:140335853 C G 0.057880 -6.6598e-07
8:140336367 A G 0.034344 1.3848e-05
8:140336458 T C 0.035376 -3.5340e-05
8:140338423 T C 0.204851 -1.6494e-05
8:140339956 C T 0.134403 -1.0481e-06
8:140344828 T C 0.051239 4.2637e-05
8:140345180 C T 1.077426 1.3340e-05
8:140350006 A C 1.304890 1.1612e-05
8:140353348 G A 0.618749 -2.4497e-05
8:140354093 C T 0.422671 -8.8940e-06
8:140354650 C T 0.824807 -7.2356e-06
8:140354986 T C 1.515570 9.1353e-07
8:140355080 C T 0.040888 -1.6247e-05
8:140356634 A G 0.046311 -1.8495e-05
8:140362677 C G 0.059249 -1.6263e-05
8:140363069 G T 0.037084 -1.2368e-05
8:140367464 T C 0.197496 4.2212e-05
8:140371194 C T 0.194100 -2.1215e-05
8:140375578 G A 1.754768 1.8352e-05
8:140377871 C T 1.061911 -3.2146e-05
8:140393828 G T 0.537421 3.1140e-05
8:140406471 C T 0.024542 -8.8700e-06
8:140424294 C T 0.447609 2.1046e-05
8:140427667 T G 0.444655 1.8264e-05
8:140429997 A G 1.110952 -1.5880e-05
8:140434081 T C 1.562197 4.6473e-06
8:140434240 T C 0.121241 1.4202e-05
8:140438978 A G 0.071778 3.7645e-06
8:140442384 A C 0.149409 -1.5831e-05
8:140446725 C T 0.809535 2.5252e-05
8:140449676 T C 0.023870 -2.0102e-05
8:140452522 C A 1.392823 -1.3439e-05
8:140459199 T C 0.394066 5.8441e-05
8:140459761 C T 0.021400 -6.0277e-06
8:140459804 A G 0.029462 1.7974e-05
8:140465847 A G 0.216425 -1.8667e-05
8:140468983 C T 1.049986 2.3875e-05
8:140470489 C T 0.037197 -6.1666e-07
8:140482798 A G 0.028687 1.0942e-05
8:140486625 T C 0.879239 2.2656e-06
8:140487399 C G 1.823878 -2.7370e-05
8:140490240 T C 0.981833 2.9903e-05
8:140496702 C A 0.097836 -1.9586e-05
8:140503539 C T 0.382339 3.0910e-05
8:140505432 A G 0.213631 -1.9084e-05
8:140505543 C T 0.776486 -3.8271e-05
8:140511074 G A 0.538547 -3.3781e-05
8:140513104 G C 0.042627 1.4344e-06
8:140519266 A G 0.145471 8.2349e-07
8:140519517 T G 1.052670 6.1080e-05
8:140522118 A G 0.134160 1.9194e-05
8:140529847 G A 0.098030 7.2417e-05
8:140536619 A G 0.435613 4.1616e-05
8:140538379 T G 0.398912 -9.4391e-06
8:140540812 G A 0.103373 2.4921e-05
8:140547740 T C 1.381716 1.9877e-05
8:140554357 C T 0.062635 -1.2696e-05
8:140573580 C A 0.035182 -3.6876e-05
8:140575612 C T 0.022731 4.8065e-06
8:140577444 A G 0.943701 -1.3171e-05
8:140578820 G A 0.302644 1.1169e-05
8:140584396 A G 0.142453 -8.7697e-07
8:140584750 T G 0.035074 3.0813e-06
8:140585403 G A 0.571619 -2.6049e-05
8:140587823 A G 0.170909 2.7056e-05
8:140588709 C G 0.480321 5.0613e-05
8:140589442 T C 0.141560 3.6671e-05
8:140590172 G A 0.597570 -6.5535e-06
8:140590849 C A 0.093934 -8.7697e-07
8:140594161 A G 0.151230 2.1726e-06
8:140598058 A G 0.145880 -2.0770e-05
8:140598891 C T 1.346800 -1.6704e-05
8:140602254 G T 0.232421 -2.6106e-05
8:140602616 C T 0.348894 -3.6562e-05
8:140603246 C T 0.438404 7.9050e-06
8:140605202 T C 0.028868 -3.7257e-05
8:140611754 G A 0.727253 -2.1360e-05
8:140612247 T G 0.116178 -1.4743e-05
8:140613094 T C 0.021156 -1.3400e-05
8:140615731 C T 1.483725 5.9888e-06
8:140624187 A G 0.070662 1.0803e-05
8:140624254 A G 0.205899 -1.2325e-05
8:140632501 C T 0.901327 -2.0960e-05
8:140634920 T G 0.048041 -2.2913e-05
8:140635346 C T 0.410201 4.0461e-06
8:140643572 T C 0.190705 2.4678e-05
8:140644569 G A 1.202163 4.6079e-05
8:140656262 T C 0.043932 -1.7136e-06
8:140658801 C T 1.059454 3.1260e-05
8:140660363 A G 0.042189 2.0420e-05
8:140661285 A G 1.278440 3.3916e-05
8:140661655 T C 1.840026 -6.2811e-06
8:140662447 C T 1.658104 1.2909e-05
8:140663658 C A 1.393793 1.8051e-05
8:140668477 T C 0.041008 -1.4768e-06
8:140669247 C T 0.099108 -7.8434e-05
8:140669745 T G 1.580247 5.3157e-06
8:140669967 G A 0.409432 -4.8535e-05
8:140672403 A G 0.067088 -8.2477e-06
8:140673111 G T 0.386188 -5.6349e-05
8:140675806 C T 0.097031 8.8209e-06
8:140676100 A G 0.118353 -2.4796e-05
8:140684628 C A 1.523107 1.8312e-05
8:140685099 A G 0.051456 -4.0498e-05
8:140687274 G A 1.181237 3.8272e-05
8:140693813 A G 0.103597 -6.1376e-06
8:140700371 C T 0.129317 -1.0309e-06
8:140700957 G A 1.180737 4.2165e-05
8:140702874 A G 0.063479 -2.5405e-05
8:140706503 A G 0.976280 7.6476e-05
8:140707921 T C 0.059739 1.2053e-05
8:140712201 C A 0.134140 3.1161e-06
8:140717048 G T 0.021445 -2.0532e-05
8:140720163 G A 1.048236 1.6047e-05
8:140720526 C A 0.249948 -2.4340e-05
8:140720623 T C 1.292394 4.6639e-05
8:140722178 G A 0.574437 -6.7601e-05
8:140722611 C T 0.039265 1.2952e-06
8:140725042 G A 0.596573 -6.9601e-05
8:140727013 C T 0.398055 -2.3341e-05
8:140727608 T C 0.046941 2.5708e-05
8:140733497 C T 0.171117 -2.4637e-05
8:140739963 T C 0.031939 -1.1754e-05
8:140741551 C T 0.065634 -1.8163e-05
8:140754258 C T 1.830847 1.8071e-05
8:140755658 C T 0.128541 3.9047e-06
8:140757454 A G 1.700641 1.3336e-05
8:140777251 G A 0.430289 -2.0321e-06
8:140789206 A G 0.121423 2.9173e-06
8:140793407 C T 0.041566 2.7774e-05
8:140797139 A G 0.039807 -3.0685e-06
8:140797189 G A 0.083304 1.2114e-05
8:140798754 G A 0.054163 -1.5516e-05
8:140807075 G A 0.120875 2.0566e-05
8:140811470 C T 0.118544 4.0506e-06
8:140814128 G A 0.238581 1.2755e-05
8:140819819 T C 1.060022 2.2966e-05
8:140822231 T C 0.021987 -9.2784e-06
8:140829016 G A 0.048129 -3.7485e-05
8:140830241 T C 0.788450 -5.3845e-05
8:140830393 G T 0.291293 -6.7373e-06
8:140845161 C T 0.449378 -3.8942e-06
8:140851399 T C 0.082041 6.6120e-06
8:140852638 A G 0.116402 -6.3254e-05
8:140853115 T G 0.213455 1.0354e-05
8:140855302 T C 0.039255 -2.2506e-06
8:140857993 C T 0.477669 -1.4539e-05
8:140860662 A T 0.116746 3.3967e-05
8:140861428 T C 0.022529 -2.5785e-05
8:140862119 C A 0.248793 1.8766e-05
8:140862854 T C 0.034737 -1.0158e-05
8:140864597 G A 0.308444 8.1949e-06
8:140868821 A G 0.167981 -2.3795e-05
8:140873022 G A 0.946541 -7.1882e-05
8:140873929 C T 0.956710 -7.3663e-05
8:140881212 G A 0.618564 1.2696e-05
8:140886590 G T 0.816462 1.9224e-05
8:140888555 G A 1.519631 5.0540e-05
8:140890466 C T 0.037590 -1.0729e-05
8:140892871 A C 0.253437 2.0219e-05
8:140896924 T C 0.882975 2.7744e-05
8:140901915 T G 0.421438 -4.4887e-05
8:140905891 A C 0.032134 1.9142e-05
8:140909908 T C 0.105992 4.1838e-06
8:140917191 T C 0.039287 -1.7521e-05
8:140919599 C A 1.072113 -2.8545e-05
8:140921171 A G 0.020439 -1.1791e-05
8:140921765 T C 0.488756 -1.5708e-05
8:140934340 C G 0.067708 -1.5266e-05
8:140934930 T C 0.056403 2.2680e-06
8:140935952 A C 0.388496 2.2300e-05
8:140944137 T C 0.218123 -1.5245e-05
8:140944585 T C 0.046698 -1.2087e-05
8:140944699 T C 0.073583 -1.6576e-05
8:140948694 A G 0.057029 -1.2046e-05
8:140960285 T C 0.054978 1.9196e-05
8:140962545 C T 0.391774 -6.5053e-05
8:140974986 A G 1.050985 -1.0530e-05
8:140978546 G A 0.229707 -4.7450e-05
8:140979762 G A 0.039625 8.3940e-06
8:140981644 C T 0.222216 -8.3363e-06
8:140985389 C T 0.159591 -1.0239e-05
8:140990070 C G 1.254044 -2.0181e-05
8:140992847 C T 0.278479 -5.0930e-05
8:140993469 T C 0.025665 2.1487e-06
8:140996982 C T 0.449424 -1.2328e-04
8:141010063 A G 0.065569 1.2118e-05
8:141015689 G A 1.169796 -9.7651e-07
8:141023504 T C 0.087452 -8.0942e-06
8:141032376 C A 0.115967 4.5482e-05
8:141041841 G A 0.232677 -2.3256e-05
8:141045904 C T 0.139681 -7.9575e-07
8:141046173 C T 1.185914 2.0605e-05
8:141048964 T C 1.190040 -4.1242e-06
8:141050431 T C 0.066202 2.2434e-05
8:141054583 G A 1.483346 -1.4970e-05
8:141056988 T C 0.106291 -2.5831e-05
8:141060388 A G 0.109443 1.5103e-05
8:141065441 A G 1.172577 -3.3869e-06
8:141070070 G T 0.051109 9.0331e-06
8:141072537 G T 0.785487 5.7007e-05
8:141074664 A C 1.800956 3.8217e-05
8:141078169 T C 0.214169 -1.6218e-05
8:141078311 A G 0.034084 -4.4799e-06
8:141081742 T C 0.870475 3.0418e-05
8:141084129 G A 1.325362 7.8649e-06
8:141085008 T C 0.113198 -5.1761e-05
8:141085471 A G 0.079948 2.2200e-05
8:141085634 C A 1.260838 -4.2190e-06
8:141086326 G A 0.126130 -2.7905e-05
8:141090700 T G 0.982437 8.3660e-06
8:141091226 T C 0.120219 -5.5416e-05
8:141093505 C T 0.281338 -5.6985e-06
8:141095411 G A 0.052998 -3.2304e-05
8:141096474 A G 1.215341 2.1701e-05
8:141105532 G A 0.125402 3.5507e-06
8:141108659 A G 0.154745 3.5365e-05
8:141109576 T C 0.152820 -1.0855e-05
8:141110938 A C 0.034247 1.8532e-05
8:141113785 G T 1.112370 -1.2667e-04
8:141114574 C T 0.068711 1.4615e-05
8:141117924 A G 1.404297 -1.7674e-05
8:141121395 C A 0.098079 7.0709e-05
8:141121783 G A 0.789447 -6.1942e-06
8:141124003 C A 1.405667 -4.7450e-05
8:141124984 G A 0.035756 5.0598e-06
8:141128606 G A 0.944396 9.7474e-05
8:141130066 T C 0.628256 4.8839e-05
8:141132306 G A 0.143060 -5.7681e-07
8:141136571 A G 0.021361 3.4880e-05
8:141136614 A G 0.033633 -3.2806e-05
8:141139722 C T 0.672535 -4.6483e-05
8:141140074 T C 0.039025 -1.4058e-05
8:141149918 A C 0.887552 -2.4505e-05
8:141150169 C T 0.568902 7.8715e-06
8:141164716 G C 0.114756 3.7331e-06
8:141165001 A G 0.471735 2.4265e-05
8:141166676 T C 0.051875 -2.0083e-05
8:141172492 T C 0.256615 -1.0233e-05
8:141175096 G T 0.085745 -2.3776e-06
8:141176913 G A 1.164515 -3.2199e-05
8:141177402 T C 0.465909 2.3261e-05
8:141177539 C T 1.918770 -3.1139e-05
8:141180856 G A 0.096200 2.1156e-05
8:141183700 T C 1.682247 -1.6208e-05
8:141188283 T G 0.068234 -8.8530e-06
8:141188916 G C 0.427693 1.9680e-06
8:141190350 C T 0.095869 8.8452e-06
8:141194193 C T 0.231606 -1.8076e-05
8:141194257 A G 0.869651 -4.3408e-06
8:141195598 A G 1.098637 -1.5721e-05
8:141198931 A G 0.039320 -3.2851e-06
8:141210214 A G 0.625247 1.8080e-05
8:141212401 T C 0.543397 3.9060e-06
8:141226160 C T 1.115990 3.2044e-05
8:141236938 G A 0.270864 -1.3983e-05
8:141238787 A G 0.077322 1.0881e-05
8:141242865 T C 1.417588 2.5828e-05
8:141244311 C T 0.077819 3.4091e-05
8:141249932 C T 0.069380 -7.6654e-06
8:141252067 T C 0.174009 -7.3138e-06
8:141252201 A G 0.038840 1.6916e-06
8:141252782 A G 0.224592 7.1666e-06
8:141253410 G A 0.030751 2.0160e-05
8:141254029 T G 0.057880 -3.2196e-05
8:141257264 T C 0.044552 -3.8669e-05
8:141259068 C A 0.048674 1.5242e-05
8:141264837 T C 0.186424 -4.8090e-06
8:141265223 C T 0.366811 1.7185e-05
8:141270650 T C 0.165037 2.5640e-05
8:141271075 C A 0.373413 -1.1603e-05
8:141272354 T C 0.058289 2.2897e-05
8:141273753 T C 0.260942 4.1855e-05
8:141273973 C T 0.413797 -7.3859e-07
8:141274429 G A 1.400791 -3.1291e-05
8:141281196 T C 0.021442 6.3482e-06
8:141281899 G A 0.429553 -2.8597e-05
8:141285482 A G 0.056328 -4.4360e-05
8:141287180 C G 0.728587 -2.7000e-06
8:141290993 A G 0.034607 1.1327e-05
8:141291782 A C 0.442507 5.0200e-05
8:141296424 A C 0.029839 7.3286e-06
8:141297819 A G 0.036402 -4.0501e-06
8:141298717 C A 0.187112 1.6942e-05
8:141298992 T C 0.670120 1.4984e-05
8:141300377 T C 0.133881 -1.6075e-05
8:141304207 A G 0.057970 -3.1862e-06
8:141312181 A C 0.032711 -4.0608e-06
8:141315235 C T 0.115224 1.1687e-05
8:141317496 T C 1.209713 2.0766e-05
8:141322298 C G 0.080321 3.1118e-05
8:141323541 A G 0.042215 1.1877e-05
8:141333075 T C 0.111523 2.0964e-05
8:141339520 A G 0.079153 -3.0517e-05
8:141351730 G A 0.368645 -1.5951e-05
8:141354019 C A 0.243401 -3.1914e-06
8:141357986 T C 0.087709 2.0820e-05
8:141359679 C T 0.173973 -1.1781e-05
8:141360167 G A 0.693373 -7.2184e-06
8:141360529 A G 0.090640 1.0627e-05
8:141360600 G A 1.604025 -7.8375e-06
8:141360929 G A 0.093804 -4.0288e-05
8:141362271 C T 0.052969 1.0139e-05
8:141366400 T C 0.332710 2.1320e-05
8:141370619 C T 0.064923 1.8762e-06
8:141376981 C T 0.021718 4.7643e-05
8:141380596 G T 0.453020 -1.8480e-05
8:141383939 T C 0.594421 2.7601e-05
8:141389106 A G 0.089679 6.3178e-05
8:141389642 A G 0.060794 -8.6402e-06
8:141399492 G A 1.351883 -2.7449e-06
8:141405534 C G 1.873283 7.9843e-06
8:141410497 T C 1.124912 1.6829e-06
8:141419744 G A 0.082347 -3.6555e-05
8:141436826 T C 1.044633 -8.2835e-06
8:141438515 A G 0.034237 -2.7493e-05
8:141456054 A G 0.075761 1.9557e-06
8:141459684 A C 0.959697 6.3420e-06
8:141461116 T C 0.170393 1.8556e-06
8:141461266 G A 1.130378 7.4080e-06
8:141464105 T C 0.074686 1.8163e-06
8:141468370 T C 0.038096 -1.9836e-05
8:141472581 T C 0.031916 1.4028e-05
8:141473089 T G 0.026363 2.7017e-05
8:141477459 A G 0.058594 3.2293e-06
8:141480330 G A 0.984423 5.0376e-05
8:141480828 G A 0.045545 8.6604e-06
8:141495586 C T 0.069133 1.6399e-05
8:141498753 T C 0.244433 4.9071e-05
8:141502439 G A 0.021779 -7.4278e-06
8:141503840 A G 0.088786 -3.8180e-05
8:141506410 T C 0.189092 -3.9620e-05
8:141511935 T C 0.162742 4.1302e-05
8:141518099 T C 0.064598 1.8284e-05
8:141518515 G C 1.254067 -2.8780e-05
8:141525327 G A 0.089565 -3.6305e-05
8:141525465 C T 1.740675 -4.0634e-05
8:141526021 T C 0.062154 -5.7968e-05
8:141528889 T C 0.105986 -1.9097e-06
8:141529227 C T 0.185862 4.5809e-05
8:141530001 C T 0.173866 -2.8885e-05
8:141530057 T C 0.208966 3.0072e-07
8:141533829 A G 0.087251 -1.4633e-05
8:141534840 G A 0.129739 4.3905e-06
8:141537406 C T 0.383530 -6.7389e-07
8:141545966 T C 0.031274 -1.7175e-05
8:141551646 A G 0.519105 -1.9340e-05
8:141555862 C A 0.236582 1.1864e-05
8:141559159 T C 0.057247 1.1689e-05
8:141560634 A C 1.059129 2.0926e-05
8:141565892 C A 0.752908 2.2133e-05
8:141571623 A G 0.035584 1.0710e-05
8:141572059 C T 1.685700 -2.9484e-05
8:141572498 A G 0.713407 -7.6171e-05
8:141573975 A G 0.325141 -6.8408e-05
8:141577410 T C 0.042196 3.8780e-05
8:141577522 T C 0.274188 -1.5073e-05
8:141582896 C T 0.889817 -1.1333e-05
8:141586898 A G 0.050859 5.0807e-05
8:141587404 T C 0.660081 4.9588e-05
8:141589479 T G 0.399123 3.6055e-05
8:141593627 A G 0.021776 5.9696e-05
8:141594117 G A 0.108070 8.6670e-06
8:141594881 C T 1.210076 -4.3876e-05
8:141607543 A G 0.021932 4.4311e-05
8:141608445 T C 0.087887 -2.2878e-06
8:141608898 C T 1.642508 2.3151e-05
8:141609339 A G 0.223722 -5.0384e-06
8:141614268 T C 0.078929 3.7533e-05
8:141618949 C T 0.100030 2.5604e-05
8:141624479 C T 0.650421 3.1130e-05
8:141629360 A G 0.042345 -1.3429e-05
8:141639262 T C 1.442224 2.8998e-05
8:141646887 G A 1.975796 -1.9374e-06
8:141647269 C G 0.367973 4.8966e-05
8:141647291 A C 1.027895 -1.9358e-05
8:141659745 T C 0.071129 1.2087e-05
8:141667076 A G 0.039278 -8.5340e-06
8:141667159 A G 0.023720 -2.6282e-05
8:141668413 T A 0.024259 -2.0195e-05
8:141716945 T C 0.030180 5.5181e-06
8:141734880 C A 0.021046 -4.4367e-05
8:141736395 A G 0.043637 -1.3070e-05
8:141739305 G A 0.071301 4.4795e-05
8:141755310 A G 0.895011 4.6143e-06
8:141774471 A G 0.058409 -1.0058e-05
8:141780818 C T 0.295977 3.8644e-06
8:141801675 C G 0.020887 -3.3949e-05
8:141817451 T C 0.076809 -9.4150e-07
8:141857609 T A 0.052569 8.4462e-05
8:141857912 G A 0.053673 2.8164e-06
8:141863256 G C 0.127636 -8.1847e-06
8:141869422 A G 0.058620 -1.2270e-05
8:141869707 C T 0.027417 -1.8057e-05
8:141876287 G C 0.195331 -3.7330e-06
8:141886412 T G 0.255589 -7.4552e-06
8:141918376 C T 0.295721 6.6747e-06
8:141928495 G C 0.123238 8.7569e-06
8:141937541 T C 0.991444 -8.1146e-06
8:141948506 T C 0.355301 -1.7994e-05
8:141953256 T C 0.042001 -6.2015e-06
8:141958246 T C 0.046451 -7.2852e-06
8:141977509 C T 0.027693 2.2162e-05
8:141978460 C T 1.116142 -3.8455e-06
8:141984624 T C 0.026262 -1.4795e-05
8:142001168 C T 0.121219 -4.5563e-05
8:142022686 C T 0.566059 -3.5688e-05
8:142023354 C T 1.931662 -5.5758e-06
8:142025150 C T 1.470482 -3.1421e-05
8:142025644 T C 1.030400 4.7791e-06
8:142025829 T C 0.832788 -2.2045e-06
8:142026630 G A 0.202403 8.6735e-06
8:142032171 A C 0.710849 2.7432e-05
8:142036416 T C 0.113627 4.9872e-05
8:142038599 C T 0.833178 -7.3339e-06
8:142042174 T C 0.029719 2.2154e-05
8:142042240 G A 0.583437 -3.4829e-05
8:142043122 C T 0.155693 2.0210e-05
8:142051707 A G 0.911217 4.4260e-06
8:142054224 G A 1.846154 -1.4944e-05
8:142061502 A G 1.029005 1.1889e-05
8:142062350 C T 0.067211 -2.0297e-05
8:142063234 T C 0.037983 -4.9176e-07
8:142064721 A G 1.124409 1.7904e-05
8:142065270 T G 0.205097 5.0843e-06
8:142066255 T C 0.025512 1.0904e-05
8:142074909 G A 0.100238 -2.0391e-07
8:142080002 A G 0.312693 -1.2822e-06
8:142084745 A G 0.153924 2.4006e-05
8:142096010 C T 0.884958 -9.2000e-06
8:142100026 T C 0.053702 -6.0583e-06
8:142100514 G A 0.109141 -2.1701e-06
8:142104944 G A 0.806286 -1.0884e-05
8:142106052 T C 0.030141 -6.0652e-06
8:142106228 A G 0.383154 1.4996e-05
8:142110875 A G 0.643436 3.8656e-05
8:142116605 T C 0.103496 -4.4042e-05
8:142116637 T C 0.025496 -1.1653e-05
8:142122311 A G 0.065429 1.2359e-05
8:142123756 G T 0.030852 5.8824e-06
8:142125305 T G 0.908546 -3.9276e-06
8:142126146 G A 0.048457 1.9330e-05
8:142127112 G A 0.056623 -3.3760e-06
8:142130862 A G 0.030738 1.5136e-06
8:142131930 C T 0.896689 1.1371e-05
8:142134753 T C 0.624994 1.9670e-05
8:142139751 A G 0.071772 4.6268e-05
8:142140159 T C 0.021549 -3.8566e-06
8:142147468 G A 1.918822 3.7735e-06
8:142152442 G A 0.879603 -1.6252e-05
8:142157260 C T 0.195159 -3.5136e-05
8:142159304 T C 0.054043 -4.0840e-06
8:142160172 C T 1.506618 1.9723e-05
8:142164446 T C 1.322096 5.8779e-05
8:142168321 A G 0.021585 4.3443e-06
8:142168337 T C 0.681124 5.8873e-06
8:142171503 A C 0.059791 2.9730e-05
8:142174344 A G 0.324310 6.6245e-05
8:142177251 A G 0.088241 7.2651e-07
8:142179371 A G 0.566283 2.3543e-05
8:142182880 T C 0.104600 9.8625e-06
8:142183647 A G 0.038353 5.4702e-05
8:142187872 A G 0.026019 -2.4539e-05
8:142188039 T C 0.707149 3.7691e-07
8:142190469 A T 0.084638 -1.7476e-05
8:142191748 G T 0.457960 -7.2527e-06
8:142194514 A C 0.216776 8.9259e-06
8:142194811 G T 0.020566 8.8483e-06
8:142198596 T G 0.758939 4.7069e-06
8:142201124 G A 0.388246 5.9214e-06
8:142201544 A G 0.020669 -1.5905e-05
8:142204514 T C 0.039193 4.0477e-05
8:142205237 G A 0.778407 -1.0260e-05
8:142205386 T C 0.163038 1.2638e-05
8:142210228 C T 0.021633 1.3650e-05
8:142219810 A G 0.371407 6.8331e-06
8:142220196 A G 0.032293 -1.7522e-05
8:142222445 C T 1.182312 -1.6156e-06
8:142225721 A G 0.020627 -7.4076e-06
8:142225961 C T 0.020572 4.0844e-05
8:142226455 A G 0.086537 -1.5638e-05
8:142228686 A G 0.224598 -1.4572e-05
8:142228909 A G 0.593915 1.1793e-05
8:142231232 C T 0.046389 2.5567e-05
8:142235154 A C 0.582512 1.6154e-05
8:142236255 T C 0.218898 2.2577e-05
8:142237398 C T 1.184623 -2.0078e-05
8:142238339 A C 0.367285 2.1692e-06
8:142245464 C T 1.811836 1.7497e-05
8:142246550 T C 0.166988 1.0556e-05
8:142247979 A G 0.827023 3.3345e-07
8:142248356 A G 0.373578 -1.8137e-05
8:142248454 A G 1.133702 4.4721e-05
8:142261001 A G 0.066500 -1.3702e-05
8:142263875 T C 0.038671 1.5179e-06
8:142270233 T C 0.122033 9.4883e-06
8:142270450 C A 0.606797 -5.1541e-06
8:142286573 A C 0.619927 2.9850e-05
8:142292095 A G 0.030326 -7.8903e-06
8:142293853 A G 0.150626 7.4523e-06
8:142296482 T C 0.270484 -7.9905e-06
8:142296612 A G 0.058451 -8.1784e-06
8:142297429 T C 0.050985 -2.3312e-05
8:142298584 T C 0.024996 -2.0139e-05
8:142299345 T G 0.138905 5.4850e-05
8:142299389 A G 0.659208 1.7881e-05
8:142303172 C T 0.107141 2.9015e-06
8:142310269 T C 0.123757 -1.7557e-05
8:142316681 T C 1.044406 -3.5965e-06
8:142317608 G A 0.024379 -4.0972e-06
8:142320049 G A 1.614315 1.5405e-05
8:142322379 A G 0.126006 -4.0972e-05
8:142326268 G A 0.335258 -2.5950e-05
8:142326570 T C 0.084028 1.3694e-05
8:142333425 T C 0.533714 1.3374e-05
8:142352834 T C 0.022383 -1.1066e-05
8:142353896 T G 0.053452 -8.7687e-06
8:142353946 C T 0.359790 -6.0792e-06
8:142359368 C T 0.968116 5.5118e-05
8:142360257 T G 0.951329 4.8212e-05
8:142363544 A G 1.346086 1.7361e-05
8:142364163 C T 1.514158 9.8368e-07
8:142367087 T C 0.091480 -2.4462e-07
8:142367400 A G 1.600809 4.8272e-06
8:142369469 A G 0.179650 -6.1540e-06
8:142369951 C T 0.483511 -2.3086e-05
8:142370341 T C 0.203400 7.2868e-08
8:142372569 T C 0.049720 1.3007e-05
8:142379566 C T 0.172886 1.0686e-05
8:142384115 T C 0.249497 -1.0545e-05
8:142384411 A G 0.147104 2.5202e-05
8:142385388 A G 0.030261 -3.0191e-06
8:142387722 A G 0.967655 6.6482e-06
8:142392148 C T 0.065491 -1.4742e-05
8:142396045 G C 0.197405 4.9407e-06
8:142416274 T C 0.096667 4.7042e-06
8:142418216 A G 1.616434 -2.7371e-06
8:142423968 T G 0.568390 -6.8840e-06
8:142426535 C G 0.318403 2.9886e-06
8:142429028 G A 0.206136 -4.1175e-05
8:142433316 A G 0.039089 1.2787e-05
8:142437934 T C 0.324433 -1.1921e-05
8:142443300 C T 1.319782 1.8228e-05
8:142446139 T C 0.023987 -1.1308e-06
8:142446923 T C 0.905981 3.0058e-05
8:142447850 G T 0.503184 -3.6040e-05
8:142453353 G A 0.203468 -7.6802e-06
8:142455281 A C 0.020267 1.4997e-05
8:142457463 T C 0.058126 4.5195e-05
8:142457694 A G 0.450388 1.5741e-05
8:142458053 G A 1.011396 8.1326e-06
8:142459032 T C 0.635510 -1.5098e-06
8:142461482 T C 0.119862 1.6257e-05
8:142461694 T C 1.656325 2.8876e-06
8:142461745 T G 0.186859 -3.0719e-05
8:142462841 T C 0.131398 1.9131e-06
8:142464967 C T 0.865710 5.1886e-06
8:142467727 G T 1.183204 -1.1097e-05
8:142472393 G A 0.104194 8.0573e-06
8:142477563 T C 0.225438 -2.2370e-06
8:142477614 T C 0.362633 3.9852e-06
8:142480801 T C 0.032520 -1.1807e-05
8:142488994 G A 0.882547 -7.0207e-06
8:142490120 T G 1.813638 5.1177e-06
8:142490139 A C 0.038927 -1.8323e-05
8:142491697 G T 1.226757 -4.1159e-06
8:142492855 A G 0.101925 8.8149e-06
8:142492906 G A 0.068123 -1.2500e-05
8:142499615 A C 0.505171 1.0181e-06
8:142500315 A G 0.030378 1.9978e-05
8:142500345 T C 0.142394 -1.8421e-05
8:142500907 T C 1.855038 2.7745e-05
8:142501490 T C 0.837692 7.4173e-07
8:142504796 G T 0.859216 8.5516e-06
8:142505038 C T 1.527112 3.0079e-05
8:142505578 A C 1.368164 3.1368e-05
8:142506436 T C 0.072057 -3.3454e-07
8:142506461 G A 1.355210 3.1863e-05
8:142507908 C A 0.159305 -3.1551e-06
8:142509280 A G 0.666900 2.1579e-05
8:142514953 C T 1.479921 3.7417e-05
8:142516427 A G 0.930948 1.0732e-05
8:142517227 T C 0.968915 1.4757e-05
8:142522070 C T 1.919312 3.9287e-05
8:142526543 A G 1.440997 -1.9111e-05
8:142530347 A C 0.255437 2.8185e-05
8:142532874 T G 0.036321 3.7869e-05
8:142534119 T C 1.500659 2.8748e-05
8:142535760 T G 0.055052 1.6924e-06
8:142535854 A G 0.186619 8.2172e-06
8:142536977 G T 0.210161 3.0599e-06
8:142539132 G A 0.771624 3.4372e-05
8:142544151 A G 0.634387 8.6969e-06
8:142544857 C G 0.440770 -6.0142e-06
8:142548526 A G 0.113899 -6.0313e-06
8:142552704 G A 0.056348 -4.4097e-06
8:142558176 C T 0.194740 -1.5268e-06
8:142562569 T C 0.042845 -1.6556e-05
8:142565532 C T 1.910948 -1.8923e-05
8:142568759 C T 1.838919 1.0008e-05
8:142570973 C T 0.027505 -8.6008e-06
8:142574239 G A 1.174395 -7.6731e-06
8:142574804 C T 0.307578 6.7925e-06
8:142578110 G A 0.723891 -2.2971e-06
8:142580440 G T 0.107963 5.7244e-05
8:142582572 G T 1.449368 -2.5376e-05
8:142589269 C T 0.314517 1.5631e-05
8:142590929 A G 0.037084 -6.8906e-07
8:142593546 A G 1.700663 5.8207e-07
8:142596999 C A 0.293140 -2.1828e-05
8:142598202 T C 1.448628 6.3122e-07
8:142598681 G A 0.273636 1.0401e-05
8:142598791 A G 0.087517 -1.9598e-05
8:142599234 A G 0.026720 -1.2794e-05
8:142599921 A G 0.361708 -1.7038e-05
8:142600017 C T 0.288586 1.4111e-06
8:142600616 A G 0.133166 2.9887e-06
8:142603107 C T 0.286337 -8.5914e-06
8:142604233 G A 0.388318 2.4318e-06
8:142606085 A G 0.231827 -9.1761e-06
8:142606852 T C 0.219746 1.6015e-05
8:142607549 A G 0.287411 -2.4371e-07
8:142608625 C T 0.608216 1.7989e-05
8:142609608 G C 0.293163 -3.6324e-06
8:142609665 A G 1.601205 1.7223e-05
8:142613054 A G 0.152800 3.2723e-05
8:142620225 C T 1.581473 4.6973e-06
8:142626038 T C 0.075527 -2.3173e-05
8:142631935 A G 0.029212 3.2303e-05
8:142632251 G A 0.666342 -1.2199e-05
8:142632315 C T 1.592818 -4.7611e-06
8:142632925 A G 0.456071 -2.2656e-06
8:142637994 C T 1.437677 -4.0083e-05
8:142648130 T C 0.101796 9.1238e-06
8:142651603 T C 0.102026 1.3468e-05
8:142652612 T G 0.024720 -5.2993e-06
8:142654591 A G 0.742596 -1.3374e-05
8:142657912 A C 0.559937 1.8577e-05
8:142667045 G A 0.020815 -1.0602e-05
8:142675700 A C 0.045795 -2.5569e-05
8:142682800 C T 1.572745 -2.6533e-05
8:142683128 C T 0.034497 8.1688e-06
8:142685979 G A 0.038911 -7.3175e-06
8:142691927 A G 0.102120 -1.5485e-05
8:142701720 T C 0.326589 -2.9691e-05
8:142703091 C T 0.511393 9.4756e-06
8:142703321 C T 0.063037 4.8275e-05
8:142704301 A C 0.517177 -4.5063e-06
8:142707414 A C 0.319665 3.4149e-05
8:142707841 T G 0.056529 -4.2393e-05
8:142711902 G C 1.382829 -4.5352e-05
8:142712497 G A 1.504132 -4.1039e-05
8:142712591 C T 1.593886 -2.5698e-05
8:142716369 A G 1.113928 -2.8261e-05
8:142717889 A G 0.101477 4.6726e-05
8:142719023 T C 0.113419 -1.5805e-05
8:142719372 C G 0.361088 -1.3947e-05
8:142721608 C T 1.385474 -4.7876e-06
8:142721754 C T 0.054377 -3.8865e-05
8:142724476 A T 0.611939 1.8283e-04
8:142724848 T C 0.279018 -3.6755e-05
8:142726134 C T 0.059327 -1.5469e-05
8:142728013 T C 0.111926 1.9441e-05
8:142729157 A G 0.065718 4.3113e-05
8:142729429 A G 0.632284 9.6964e-05
8:142731643 C T 0.575199 7.7348e-05
8:142733541 A G 0.550648 -3.7569e-05
8:142734295 A G 0.086735 -1.4353e-06
8:142734763 G A 1.420393 5.3151e-05
8:142740731 A G 0.669650 2.5974e-05
8:142743952 A G 0.084599 8.6773e-06
8:142745213 A G 0.597187 -1.1937e-05
8:142832154 C T 0.027628 -2.1520e-05
8:142833750 C T 1.392505 3.5028e-05
8:142839617 T C 1.824079 -1.1453e-05
8:142841000 T G 0.639726 -7.2599e-06
8:142847033 C G 0.082110 -1.8867e-05
8:142854128 T G 0.724420 -3.2207e-06
8:142858657 T C 0.119823 -2.8503e-05
8:142859019 C T 0.053245 -1.6016e-05
8:142859047 A G 1.757043 -1.9049e-05
8:142859722 T C 0.992778 6.6504e-06
8:142861708 A G 0.898659 -6.9590e-06
8:142864061 C T 1.186619 -7.1792e-07
8:142864765 G A 0.170007 3.5422e-05
8:142866377 C A 0.980434 3.5864e-06
8:142868068 A G 0.065955 1.0229e-05
8:142869239 T C 0.173236 -6.2665e-06
8:142870593 T C 0.897036 -2.5664e-05
8:142874570 G A 0.295208 4.3284e-05
8:142876719 T G 0.050476 7.1472e-07
8:142878114 C T 1.632576 -1.8883e-05
8:142879094 A G 0.055439 -2.1761e-05
8:142879970 A G 1.037723 1.1983e-05
8:142882029 A G 0.695064 -2.8759e-05
8:142882049 A G 0.069652 2.3883e-05
8:142884265 C T 0.944633 -7.0528e-06
8:142885274 C T 0.929196 1.0043e-05
8:142891062 A G 0.099381 -5.9026e-06
8:142891200 T C 0.102292 2.6132e-05
8:142893438 A G 0.135601 3.4778e-05
8:142893675 A G 0.828416 -8.6887e-06
8:142902636 T G 0.045429 1.1614e-05
8:142909613 C T 0.097105 2.2046e-05
8:142911466 A G 0.833048 -5.3269e-06
8:142926032 T C 0.042394 -8.5555e-06
8:142930405 A G 0.031478 -4.4902e-06
8:142934586 A G 0.183516 -1.3360e-04
8:142937043 T C 0.048863 1.5020e-07
8:142941094 C T 0.342295 6.3126e-06
8:142949616 G A 1.138460 -5.3608e-05
8:142950775 T C 0.802248 -1.8481e-05
8:142956633 A G 0.290771 -5.5898e-05
8:142974018 C T 0.045218 -2.4585e-05
8:142980434 T C 0.727782 -4.1249e-05
8:142986509 A G 1.146741 2.5716e-05
8:142990457 T C 0.313131 -5.7984e-06
8:142992137 C T 0.084564 1.3338e-05
8:142992786 G A 0.036499 2.7855e-05
8:142997063 A G 1.809571 1.2918e-05
8:143010907 C T 0.307049 5.6945e-05
8:143012178 T C 0.087735 1.3780e-05
8:143012564 C T 0.083882 5.2530e-06
8:143015195 C T 0.260211 1.6170e-06
8:143015953 T C 0.073021 5.9493e-06
8:143018268 T C 0.227010 1.2597e-05
8:143029968 A G 0.020692 8.8354e-06
8:143046492 A G 0.047788 2.2183e-05
8:143051660 T C 0.106593 -7.5912e-06
8:143056628 T C 0.219223 2.3607e-06
8:143057390 A G 0.193730 -7.1108e-06
8:143058378 A G 0.115610 -4.9607e-05
8:143068806 A G 0.260455 2.7286e-05
8:143069361 A C 0.046987 2.0402e-05
8:143071894 A C 1.193039 -1.8229e-05
8:143073681 A C 0.999886 -8.5253e-06
8:143080621 A G 0.955675 2.4550e-05
8:143084933 A C 0.030962 9.3119e-06
8:143091412 G A 0.089685 -2.0431e-05
8:143099653 T C 0.061518 -1.1955e-05
8:143100579 C A 0.201426 1.4488e-05
8:143106264 G A 0.915206 -4.9279e-06
8:143106571 A G 0.368622 2.1648e-05
8:143107149 A G 0.130206 -4.6453e-07
8:143113348 C A 0.276122 2.0767e-05
8:143114963 T C 1.374146 -8.2990e-06
8:143121671 C T 1.067302 -1.6456e-05
8:143122888 G T 0.164294 1.9860e-05
8:143125215 A G 0.060204 3.0055e-05
8:143127702 G A 1.894481 -2.2664e-05
8:143128774 A G 0.954211 -2.2334e-05
8:143136114 A G 0.657046 -4.0162e-05
8:143138194 G T 1.716558 -2.4066e-05
8:143138654 T C 0.111864 -1.4433e-05
8:143139514 A G 0.029534 -5.2016e-06
8:143141764 A G 0.715594 -1.6435e-05
8:143141967 G A 0.986939 -1.3084e-06
8:143142993 C T 1.850218 3.4902e-05
8:143145195 T C 0.057146 2.5392e-05
8:143145465 T G 1.852179 4.3370e-05
8:143145799 A G 0.036230 6.5868e-06
8:143146150 T C 0.733936 1.7005e-05
8:143147554 C T 0.097716 3.6161e-07
8:143148195 G A 0.087946 -4.1064e-05
8:143151943 A G 0.035847 -1.0782e-05
8:143152223 C T 1.167394 2.7935e-06
8:143156278 C T 1.185892 7.4416e-06
8:143157397 T C 0.027525 -1.4800e-05
8:143160140 A G 1.183840 -8.3180e-08
8:143162301 T G 0.105064 -5.2518e-06
8:143169750 A C 0.035584 -2.2702e-05
8:143170172 A G 0.050703 -2.4039e-05
8:143171916 A G 0.081116 -2.6021e-05
8:143178392 G A 0.052209 -1.0164e-05
8:143179986 C T 1.501607 2.6946e-05
8:143181375 A G 0.078948 -7.9240e-05
8:143181667 A G 0.089448 9.2913e-06
8:143182515 A G 1.208564 3.3461e-05
8:143184571 G A 1.452283 2.5483e-05
8:143186713 T C 0.705542 7.1294e-07
8:143190211 T C 0.699235 2.3544e-05
8:143191477 A G 0.102607 -7.3884e-06
8:143194353 A C 0.303115 -1.8661e-04
8:143202300 C G 0.159140 -7.8530e-05
8:143203774 T C 0.326485 -1.8238e-04
8:143205583 C T 0.286305 2.4130e-05
8:143207311 C T 0.043157 8.6001e-06
8:143207348 G C 0.040385 -1.0736e-05
8:143207625 T C 0.027258 2.4961e-06
8:143208307 T C 0.058798 1.1494e-05
8:143208340 C T 1.374221 4.2930e-05
8:143208682 T C 0.156910 1.3492e-05
8:143212132 A G 0.806156 9.8845e-06
8:143222552 A G 0.314968 8.8843e-06
8:143224004 C T 0.179306 -9.5790e-06
8:143230221 A G 0.021861 -1.1690e-05
8:143230603 A G 0.066095 -8.6904e-06
8:143231024 T G 0.031738 -2.1544e-05
8:143231065 A G 0.036175 -7.1641e-05
8:143233062 G C 0.039106 -4.3253e-05
8:143233761 A G 0.059279 -4.8138e-05
8:143234923 C T 1.418880 -2.2206e-05
8:143237163 G T 0.921915 -1.7429e-05
8:143246016 C T 1.476383 -3.0788e-05
8:143248434 A G 0.033458 2.3284e-05
8:143249727 A G 0.170149 9.3230e-06
8:143250360 G A 0.128989 1.0122e-05
8:143251616 C T 1.585813 7.8653e-06
8:143253271 A G 0.197142 3.6240e-05
8:143254940 T G 0.262029 1.8507e-05
8:143259264 T C 0.037019 2.9233e-06
8:143259528 T C 0.253093 -6.0392e-07
8:143259732 C T 0.129791 7.7702e-06
8:143259852 G A 0.229642 -3.5107e-05
8:143259889 G A 0.064793 2.2787e-05
8:143260713 T C 0.129648 -1.0162e-05
8:143260995 C G 0.076699 1.9686e-05
8:143265173 C T 1.605411 -2.6496e-06
8:143267802 G A 0.544620 -6.2917e-05
8:143271212 T G 0.084508 -3.7567e-05
8:143271298 T C 1.876217 1.5046e-06
8:143271433 T C 0.243288 5.0319e-05
8:143276612 T C 0.042735 6.7859e-06
8:143281514 T C 0.086216 2.9229e-05
8:143281808 C T 0.112568 3.1896e-05
8:143287747 T C 0.141271 -7.2730e-05
8:143297817 A G 0.139327 2.8557e-05
8:143301529 A G 0.776674 1.2731e-06
8:143302006 C T 1.838644 -3.9010e-06
8:143309627 G A 0.097638 2.7948e-05
8:143312504 T C 0.301914 3.8180e-05
8:143312933 C A 1.118531 -1.5870e-05
8:143316826 A G 0.036321 8.4734e-07
8:143320789 A G 0.883657 -7.9551e-06
8:143328097 A C 0.058078 5.4746e-05
8:143332784 C T 0.090763 2.1454e-05
8:143343398 C T 0.481522 -1.6330e-05
8:143344545 G T 0.045571 7.7839e-06
8:143345812 A G 0.050177 3.0222e-05
8:143347243 A G 0.333583 -2.3535e-06
8:143348540 T C 0.184399 2.8515e-06
8:143353038 T C 0.333119 -3.6118e-06
8:143353183 T C 0.234167 4.7117e-06
8:143357803 T C 0.038210 6.9799e-06
8:143358225 G A 0.267680 -3.7073e-05
8:143363748 T C 0.043892 7.2545e-06
8:143366274 C T 0.953480 1.2393e-05
8:143371707 A G 0.036129 1.8566e-05
8:143374367 C T 0.493486 2.3753e-05
8:143378970 A G 0.297233 -7.0618e-06
8:143394208 G A 0.926216 3.5920e-05
8:143402582 G A 0.339218 1.3080e-06
8:143408927 A G 0.323622 -5.7610e-06
8:143409974 T C 0.041235 -1.5356e-05
8:143410423 G A 1.251042 1.7629e-05
8:143411435 T C 0.031478 -4.6125e-07
8:143412988 A G 0.037152 2.8505e-05
8:143413136 T C 0.657611 -7.0002e-07
8:143413857 C A 0.605389 -1.1351e-05
8:143416412 C T 0.267002 -1.0935e-05
8:143429522 A G 0.052303 -3.7294e-06
8:143434152 G A 0.049398 4.4882e-06
8:143437076 T C 0.421714 1.0938e-05
8:143448611 C T 0.026512 3.0950e-05
8:143459885 T C 0.264895 -8.4251e-06
8:143463105 T C 0.047587 1.4814e-06
8:143464573 A G 0.022520 -1.1431e-05
8:143465481 A G 0.081795 1.3075e-05
8:143474952 A C 0.129434 -1.5229e-05
8:143476732 T C 0.030086 -1.2843e-05
8:143477964 A G 0.049901 1.5654e-05
8:143479815 A G 0.132725 5.8631e-05
8:143480653 C T 0.236991 -1.3692e-05
8:143486863 A G 0.039434 1.7549e-05
8:143487624 G T 1.655718 7.2593e-06
8:143489013 C G 1.704714 7.7554e-06
8:143491473 C T 0.222573 1.9483e-05
8:143504286 A G 0.021776 -3.4277e-05
8:143505653 G A 0.078036 1.1228e-05
8:143506621 C G 0.033474 -5.9123e-06
8:143507161 C G 1.721927 -2.5389e-06
8:143515968 G T 1.367898 1.7630e-05
8:143521101 T C 0.024399 1.6534e-05
8:143522536 G A 1.815121 -4.1752e-07
8:143528511 A C 0.152499 5.4744e-06
8:143532745 C T 0.292186 -1.4728e-05
8:143535745 C T 0.052836 -1.3428e-05
8:143537998 G A 0.335148 1.8729e-05
8:143548745 A G 0.091974 -3.5660e-06
8:143553868 C T 1.634449 -1.5419e-05
8:143555353 T C 0.345661 9.4728e-06
8:143560555 C T 1.619998 -1.4018e-05
8:143567926 T C 0.326767 1.7581e-05
8:143568769 C T 1.572840 -1.0826e-05
8:143576123 A C 0.166245 4.2920e-05
8:143586974 A G 0.082817 -8.2389e-06
8:143590438 G C 1.722514 5.5419e-06
8:143594391 C T 0.099845 -1.4927e-05
8:143595970 T C 0.081736 -8.0786e-06
8:143596527 A G 0.025227 2.1065e-05
8:143598688 T G 1.949680 3.8940e-06
8:143603675 G T 0.437787 3.7205e-05
8:143609184 A G 0.247183 1.6723e-05
8:143609486 G A 0.028291 2.4905e-06
8:143609913 C T 1.272234 4.0724e-06
8:143610667 A G 0.242567 3.5009e-05
8:143610753 C T 0.097008 2.6680e-05
8:143612149 A C 1.070512 2.5980e-05
8:143615901 C T 0.483453 -2.3341e-05
8:143620400 A G 0.260182 4.9616e-05
8:143621308 T C 0.051398 4.2915e-05
8:143631471 A G 0.348105 4.3579e-05
8:143634302 A G 0.115551 2.9823e-05
8:143637170 C A 0.988364 3.6487e-05
8:143644239 T C 0.048885 -2.1192e-05
8:143647512 T C 0.972657 2.8784e-05
8:143647614 T C 0.052926 9.7332e-06
8:143660669 A G 0.365652 3.2920e-05
8:143665583 G A 0.031640 -2.0793e-05
8:143672050 T A 0.066510 4.5348e-05
8:143673435 C T 0.382771 3.9624e-05
8:143681457 G A 1.477477 4.6779e-06
8:143681796 G A 0.475737 -5.2229e-05
8:143682867 C T 1.131044 1.5792e-05
8:143683151 T C 0.208778 -2.8616e-05
8:143693411 T C 0.466221 -5.7686e-05
8:143714990 G A 0.114269 1.2774e-05
8:143717303 T C 0.070272 -2.2589e-05
8:143734750 T A 0.025145 -1.9282e-06
8:143737279 T C 0.620972 -1.7164e-05
8:143741375 A G 0.282341 1.8834e-05
8:143741612 G C 0.038833 -7.5534e-06
8:143745968 T C 0.020673 -5.5705e-06
8:143746069 C T 0.734978 -5.3773e-06
8:143746416 G A 0.733797 -4.6766e-06
8:143747389 A G 0.112504 1.9920e-05
8:143748071 A G 0.233699 3.4477e-05
8:143750095 C T 0.076011 5.7709e-06
8:143751864 A G 0.749471 -4.7783e-06
8:143753546 G A 0.862971 -9.8303e-06
8:143753696 T C 0.091610 2.3123e-05
8:143757564 A G 0.499893 2.7680e-06
8:143758378 A G 0.156452 -2.6526e-05
8:143759132 A G 0.047665 -3.6540e-05
8:143759364 A G 0.843723 -2.9239e-05
8:143762807 A G 0.035078 3.4266e-05
8:143763531 A G 0.089065 1.2192e-06
8:143763547 A C 0.880219 -1.5143e-05
8:143777770 C G 0.133868 -2.5583e-05
8:143782044 G A 0.987951 7.5222e-06
8:143783164 A G 0.035399 2.6293e-05
8:143786835 G A 1.649091 -7.1865e-06
8:143787600 A G 0.067474 2.5714e-05
8:143802858 C A 0.062356 -1.7884e-05
8:143814193 G A 1.070363 4.3517e-06
8:143815473 T C 0.070986 -9.9255e-06
8:143819400 T C 0.117473 1.0989e-04
8:143829269 A G 0.613497 3.2020e-06
8:143833850 A G 0.353902 9.6264e-06
8:143841193 A G 0.069578 1.6081e-05
8:143844819 T C 0.801797 3.4020e-06
8:143846969 C T 0.716912 -1.6165e-05
8:143848210 G A 0.646919 -1.5228e-05
8:143849495 T C 0.090581 -1.2627e-05
8:143849782 A G 0.052599 -1.2032e-05
8:143862852 T C 0.086044 5.6067e-06
8:143871387 A G 0.097479 -6.0661e-06
8:143875832 T C 0.804056 1.4130e-05
8:143880020 A G 0.034211 1.5011e-05
8:143880068 A G 0.186693 -2.2584e-05
8:143880644 T C 0.033338 -1.7834e-05
8:143895902 A G 0.156556 4.7279e-05
8:143900564 G A 0.101010 5.4038e-06
8:143903291 A G 1.102292 4.3634e-05
8:143903612 T C 1.191390 -1.6925e-05
8:143906396 T C 0.870040 -2.0016e-05
8:143911344 A G 0.250104 3.3227e-05
8:143914074 A G 0.053111 3.3421e-05
8:143918266 T C 0.061333 7.0726e-06
8:143920772 C A 0.224533 3.2162e-05
8:143922620 T C 0.091889 -7.3562e-06
8:143923891 G A 0.797136 -4.6274e-05
8:143947416 T C 0.066049 -7.1841e-06
8:143949821 G A 0.032254 -1.2314e-05
8:143954372 T C 0.161382 -7.3108e-06
8:143955657 G A 0.162058 -4.4848e-06
8:143957856 A G 1.103996 -2.8166e-05
8:143969032 A G 1.059373 -4.6356e-05
8:143978998 G A 0.032075 -1.4206e-05
8:143984064 C A 1.110439 -2.8510e-05
8:143985004 C T 0.039106 -6.3815e-06
8:143985203 G T 0.164080 -1.2707e-05
8:143986701 G A 0.945655 -1.9241e-05
8:143988506 G A 0.032507 -1.0650e-05
8:143994041 T C 0.032163 -1.0983e-05
8:143994266 G A 0.237179 -6.9784e-05
8:143995743 T C 0.166599 -5.1385e-06
8:143999600 G A 0.896192 -2.5606e-05
8:144002558 A G 0.544231 -2.8374e-05
8:144038623 G A 1.074631 2.6786e-05
8:144043126 G A 1.958859 4.0993e-06
8:144043320 A C 0.118203 -9.9743e-06
8:144061636 T C 0.892456 2.2110e-05
8:144064437 G A 0.176677 -1.1611e-06
8:144066986 A G 0.098482 2.7566e-05
8:144072054 T C 0.696496 -4.9687e-07
8:144079774 T C 0.200141 4.5963e-05
8:144089840 G T 0.704890 2.5001e-06
8:144091742 C T 0.073573 -1.7067e-05
8:144091940 T C 0.166741 -2.4814e-05
8:144093928 T C 1.139045 6.2203e-06
8:144097362 C G 0.112520 1.2314e-05
8:144103435 T C 1.951137 1.1724e-06
8:144107977 G A 1.827332 1.9823e-05
8:144108093 A G 0.054475 -2.8663e-06
8:144117038 A G 1.632530 -4.1451e-05
8:144117535 C T 0.069737 1.6690e-05
8:144119055 A G 1.292283 -2.1062e-05
8:144124609 C T 1.283085 -1.0933e-05
8:144124705 T C 0.077030 -1.3761e-05
8:144124878 T C 1.277288 -1.4478e-05
8:144132364 C T 1.275788 -1.8132e-05
8:144135400 G T 0.067328 2.1400e-05
8:144146404 T C 1.173736 -3.6956e-05
8:144146747 G A 0.190540 -3.5539e-06
8:144157464 G A 0.019975 2.0720e-06
8:144162903 A G 0.030829 -1.2125e-05
8:144165429 G A 1.470625 -2.0435e-05
8:144175872 T C 0.078997 -1.0073e-05
8:144175947 A C 0.110511 4.6789e-05
8:144179328 T C 0.064537 -1.1552e-05
8:144193566 A G 0.038577 5.5176e-05
8:144207738 T G 0.883731 -3.3535e-05
8:144207916 A G 0.166832 -9.5751e-07
8:144213246 C A 0.820814 2.2480e-05
8:144222240 A G 0.452923 -1.2326e-06
8:144225528 G A 0.344885 7.5371e-07
8:144226020 A G 0.061022 -3.4215e-05
8:144226526 A G 0.495505 6.5827e-06
8:144229103 A G 1.374549 1.7717e-06
8:144230061 G A 1.849241 -1.0799e-05
8:144231514 G A 1.898428 -1.8617e-06
8:144235001 T G 0.096823 -1.9797e-06
8:144236013 A G 0.102792 1.2499e-05
8:144236881 G A 0.157653 2.2463e-06
8:144237533 T G 0.065585 2.0628e-05
8:144238505 T C 0.039894 -2.7543e-06
8:144244615 G A 0.201718 -5.1314e-05
8:144250300 T G 0.057652 -1.7579e-05
8:144254296 T C 0.443601 6.7666e-05
8:144258144 T G 0.024607 1.7430e-05
8:144260189 T C 0.588760 7.4867e-06
8:144260240 G T 1.326933 2.2402e-05
8:144268906 G A 0.194899 -4.1638e-05
8:144274533 A G 0.247238 2.4611e-05
8:144282668 C T 0.079474 -2.6716e-05
8:144283651 C T 0.191403 -1.2886e-05
8:144284479 C T 0.401866 3.9604e-05
8:144284709 C T 0.929871 -3.9691e-06
8:144290410 A G 0.185720 -2.0723e-05
8:144292017 A G 0.220771 4.2451e-05
8:144292437 G A 0.368820 5.2611e-05
8:144296637 G C 0.903109 -7.0198e-06
8:144300659 T G 0.030985 -3.3812e-05
8:144301346 A G 0.900983 -1.1227e-05
8:144302228 A G 0.097982 -1.7107e-05
8:144302570 C T 0.370122 4.2691e-05
8:144303418 A G 0.902408 -6.4329e-06
8:144304583 C A 0.191890 -2.5988e-05
8:144305423 G A 0.228133 5.4215e-05
8:144305667 A G 0.246890 4.2593e-05
8:144307679 C T 0.853182 -9.8125e-07
8:144309479 A G 0.141206 -3.5389e-06
8:144311300 C G 1.412814 -1.4255e-05
8:144312990 G A 0.546247 -1.4414e-05
8:144313824 C T 1.427274 -1.6235e-05
8:144319710 A G 0.216906 -1.5755e-05
8:144322055 C G 0.070584 -9.0278e-06
8:144329249 A G 0.023156 -4.0361e-06
8:144330681 A G 1.598293 1.7871e-05
8:144332082 C T 1.015181 5.7794e-06
8:144332779 T C 0.033974 -6.6765e-06
8:144336581 C A 0.109547 2.0100e-05
8:144337356 G T 0.881336 6.7933e-06
8:144341171 T G 0.573122 1.0583e-05
8:144360902 T C 0.940816 2.0084e-05
8:144361816 T C 0.154505 2.7706e-05
8:144371291 A G 0.236997 3.5493e-05
8:144371988 A G 0.578416 1.0976e-05
8:144376492 A G 0.933568 -9.9010e-06
8:144384291 T C 0.206639 2.8171e-05
8:144384344 T C 0.081957 -9.9042e-06
8:144387115 G T 0.882491 -2.9906e-05
8:144393459 C T 1.670568 -1.1819e-06
8:144400036 T C 0.454455 -4.4597e-05
8:144400089 T C 0.878577 -2.9414e-05
8:144401272 A G 0.033763 5.8713e-07
8:144403041 T C 0.025139 -1.7262e-06
8:144406705 T C 0.582038 9.2384e-06
8:144407675 C T 0.039291 3.7592e-05
8:144411759 C T 1.113464 1.2649e-05
8:144411767 A C 0.974709 -3.6152e-06
8:144411843 T G 0.077591 -6.7192e-06
8:144414151 A G 0.082629 1.6347e-06
8:144420930 T C 1.459885 -6.1178e-06
8:144426181 C A 0.117638 6.5571e-06
8:144427022 A G 0.086715 -9.5508e-06
8:144433201 T C 0.175505 -1.6240e-06
8:144438471 G A 1.460995 -7.0524e-06
8:144440615 C T 0.086800 4.9175e-06
8:144445207 G C 0.026418 1.0384e-05
8:144447412 A G 0.057574 -1.0618e-05
8:144448393 A G 0.088085 2.2713e-05
8:144452232 G A 1.691134 -1.3288e-05
8:144453351 A G 0.187803 -1.2409e-05
8:144460095 A C 0.027177 -1.5362e-05
8:144465902 A G 0.132404 1.7566e-05
8:144466338 T C 0.570373 1.6764e-05
8:144468698 A G 0.051193 -1.1862e-05
8:144470943 C T 1.794510 2.3435e-05
8:144474002 A G 0.210849 3.1618e-06
8:144478730 G A 1.615467 9.5756e-06
8:144480208 A G 0.694623 7.8733e-06
8:144481262 A G 0.024675 1.1568e-05
8:144482010 C A 0.196353 1.0511e-05
8:144490357 T C 0.140298 5.4590e-07
8:144496459 A G 0.884851 2.6819e-05
8:144501198 T C 0.042390 8.0222e-06
8:144501349 C T 1.112140 -6.3819e-07
8:144503720 A G 0.577997 -3.2330e-06
8:144509342 A G 0.044247 -4.4621e-06
8:144511285 T A 0.477331 2.4049e-05
8:144511538 A C 0.156705 1.2160e-05
8:144516485 A C 0.707113 6.2157e-06
8:144519190 T C 0.464513 1.4210e-05
8:144522387 T G 0.334437 3.1329e-06
8:144525138 A G 0.031997 5.3516e-06
8:144526905 T C 0.694496 3.5553e-06
8:144533382 A G 0.041959 -2.5461e-05
8:144542830 T C 0.174499 -2.2475e-06
8:144543160 A G 0.783815 -1.6129e-05
8:144545447 A G 0.606989 5.2683e-07
8:144553201 T C 0.071759 2.3616e-05
8:144554573 T C 0.034143 1.0315e-05
8:144559165 G A 0.514723 -2.0645e-05
8:144561598 A G 0.089643 3.2548e-06
8:144565317 A G 0.047233 -2.2869e-06
8:144572725 T C 0.028550 1.3028e-05
8:144572758 C T 0.477945 -1.1473e-05
8:144578300 A G 0.302115 1.3975e-05
8:144590584 A G 0.034490 3.2870e-06
8:144592259 C T 0.951274 -5.3611e-07
8:144595042 A G 1.429884 -2.5612e-05
8:144596722 A G 0.683201 4.8116e-06
8:144599320 G A 0.048038 -1.9056e-05
8:144616743 A C 0.182169 1.5056e-05
8:144618480 T G 0.028482 1.2826e-05
8:144619299 C T 0.035009 3.5685e-05
8:144620183 C T 1.455581 2.3803e-05
8:144620246 G A 0.047808 -1.3190e-05
8:144620584 A G 0.066913 3.8010e-05
8:144621084 G T 0.651161 -1.1359e-05
8:144621091 T A 0.266774 -7.2865e-06
8:144623574 C T 0.308159 1.0408e-05
8:144629589 A C 0.030326 1.2328e-05
8:144640506 C G 0.371287 -1.3599e-05
8:144645513 T C 0.295906 -2.7767e-05
8:144647964 G T 1.571285 -7.1244e-06
8:144650547 A G 0.692656 2.9495e-05
8:144654255 G A 1.663681 2.2107e-05
8:144657152 G C 0.142002 2.5839e-05
8:144663661 A G 1.259838 1.3737e-05
8:144664594 T C 1.661428 1.0957e-05
8:144672035 T C 0.019894 1.6034e-05
8:144673956 A C 0.126782 9.6368e-06
8:144682004 T C 0.034769 3.5674e-05
8:144682428 T C 0.032442 -2.8713e-05
8:144683934 T C 1.589643 3.0102e-06
8:144689146 T C 0.361968 -1.9155e-05
8:144692185 G A 1.376480 2.3783e-05
8:144693521 C T 0.492236 -5.0717e-06
8:144693918 T C 0.034984 -2.1242e-05
8:144695499 A C 0.348884 -2.0814e-05
8:144697041 G A 1.301700 1.1180e-05
8:144697653 G A 1.754700 1.1074e-05
8:144716668 A G 1.576455 4.6954e-05
8:144717155 T C 1.359060 1.9953e-05
8:144718568 C G 1.297808 -1.1698e-05
8:144722192 G A 0.270014 -2.4810e-05
8:144724457 A G 0.105626 -2.8280e-05
8:144732450 A G 0.458551 7.6697e-06
8:144750035 A G 0.197327 6.7122e-06
8:144750677 C T 0.049337 -1.8217e-05
8:144754358 G A 0.430971 -1.3828e-05
8:144754385 G A 1.262234 7.2877e-06
8:144763970 C A 0.195081 2.4475e-06
8:144764483 T G 0.397669 -2.8014e-05
8:144771937 A G 0.032384 -1.3117e-05
8:144777521 A G 1.725312 -3.6465e-06
8:144777943 T G 0.045201 6.8221e-06
8:144778686 G A 0.160548 -1.2708e-05
8:144778938 T C 1.679686 -8.3268e-06
8:144781750 A G 0.130599 2.9003e-06
8:144784656 A G 0.405628 -1.7465e-05
8:144789973 A C 0.057081 -5.3526e-05
8:144790997 G A 1.564871 3.6017e-05
8:144796967 G A 0.205088 3.1105e-05
8:144798592 T C 0.038911 4.1096e-06
8:144799258 T G 0.291732 4.1291e-06
8:144800420 T C 0.107450 1.2411e-05
8:144801593 A C 0.069597 -4.2719e-06
8:144803531 A G 0.031715 1.3665e-06
8:144804299 C T 0.096297 4.4188e-06
8:144804428 G C 0.067546 4.2775e-05
8:144808926 T C 0.057587 1.3193e-05
8:144810346 A C 0.020997 1.1217e-05
8:144811278 A G 0.371037 2.4245e-05
8:144813778 C T 0.038914 2.2446e-07
8:144834980 G A 0.041680 -7.3123e-06
8:144840867 C T 0.048846 1.1448e-06
8:144841451 T C 0.039018 -4.6273e-06
8:144853784 G A 0.534227 2.9093e-05
8:144854605 A G 0.365269 3.0155e-06
8:144860797 A G 1.140697 1.5797e-05
8:144861623 T C 0.049466 -1.7187e-05
8:144868366 G A 0.065043 -1.2470e-05
8:144868436 T C 0.025457 -1.1356e-05
8:144869008 C T 1.632413 2.4163e-05
8:144870110 G A 1.855162 4.4071e-05
8:144872340 A G 0.038655 5.4274e-06
8:144875242 T C 0.064443 -2.1749e-05
8:144875945 A G 1.166556 1.2204e-05
8:144877654 G T 0.027226 3.9110e-05
8:144882744 T C 0.174369 -9.1478e-06
8:144892465 A G 0.043468 -1.6011e-05
8:144893084 A G 1.294643 7.0734e-06
8:144894496 A G 1.829851 2.8510e-05
8:144912303 C T 1.203010 6.4167e-06
8:144924853 T C 0.042374 -2.4982e-06
8:144925794 T C 0.053008 7.4734e-07
8:144929811 T C 1.173665 -9.1467e-07
8:144930851 A G 0.236014 1.2930e-05
8:144936488 T C 0.035594 -4.7257e-05
8:144940779 A G 0.325089 -8.8300e-06
8:144941181 C G 0.501266 -3.4003e-05
8:144941419 T C 0.807013 3.9583e-06
8:144941832 T C 0.037129 -2.7608e-05
8:144942321 T C 0.028245 -1.9437e-05
8:144942538 T C 0.060726 -3.6319e-05
8:144944161 T C 0.946713 -6.9278e-06
8:144944176 C T 1.389360 -1.4729e-06
8:144944225 T C 0.026353 4.8215e-05
8:144945191 C T 0.365594 1.4234e-06
8:144945792 C T 1.370907 2.2624e-06
8:144946818 T C 0.992178 -4.0868e-06
8:144950715 C T 0.277817 -4.4141e-05
8:144952259 C A 0.099452 1.5135e-07
8:144955999 C G 0.378411 5.5827e-06
8:144956400 A C 0.776022 -1.4276e-05
8:144956464 A G 0.137785 -9.7992e-07
8:144960303 T C 0.055387 1.4921e-05
8:144963266 G A 0.748767 1.4236e-05
8:144963560 T C 0.029397 3.5364e-05
8:144965971 C T 0.444370 -1.8829e-05
8:144966243 A G 0.656536 -4.4570e-06
8:144966492 G A 0.087696 8.9589e-06
8:144972807 C T 0.035733 -1.9248e-05
8:144973617 T C 0.371391 5.8037e-05
8:144978607 G T 1.149960 4.0650e-05
8:144984283 C T 0.944097 4.7413e-05
8:144990784 A G 0.054757 -1.5056e-05
8:144992900 A G 0.105434 5.1669e-06
8:144993003 A G 0.031491 -1.6032e-05
8:144993069 A G 0.224364 -5.7751e-06
8:144993931 G C 0.039216 -5.0451e-06
8:144995736 A G 0.846752 4.4183e-05
8:144995964 A G 0.137367 -3.1583e-05
8:144996111 T C 0.120914 2.7210e-05
8:145001031 C T 0.856551 3.4340e-05
8:145006992 T C 0.039482 -1.3657e-05
8:145009036 T C 0.032595 -1.0351e-04
8:145009356 A G 0.109073 -3.1754e-05
8:145009610 G A 0.794211 4.8337e-05
8:145010826 T G 0.040261 8.9778e-06
8:145037568 A G 0.035052 -2.6824e-05
8:145041943 C T 0.147218 -4.2534e-05
8:145042001 G A 0.112108 3.1433e-05
8:145043543 G A 0.763003 1.1626e-05
8:145053629 C G 0.093301 3.6395e-05
8:145058539 C T 0.093902 3.0043e-05
8:145058986 G A 0.767054 2.3311e-05
8:145059425 C T 0.860089 3.7836e-05
8:145069561 A G 0.155167 5.6438e-06
8:145079534 G C 0.829098 4.3350e-05
8:145086876 C T 0.094879 2.8190e-05
8:145095577 T C 0.036305 2.6493e-05
8:145097720 C T 0.162691 -1.5478e-05
8:145107390 T C 0.022659 2.0890e-05
8:145108151 A G 0.101526 1.7446e-05
8:145111615 A C 0.040329 9.1656e-07
8:145112398 A G 0.033705 -2.2691e-05
8:145112983 T C 0.150100 1.7522e-06
8:145114844 T C 0.156549 1.4274e-05
8:145114924 C G 0.152158 2.2267e-05
8:145121656 A G 0.062109 1.1475e-05
8:145122124 T C 0.154959 1.0073e-05
8:145124613 A C 0.102763 2.4004e-05
8:145139522 G C 0.170899 3.0996e-06
8:145147618 A C 0.075832 -1.4282e-05
8:145153458 A G 0.020738 -8.6936e-06
8:145154222 A G 0.102107 2.1999e-05
8:145154257 G C 0.165966 2.6192e-06
8:145154910 A G 0.084638 1.7274e-05
8:145167622 T C 0.066176 -1.0255e-05
8:145167855 A G 0.165200 -5.3805e-06
8:145168824 C T 1.820619 9.7048e-06
8:145220414 T C 0.037431 2.9235e-05
8:145221082 A C 0.090585 -1.2552e-05
8:145226713 A G 0.030284 -5.6232e-05
8:145226777 A G 0.050323 2.0938e-05
8:145234024 A G 0.047957 4.3367e-05
8:145241320 T C 0.054854 -2.9712e-05
8:145247168 A G 0.796266 9.6596e-06
8:145265892 T C 0.277590 1.3727e-05
8:145266722 G A 0.056227 -1.9547e-05
8:145268009 T C 0.050047 -3.6109e-05
8:145276592 A C 1.071973 -7.7254e-06
8:145502303 A G 0.979749 -6.6586e-06
8:145503260 T C 0.058944 -2.0635e-05
8:145509617 A G 0.963653 -5.8246e-08
8:145510538 G A 0.278589 -1.8243e-05
8:145541766 T G 0.208161 6.9047e-06
8:145542021 A G 0.155323 2.9521e-06
8:145542375 C T 0.037681 3.6616e-05
8:145545920 T C 0.759598 9.3229e-06
8:145567056 C A 1.805812 1.1127e-05
8:145567438 G A 0.076981 -3.7715e-05
8:145567872 T C 0.872566 1.5311e-05
8:145574608 C T 1.026499 9.6990e-06
8:145578296 G A 0.944532 3.2708e-05
8:145584439 T C 0.047957 8.8004e-05
8:145584694 T C 0.072259 -1.7117e-06
8:145586679 T C 0.098930 1.9308e-05
8:145599466 C G 0.877632 1.5962e-05
8:145609072 C T 0.162791 -2.9752e-05
8:145620661 A C 0.027521 7.0853e-05
8:145623963 A G 0.715458 3.0877e-05
8:145635313 T C 0.738607 -7.7323e-06
8:145639726 C T 1.153330 -1.8985e-05
8:145641564 G T 1.044607 -4.3033e-06
8:145642002 T C 1.127804 -3.0732e-06
8:145653006 A G 1.043789 -3.7737e-06
8:145664673 A G 1.048032 -2.4209e-06
8:145665407 T C 1.047801 -4.8664e-06
8:145665699 T C 1.239107 -3.3382e-05
8:145665761 A G 1.182023 -1.4210e-05
8:145667079 T C 0.034747 7.7159e-06
8:145673384 T C 0.496069 1.6794e-05
8:145674333 T C 0.173869 4.1036e-05
8:145678363 T C 0.177151 -4.2809e-05
8:145682713 G A 0.043715 -5.6399e-05
8:145684019 C T 0.090013 2.7681e-05
8:145686313 T C 0.935019 8.6206e-05
8:145689667 G C 0.054403 1.1233e-05
8:145694023 A G 0.071574 3.1001e-06
8:145701453 C A 1.006722 -5.9359e-05
8:145705213 A G 1.824462 2.3797e-05
8:145709990 A G 1.055799 -5.9503e-05
8:145710048 G T 1.075021 -5.8953e-05
8:145729727 A C 0.936765 7.2986e-05
8:145730221 A G 0.026022 8.6969e-06
8:145730330 A G 0.850163 3.7628e-05
8:145733811 A G 0.132712 5.8571e-05
8:145733886 T G 0.052005 -2.3859e-05
8:145739924 A G 0.936395 4.4851e-05
8:145741702 G C 0.791342 2.6871e-05
8:145742879 C T 0.995832 3.5458e-05
8:145756173 A G 0.039271 -7.8258e-05
8:145757843 G T 0.126668 3.0483e-05
8:145776355 A G 0.082158 3.7609e-05
8:145778128 T C 0.092000 2.0803e-05
8:145801188 C T 0.036256 1.0036e-05
8:145806262 T C 0.125474 2.9202e-05
8:145818681 T C 0.929179 4.1474e-05
8:145822632 T C 0.208479 -2.4043e-05
8:145830123 G A 0.051933 9.1330e-06
8:145840377 T C 0.045588 -4.1860e-06
8:145846708 A G 0.038950 -1.1711e-05
8:145848861 C G 0.126292 3.0949e-05
8:145854991 T C 0.024577 -4.0979e-05
8:145881333 T C 1.016346 -1.7950e-05
8:145886691 T C 0.031559 -1.4892e-05
8:145886882 A G 0.036506 2.1268e-05
8:145896704 T C 0.048178 6.3873e-06
8:145897455 A G 0.054926 8.9887e-06
8:145906970 A G 0.049132 2.0618e-05
8:145912275 A G 1.953666 -3.6867e-05
8:145926632 C A 0.808646 1.0765e-06
8:145928327 C T 0.084567 6.7961e-06
8:145931702 T C 0.178047 2.6222e-05
8:145931897 T C 0.050950 -6.3198e-05
8:145948440 C T 0.076877 7.0967e-06
8:145955543 G A 0.619495 -1.1949e-05
8:145964320 C G 0.138775 -1.4492e-04
8:145969895 A C 0.063034 -1.6937e-05
8:145969994 C T 0.083395 -3.0097e-05
8:145972950 T C 1.093103 -3.4916e-06
8:145981450 T C 0.044529 -2.4305e-05
8:145984615 A G 1.088582 7.5393e-07
8:145995765 A G 1.040586 1.2632e-06
8:145997876 A G 0.080837 1.3266e-05
8:146011111 G T 0.727620 -6.3573e-06
8:146015961 A G 0.037639 2.9483e-06
8:146018242 A G 0.058954 2.4604e-05
8:146022746 T C 0.051420 -1.2232e-05
8:146024912 G A 0.028034 -5.5318e-07
8:146029642 T C 0.034351 8.5162e-05
8:146032842 A G 0.298772 2.3744e-05
8:146034733 C T 0.214237 2.3524e-05
8:146044655 C A 0.069853 2.8141e-05
8:146048839 C T 0.749396 -1.4518e-05
8:146060927 C T 0.021955 -2.4716e-06
8:146062391 T C 0.031897 -2.4821e-05
8:146062872 T C 0.045516 -1.4914e-07
8:146065031 T C 0.077802 6.4253e-06
8:146067054 A G 0.752298 -1.0507e-05
8:146068322 T C 0.634143 -1.5217e-05
8:146068594 C T 1.589650 -1.3794e-05
8:146076708 T C 0.721550 -1.0097e-05
8:146104271 G A 0.725143 -8.5732e-06
8:146106439 C T 0.037061 1.6685e-05
8:146114526 A C 0.028242 1.7178e-05
8:146116827 A G 0.039995 -4.8275e-05
8:146129268 G A 0.794637 -2.9647e-06
8:146135866 A G 1.512821 -6.9982e-05
8:146136011 C A 0.030339 1.6513e-06
8:146136415 G C 0.287145 2.3329e-05
8:146142621 C T 1.684811 -7.8060e-05
8:146145594 T C 0.021111 3.4296e-05
8:146149777 C T 0.095246 6.4423e-06
8:146152057 G T 1.915336 1.6380e-05
8:146155006 A G 0.072080 -2.8783e-05
8:146157104 G C 0.033403 -3.1615e-05
8:146169938 C T 0.470622 -3.2927e-05
8:146173002 T C 0.504229 -3.4656e-06
8:146173636 C T 0.506742 -2.2610e-05
8:146174584 T C 0.114114 -1.6641e-05
8:146175539 T C 0.055390 1.4569e-05
8:146195832 T C 0.502230 -8.3981e-05
8:146198217 C A 0.285886 -5.3887e-05
8:146203346 G T 0.215520 -2.9545e-05
8:146203412 G A 0.772990 -5.3021e-05
8:146217389 G A 0.111228 1.8803e-06
8:146219593 C A 0.082450 -3.2407e-05
8:146225112 T C 0.154021 -1.2387e-05
8:146225656 T C 0.061340 -2.2263e-05
8:146227597 C T 0.070405 -2.6620e-05
8:146234230 A G 0.079922 1.7165e-05
8:146238173 C T 0.055559 -4.3441e-05
8:146238388 C T 0.382290 -3.6649e-05
8:146264119 C T 0.068325 -1.9844e-06
8:146264628 T A 0.531540 -3.5967e-05
8:146279021 A G 0.060820 -1.4251e-05
8:146279735 C A 0.077923 -4.2549e-06
8:146280765 C T 0.057909 1.1234e-05
8:146282516 A G 1.176920 3.4952e-05
8:146285083 T C 1.464672 3.8353e-05
8:146288066 C T 1.620251 2.5656e-05
8:146292681 T C 0.145955 -1.8815e-05
9:45440 A C 0.840958 -1.2743e-06
9:126903 A G 0.085050 -1.8529e-05
9:154795 C T 1.509124 1.5999e-05
9:175050 A G 0.297032 -1.9876e-05
9:205764 T C 0.342266 -8.8970e-06
9:205964 G A 0.996488 -7.2535e-06
9:208665 G A 0.935012 -1.3334e-05
9:209729 G A 0.044059 5.7997e-06
9:211472 T A 0.814355 -1.3334e-05
9:212557 G C 0.264119 2.3240e-06
9:214864 T C 0.386867 -1.8104e-05
9:214908 C T 0.202627 -1.4086e-05
9:215269 C A 0.542871 -4.3293e-06
9:215296 G A 0.086190 2.6257e-05
9:216124 A G 1.479600 -7.9436e-06
9:222380 G C 0.221459 -2.4366e-05
9:227980 G A 0.125867 -1.7494e-05
9:236784 G C 0.285470 6.4241e-07
9:241322 A G 0.169159 1.0100e-05
9:248241 T C 0.124455 -1.7722e-05
9:250826 A G 0.165251 -1.5739e-05
9:253056 T C 0.030579 1.4637e-06
9:253282 C G 1.098845 3.7551e-06
9:257034 G A 0.805234 8.5876e-06
9:258144 A G 0.968551 -2.8321e-07
9:265761 A G 0.074907 -6.6819e-05
9:270321 G A 0.272425 -8.5182e-06
9:271638 T C 0.704597 -3.5963e-06
9:273160 C T 1.508322 -2.3459e-05
9:274324 T C 0.679027 4.9493e-06
9:275179 A G 0.983988 2.4516e-05
9:277776 T C 0.377714 4.1383e-05
9:279753 G A 0.138415 6.9999e-05
9:284370 G T 0.085855 -4.0980e-05
9:286491 A G 0.377658 5.1568e-05
9:286593 A C 0.973118 -7.3735e-05
9:287107 C T 0.086066 2.1341e-05
9:290006 C T 0.581311 4.5955e-05
9:291784 T C 1.817825 -4.0856e-05
9:292708 A G 0.239578 3.0369e-05
9:298777 G A 0.071132 -4.2321e-05
9:306206 A G 0.313148 1.2429e-06
9:309718 T C 0.068130 -3.5246e-05
9:312134 A G 0.062518 -3.3790e-05
9:313338 G A 0.027398 -8.0703e-06
9:327137 T C 0.021624 -4.9859e-07
9:327782 C T 0.799265 -3.1344e-05
9:329462 T C 0.412661 7.0978e-06
9:330745 G A 0.031900 -2.3540e-05
9:331490 G T 1.324667 -1.2614e-05
9:334524 A G 0.111124 -4.3740e-09
9:335545 G A 0.833414 -8.9963e-06
9:340662 A G 0.084125 -9.2883e-06
9:342394 G T 0.167858 -1.7103e-06
9:343138 A C 0.031510 -1.0662e-05
9:343859 C T 0.739854 7.2537e-06
9:344375 T G 0.070120 -1.1665e-05
9:344508 C A 0.069986 1.5500e-05
9:344535 G A 1.034097 -5.6873e-06
9:344760 G A 0.091919 4.5015e-06
9:348466 T G 1.713715 1.7426e-05
9:351565 C A 0.226614 1.8526e-05
9:351981 T C 0.030998 -1.7377e-07
9:355040 A G 1.722511 1.4746e-05
9:362179 T C 0.082528 -6.4233e-05
9:362803 T C 0.038294 -3.3693e-05
9:363621 T C 0.457298 -2.9320e-06
9:363679 A G 1.242538 -1.2630e-05
9:368128 T C 0.239454 3.0496e-05
9:368288 A G 0.069844 2.1911e-05
9:370199 G A 0.294994 -7.7991e-05
9:370531 G A 0.486530 -7.0321e-06
9:375393 C A 0.069740 9.1632e-06
9:375633 A G 0.577747 1.6030e-05
9:378267 A G 0.077176 1.7391e-05
9:383871 T C 1.875435 -1.5785e-05
9:387818 G C 0.079932 -5.1010e-05
9:395250 A G 0.927735 -1.1562e-06
9:396749 G T 0.460540 1.0181e-05
9:398146 C T 0.026045 4.9840e-05
9:399255 A G 0.061288 -4.4482e-05
9:401408 A G 0.057195 6.9613e-06
9:403575 G A 0.116353 4.6649e-06
9:407227 G A 0.852377 2.5646e-05
9:407290 G A 0.568672 8.5068e-07
9:407608 G A 0.284188 4.4501e-05
9:408289 G T 1.870430 4.9901e-06
9:414230 A C 0.643349 1.4650e-05
9:417518 T C 0.072320 -1.5334e-05
9:419210 G C 1.196119 -2.8809e-05
9:421860 G A 0.210440 1.9246e-05
9:423246 A G 0.043507 -5.2414e-06
9:423753 G T 0.052673 5.6125e-05
9:426215 T C 0.135799 -4.5800e-05
9:426517 G A 0.090198 2.4431e-05
9:429395 G A 0.040248 -8.7068e-06
9:432625 G A 1.536756 -3.2072e-05
9:433048 T C 1.396429 -5.7026e-06
9:433816 G C 0.136412 1.5016e-05
9:444467 A G 0.051307 -1.4692e-05
9:447761 G A 1.553946 -2.2326e-06
9:449874 C G 0.089241 9.6251e-06
9:449992 T C 0.056331 1.4445e-05
9:457101 A G 0.094911 1.2713e-05
9:457305 T C 0.236108 4.4951e-05
9:458846 T G 1.367587 -3.3796e-06
9:460325 T C 1.595999 1.9120e-06
9:464962 T C 0.070564 -9.4839e-05
9:466148 G T 1.514876 1.4370e-05
9:469701 A T 1.235676 -5.0711e-06
9:469989 A T 0.034987 -4.8555e-05
9:474205 G A 0.063161 1.5378e-05
9:478530 A G 0.285857 6.1650e-05
9:478636 T C 0.123763 2.4833e-05
9:479095 C T 0.249221 4.0941e-05
9:479812 G C 0.426099 3.1732e-05
9:489837 T C 0.032225 1.9638e-05
9:510322 A G 0.151187 -5.0150e-06
9:512369 T G 0.027609 -1.1485e-05
9:518225 C A 0.241035 1.8967e-05
9:518338 C T 0.158818 -3.9868e-05
9:518593 C T 0.077105 -1.2263e-05
9:518675 G A 0.880709 -1.6227e-05
9:520886 A G 1.442205 -4.2149e-05
9:523237 A C 0.143381 4.9742e-05
9:526009 G A 0.582645 1.6063e-05
9:527220 G C 0.040294 2.7229e-05
9:529916 C T 0.115162 -3.0266e-05
9:531565 G A 0.308983 2.7079e-05
9:535132 G A 0.192955 -1.7056e-05
9:537031 A G 0.056422 -5.0491e-06
9:544519 T C 0.124818 4.1158e-05
9:546937 C G 0.038684 4.7430e-06
9:549672 T C 0.088793 -1.6886e-05
9:556669 A C 0.040508 -1.8223e-05
9:556992 C T 0.473446 1.3073e-05
9:559434 C T 0.031361 -3.2568e-05
9:559942 G A 0.022029 -2.0375e-05
9:560308 G A 0.353065 1.3123e-05
9:566959 G A 0.042783 -2.1478e-05
9:578496 A G 0.055474 -2.5521e-05
9:581453 T C 1.610819 -2.1273e-06
9:582651 G A 0.521721 1.3101e-05
9:586683 C T 0.140573 1.4923e-05
9:589810 T C 0.059850 -2.2942e-05
9:591967 T C 1.823625 -9.3899e-06
9:608864 A G 0.039145 -9.4873e-08
9:611326 G A 0.996507 4.4579e-06
9:613600 T C 0.119774 -1.3695e-05
9:616148 A G 0.119158 -4.4614e-05
9:616634 G A 0.104058 -9.6116e-07
9:618166 A G 0.025636 -1.5251e-05
9:624943 A G 0.038882 -2.1148e-05
9:625896 T C 0.034980 -3.0251e-06
9:632605 C T 0.335528 1.4836e-05
9:651461 T C 0.434623 -3.3650e-06
9:653668 G C 0.025554 3.6470e-05
9:654101 A C 0.410996 2.5781e-05
9:656736 G A 0.237750 -3.1260e-05
9:659979 G C 0.346963 5.6059e-06
9:663059 T C 1.622387 6.4828e-05
9:666119 G T 0.032507 2.6027e-05
9:673690 A T 0.117960 1.0943e-05
9:676741 G A 0.175395 -5.9162e-06
9:679997 G A 0.063135 2.2973e-05
9:687327 A G 0.056247 1.0907e-05
9:688734 T C 1.251824 -3.1091e-05
9:688997 G C 0.371569 5.4824e-05
9:695607 A G 1.526713 -1.0653e-05
9:699065 G C 0.927173 2.1201e-05
9:709164 G A 0.830779 -1.1000e-05
9:710818 G A 0.048136 2.2111e-05
9:710915 T A 0.023058 3.4168e-06
9:712060 C G 0.780582 -1.8148e-05
9:712156 G T 0.466536 1.1091e-05
9:712599 T C 0.796730 -1.6054e-05
9:713894 T C 0.082093 1.0825e-05
9:714216 T C 0.031338 1.2133e-05
9:716570 G T 0.184911 4.8810e-05
9:718835 G A 1.475098 2.0637e-05
9:720583 T C 0.079993 1.9658e-05
9:721431 T C 1.335183 -3.2056e-06
9:724217 C T 1.003626 -6.0887e-06
9:732536 C T 0.351357 8.2734e-06
9:733398 G A 0.438673 3.1340e-05
9:738238 A G 1.186093 3.2290e-06
9:739851 A G 0.748212 -2.8249e-05
9:741187 C T 0.072048 -1.0792e-07
9:742642 G T 0.864941 6.9637e-06
9:742884 G A 0.391710 3.9134e-06
9:750781 T C 0.120031 1.8905e-05
9:751570 G T 1.323696 1.3407e-06
9:752104 T G 0.415112 8.7374e-06
9:752270 C T 0.059863 -4.5053e-05
9:752957 A G 0.090497 3.0618e-06
9:754423 T G 0.036337 -2.8492e-05
9:755147 T C 0.059434 -2.1190e-05
9:761569 C T 0.319993 -1.3183e-06
9:761623 T C 0.746735 -2.1658e-05
9:761813 A C 1.187362 1.9419e-06
9:762005 C G 0.318218 -2.5552e-06
9:765194 G A 0.105668 4.9549e-05
9:765828 C T 0.069305 -5.3990e-05
9:776473 G A 0.920971 -5.4574e-05
9:776546 A G 1.272584 -5.1775e-05
9:783717 G A 0.390479 7.2144e-06
9:786299 G T 0.051771 3.2744e-05
9:788518 G T 1.428183 -1.5101e-05
9:793611 G A 0.302573 2.0574e-05
9:794761 T C 0.164570 8.3656e-05
9:798773 A G 0.295341 -1.0700e-05
9:799269 G A 0.193454 2.8384e-05
9:799579 T C 0.150243 1.1155e-05
9:800601 C T 0.591578 -2.5066e-06
9:800773 C T 0.330273 1.6503e-05
9:800919 G A 0.512720 1.3866e-05
9:801706 C G 0.872134 9.9220e-06
9:804603 A C 1.010779 6.8314e-06
9:807285 T G 0.207207 -1.7613e-06
9:820280 T C 0.315559 5.8208e-06
9:821962 C T 0.039920 1.0831e-05
9:824403 G A 0.037911 1.2937e-05
9:826427 G C 0.130615 1.1105e-05
9:826973 C A 0.042212 -8.7078e-06
9:827937 C T 0.215520 -1.2205e-05
9:832928 A G 0.059106 2.4119e-05
9:834091 G C 1.875088 -8.4935e-07
9:839141 T C 0.577611 1.1215e-05
9:843731 G C 0.491756 2.1666e-05
9:844022 T C 0.497205 2.3736e-05
9:845516 C A 0.483716 2.2486e-05
9:845820 G C 0.096161 1.2620e-05
9:847566 T C 0.044000 -4.6029e-05
9:848112 A G 0.054092 -2.6799e-05
9:849036 C T 1.547964 1.2048e-05
9:858429 C T 1.012931 -6.3384e-07
9:863635 T C 1.254554 1.0337e-05
9:874189 G A 0.047973 -2.3097e-05
9:874300 C T 0.845362 1.5520e-05
9:875364 T C 1.477231 1.6531e-05
9:877092 C T 0.105499 1.4351e-05
9:878563 G A 0.141713 -2.0050e-05
9:879807 T C 0.480431 -2.5337e-06
9:880777 C T 1.530605 5.3863e-05
9:884420 G A 1.439410 2.9758e-05
9:884477 T C 0.047058 3.5104e-05
9:893446 G C 1.545104 2.2371e-05
9:895171 G A 0.097686 2.9952e-05
9:896454 T C 0.060070 3.0995e-05
9:897702 G T 1.510701 1.5346e-05
9:899446 G A 0.055848 5.6398e-05
9:900001 A G 0.084044 5.9498e-05
9:900140 T G 1.633725 -3.7309e-06
9:900365 A C 0.052855 2.6763e-05
9:902358 C T 0.043806 8.0743e-06
9:902793 C G 1.660149 7.8649e-06
9:905937 T C 0.176258 1.8484e-05
9:908902 G A 0.215348 -2.2505e-06
9:909580 A C 1.769764 6.8250e-06
9:910096 G C 0.086602 2.5751e-05
9:911958 G C 1.560457 -2.8354e-05
9:912742 A G 0.024029 2.9754e-05
9:915224 A G 0.184408 1.1571e-05
9:918011 G A 0.091532 -5.1692e-06
9:919558 A G 0.037103 -1.9596e-05
9:919784 A G 0.167063 1.9490e-05
9:923884 C A 1.569074 3.7073e-05
9:925271 G T 0.021783 2.1408e-05
9:928511 C G 0.031170 1.8739e-05
9:939653 G A 0.241418 -3.7867e-05
9:940943 G A 0.045945 -8.6598e-06
9:954579 C G 0.048830 -3.5217e-06
9:954943 G C 1.425758 1.1542e-05
9:961857 G A 0.093480 3.2628e-05
9:962184 G A 1.553228 9.7390e-06
9:966305 T C 0.050275 1.6780e-06
9:967781 G T 0.129470 -8.0678e-06
9:968334 A G 1.639411 1.6465e-05
9:969044 G A 0.238909 3.1647e-05
9:972890 A G 1.175213 2.9699e-06
9:973695 C A 1.615691 6.6426e-06
9:985334 G A 1.136659 -1.5324e-05
9:985543 T C 0.033744 6.0121e-05
9:989943 C T 0.511984 1.2864e-05
9:990653 T G 0.131816 -7.0953e-06
9:991114 G A 1.111939 -5.1793e-05
9:991679 G C 0.036451 2.2476e-05
9:991977 A G 0.048882 -2.0614e-05
9:992694 T C 1.658516 4.8791e-07
9:999602 G A 0.104788 -2.7454e-05
9:1000520 G A 0.206486 -1.4211e-05
9:1005870 T C 0.265950 8.2978e-05
9:1006535 C T 0.226007 -1.3027e-05
9:1009139 C A 0.990529 9.9176e-07
9:1010308 C T 0.463092 7.4446e-06
9:1011120 C T 0.138555 -2.1033e-05
9:1015896 G A 0.814715 -2.8423e-05
9:1016071 C T 0.623630 -3.6538e-08
9:1018281 A G 0.045812 4.2399e-05
9:1022589 T C 0.089419 2.1469e-05
9:1023920 A G 0.609576 -7.3517e-05
9:1026476 A G 1.768199 -2.3869e-05
9:1029948 C T 0.130677 4.6001e-05
9:1036807 T C 0.027901 -4.3195e-06
9:1038063 C A 0.461482 2.3031e-05
9:1039939 A G 0.615821 4.7747e-05
9:1040238 C T 0.157663 2.5382e-05
9:1044015 A G 1.618891 -5.8480e-06
9:1044400 T C 1.220865 3.5293e-04
9:1044481 T C 0.230467 2.6256e-05
9:1044549 C T 0.171954 -3.4553e-05
9:1045535 C T 0.189546 -2.1010e-04
9:1045806 T C 0.411752 5.0738e-05
9:1046539 G A 0.259906 7.9082e-05
9:1047405 T C 0.330383 2.6253e-05
9:1047536 T C 0.064855 -2.2491e-05
9:1047614 C T 0.801381 4.2227e-05
9:1050924 C T 0.769981 1.1546e-05
9:1050981 T G 0.876344 4.5727e-05
9:1053910 T G 0.350033 4.1596e-05
9:1056101 G T 0.456915 3.8456e-06
9:1056728 C G 0.664920 4.4560e-05
9:1056870 T C 0.025269 -1.2946e-05
9:1056959 C G 0.228272 4.7172e-05
9:1057797 G A 0.254875 -1.3107e-05
9:1060194 T C 0.488169 -3.2141e-05
9:1061450 G T 1.166800 -1.0620e-06
9:1073114 G A 0.675914 3.6027e-05
9:1077020 A G 1.377873 4.7810e-06
9:1077862 T C 0.215893 -6.7043e-06
9:1078053 C G 0.048658 1.5750e-05
9:1081038 G A 0.471450 2.5867e-05
9:1082349 G A 0.040206 -2.7975e-05
9:1082486 G A 0.042660 -2.9341e-05
9:1082727 C G 1.352542 1.1354e-05
9:1088451 T C 0.056231 2.1263e-05
9:1089866 G A 1.565199 5.8657e-06
9:1090919 G A 1.518988 1.0345e-05
9:1091494 G A 0.029725 4.8676e-05
9:1094973 T C 1.462199 2.3867e-05
9:1096385 T C 0.085281 1.2419e-04
9:1097089 C T 1.572541 2.2172e-05
9:1097709 C T 0.024636 3.3489e-05
9:1100339 A C 0.024457 2.4791e-05
9:1100680 G A 0.033945 2.1518e-05
9:1100738 C T 0.061606 9.2200e-06
9:1100839 T G 0.367671 -2.9186e-05
9:1101201 G A 0.028596 1.0568e-05
9:1102058 T C 0.484599 -2.4697e-05
9:1102557 A G 0.026986 -2.9793e-05
9:1102943 C T 1.184392 -7.2805e-06
9:1103477 C T 0.610348 1.5635e-05
9:1105890 T C 0.051096 3.7679e-05
9:1113648 T G 0.242255 1.0006e-05
9:1115145 C T 0.043202 -1.6012e-05
9:1117775 G T 0.741311 -2.6599e-05
9:1118422 G A 0.036012 4.2150e-07
9:1118984 T C 0.033919 4.6193e-06
9:1119109 A G 0.042056 6.3398e-06
9:1121579 A G 1.592418 -1.6918e-05
9:1123304 A C 0.038658 -1.5066e-05
9:1124076 T G 0.513876 -2.9070e-05
9:1132359 C T 0.071833 -3.4971e-06
9:1132683 T C 0.029092 -2.7379e-05
9:1139290 T C 0.044461 -7.5808e-06
9:1142407 C T 1.283312 -4.8187e-05
9:1142464 A G 0.059330 -7.2795e-06
9:1143504 G A 0.311151 -3.8694e-05
9:1144787 T G 0.166011 -4.3670e-05
9:1151090 G T 0.560223 6.0783e-06
9:1152214 G A 0.180484 5.1342e-06
9:1154883 C T 0.028748 -2.6637e-05
9:1156737 G A 0.063417 -4.4514e-05
9:1157148 T C 0.554205 3.5350e-06
9:1158381 T G 0.107554 3.0587e-05
9:1159236 A G 0.641096 -3.5456e-05
9:1159331 G A 0.208583 3.4923e-05
9:1162710 C A 0.035925 2.2633e-05
9:1169485 A G 0.862101 -4.2246e-05
9:1170166 C T 0.022091 -3.1754e-06
9:1170227 A G 0.728373 -6.1299e-05
9:1171860 A G 0.063053 2.6211e-05
9:1174129 C T 1.961141 -5.0138e-06
9:1174357 T C 0.717110 -2.2614e-07
9:1179606 G A 0.681137 2.0276e-05
9:1182923 A G 0.060957 -4.4973e-05
9:1183749 A G 0.022789 -2.0281e-05
9:1183974 G A 0.117220 -4.5982e-05
9:1184757 C T 0.680565 1.6489e-05
9:1196285 A G 0.095346 -3.4639e-05
9:1196434 T C 0.034451 3.8171e-06
9:1196693 A G 0.889947 -2.1442e-05
9:1197071 A G 0.890304 3.0931e-05
9:1198563 G A 0.430789 -7.2770e-06
9:1198772 G C 0.063063 -4.4532e-05
9:1202371 G A 0.544607 2.3612e-05
9:1202523 T C 0.227393 -1.6124e-05
9:1205747 A G 0.540307 2.1814e-05
9:1206037 A C 0.058798 -1.0662e-06
9:1207261 G A 0.521971 -1.3908e-05
9:1207641 T G 0.254447 -4.7527e-05
9:1211931 A G 0.313245 2.0602e-05
9:1212353 C T 0.064521 9.6967e-06
9:1218605 T G 0.240535 2.2699e-05
9:1218816 C T 0.634053 -1.7150e-06
9:1219329 C T 0.800628 1.3950e-05
9:1221290 A C 1.662850 1.5140e-05
9:1223881 A G 1.639126 7.5148e-06
9:1231372 A G 1.786058 2.7247e-05
9:1238306 G A 0.380115 3.3977e-05
9:1238454 G A 0.170987 4.3948e-05
9:1239644 A G 0.213767 1.3345e-05
9:1248019 C A 0.032098 -1.1337e-05
9:1255877 C T 0.191647 -1.8752e-05
9:1258565 T C 0.092925 9.9802e-06
9:1258905 C T 0.866136 -2.2898e-05
9:1265561 A G 0.025713 -7.0706e-06
9:1270323 G A 0.028336 -2.1860e-05
9:1270676 C T 0.738971 6.5024e-06
9:1278834 A G 0.121764 2.4837e-06
9:1279013 G A 0.109910 7.6232e-06
9:1279291 G A 0.166878 -4.3006e-06
9:1283014 T C 0.535879 -1.0024e-05
9:1285095 G T 0.072005 3.4122e-08
9:1285465 G C 0.029508 -2.4675e-06
9:1285567 G A 1.780933 -4.1840e-05
9:1288093 C G 0.183000 1.0352e-06
9:1298143 T G 0.100397 -1.7190e-05
9:1304665 T G 0.765499 -2.8553e-06
9:1307232 A G 0.031900 1.7294e-05
9:1307531 A G 0.040313 -6.1914e-06
9:1310080 C T 1.334739 3.3336e-06
9:1311310 G A 0.052706 -2.4018e-05
9:1312312 C T 1.328085 -2.7601e-05
9:1313260 A C 0.285405 -7.4610e-06
9:1315843 G T 1.010744 -5.3746e-06
9:1319470 T C 0.352231 1.9023e-05
9:1320713 T C 0.040128 -1.5476e-05
9:1323592 A C 0.058331 -9.3560e-06
9:1324313 C T 0.091182 -1.8297e-06
9:1324750 T C 0.053293 1.5934e-05
9:1324933 A G 0.318649 -6.7578e-06
9:1325139 G T 1.305831 -8.5812e-06
9:1335509 A G 0.093389 7.0775e-05
9:1339866 T C 0.235066 -3.0937e-05
9:1341399 T G 0.698596 -2.9696e-05
9:1341674 T C 1.236127 3.2064e-06
9:1346268 G A 0.038411 -3.3312e-05
9:1346812 C T 0.052329 -4.1859e-08
9:1347581 G T 0.129408 2.1331e-05
9:1351988 G T 0.290985 -3.0878e-05
9:1354036 C T 1.455633 6.5338e-05
9:1355029 G A 1.049457 -2.4058e-05
9:1355361 A G 0.054884 6.3420e-06
9:1356094 C T 1.312852 4.2787e-05
9:1356732 G C 0.447359 -1.9411e-04
9:1359957 A G 1.550849 -5.1103e-06
9:1363575 G A 0.497669 6.5516e-07
9:1365424 G A 0.283679 3.0743e-05
9:1366870 G A 0.064852 4.3419e-06
9:1367182 G A 0.389707 2.0484e-05
9:1373944 C T 1.276113 3.2435e-06
9:1378243 A C 0.081470 1.4997e-06
9:1378707 G C 0.478376 -2.1795e-05
9:1379579 C G 0.089653 4.9182e-06
9:1385643 A G 0.789226 1.9197e-06
9:1386018 A G 0.564384 2.3448e-05
9:1386510 T C 0.034045 -1.3348e-05
9:1386844 G A 0.324174 -6.4681e-05
9:1387954 A C 0.229639 -3.0337e-05
9:1391014 G A 0.224316 -9.0518e-08
9:1391887 G A 0.156147 -3.0643e-05
9:1400154 C A 1.942004 -3.8211e-05
9:1401364 A G 0.023266 1.3978e-05
9:1401847 A G 0.072765 -3.4378e-05
9:1404008 T G 0.447606 -4.5159e-06
9:1404850 G C 0.031546 -3.6961e-05
9:1404922 A G 0.868583 -1.6295e-05
9:1416846 G A 0.260740 3.7613e-06
9:1419062 G A 0.260562 7.4043e-06
9:1421296 T C 0.069334 4.1966e-05
9:1427006 G A 0.135838 1.1817e-05
9:1436227 C T 0.137396 -1.0313e-05
9:1437800 G A 0.239652 1.4598e-05
9:1446149 G A 0.220616 -1.1923e-05
9:1455409 T G 0.472362 1.0012e-05
9:1456797 T C 0.854103 -3.4104e-05
9:1459702 T C 1.622124 -1.3433e-05
9:1460365 C A 0.907247 2.6847e-05
9:1460427 C A 0.675255 3.8484e-05
9:1461225 T C 0.050268 -9.1056e-06
9:1461491 C T 1.335063 3.0127e-05
9:1468725 G T 0.259793 -1.7819e-05
9:1468808 T A 0.066205 -1.3389e-05
9:1468895 C A 0.120057 1.1112e-05
9:1472056 A C 0.125513 -4.1775e-06
9:1474129 G C 1.398899 1.6131e-05
9:1488655 T G 0.557795 -3.3222e-05
9:1489440 G T 0.537554 3.8576e-05
9:1490577 A G 1.213205 5.7156e-06
9:1490689 G T 0.204273 5.8219e-06
9:1490830 C A 0.597544 7.8970e-06
9:1494685 C T 0.103646 1.7677e-05
9:1496060 C T 0.198508 2.2699e-05
9:1498941 T G 0.214114 2.3641e-06
9:1502004 G A 0.296490 -7.3968e-05
9:1505268 G A 1.007900 -1.5625e-05
9:1507712 G A 0.134471 -8.7560e-06
9:1507900 C A 0.065368 4.8955e-06
9:1509949 A G 0.082496 -1.7135e-05
9:1510495 G A 0.225569 -4.4521e-06
9:1511125 A G 1.834635 -1.4350e-05
9:1511343 G A 0.032848 -2.3335e-06
9:1514361 A G 0.107437 1.0976e-05
9:1519436 A G 0.059658 2.6711e-06
9:1527945 A G 0.535915 -1.5593e-06
9:1532960 G A 0.057688 -8.2197e-06
9:1535003 C A 0.254009 -1.0401e-05
9:1553574 C T 0.051326 -2.0049e-06
9:1554534 A G 0.048340 -6.1817e-06
9:1555709 A C 0.025392 -1.9842e-05
9:1564704 C A 1.237478 -2.5022e-05
9:1575270 C T 0.098073 2.1600e-05
9:1578049 A C 1.173934 -1.3872e-05
9:1580280 T C 0.109102 1.9549e-05
9:1581753 T C 0.037015 -1.1191e-05
9:1589897 G A 0.071441 -1.8635e-05
9:1596030 T C 0.151346 -1.1602e-05
9:1605735 G A 1.220648 -1.8266e-05
9:1607991 A G 0.103191 2.3851e-05
9:1613989 A C 1.044111 -1.3149e-05
9:1617821 G C 0.118018 -2.7987e-05
9:1617985 G A 0.154378 -3.5128e-05
9:1620413 C G 0.150941 -5.5312e-06
9:1621830 G A 0.047172 7.4691e-06
9:1625123 G A 0.068383 6.5937e-06
9:1629267 C T 0.066539 5.4270e-06
9:1631945 C A 0.163856 -1.2624e-05
9:1636435 C T 0.721349 -3.5325e-05
9:1637833 T C 0.058308 -7.2748e-06
9:1655163 T C 0.224650 -2.9812e-05
9:1659913 C T 0.150840 1.0372e-05
9:1664924 A G 1.296003 -3.5206e-06
9:1668272 G A 0.694386 -5.5238e-05
9:1672299 T C 0.034052 -4.7524e-06
9:1678137 A G 0.053222 3.4245e-05
9:1690345 C A 0.143823 -1.2747e-05
9:1700123 A C 1.300859 -2.1752e-06
9:1700573 T C 0.257787 -8.5992e-06
9:1706017 C G 0.110011 1.9807e-05
9:1709079 A G 0.119511 2.0613e-06
9:1710381 G A 0.079484 -1.1834e-05
9:1710488 T C 0.886854 -1.1399e-05
9:1712562 C T 0.279384 5.5340e-06
9:1712631 T C 0.061015 2.7104e-05
9:1713820 T C 0.338975 6.9226e-07
9:1714704 A G 0.769245 -2.1780e-05
9:1715256 C T 0.097063 -2.4279e-05
9:1715766 T C 0.106327 8.7925e-06
9:1717031 G A 0.196652 1.1432e-05
9:1718039 G A 1.100893 -1.1282e-05
9:1718354 G C 0.295558 3.5619e-06
9:1733774 T C 0.062784 9.2372e-06
9:1741459 A C 0.134212 -2.0139e-05
9:1749549 A C 0.890762 5.4046e-06
9:1757071 A G 0.659286 -3.5587e-06
9:1757495 T C 0.033253 -6.0769e-06
9:1762268 G C 0.123468 -2.4399e-06
9:1763360 G C 0.036451 2.8549e-06
9:1784090 G A 0.553342 3.4210e-05
9:1784127 T C 0.062287 1.7653e-05
9:1789423 C T 0.266697 1.6536e-05
9:1790580 G T 0.036308 -1.5927e-05
9:1791288 T C 0.485027 -5.4350e-05
9:1793334 A G 0.335670 2.8990e-05
9:1794547 A G 0.071710 5.1104e-05
9:1794752 C T 0.942831 -1.7404e-05
9:1797550 T C 0.808211 -2.1842e-05
9:1798170 G A 0.383452 1.6155e-05
9:1801128 A G 0.180127 1.0614e-06
9:1801144 T C 0.029281 1.4873e-05
9:1806366 T C 0.120248 1.3364e-06
9:1813062 G T 0.197301 1.9035e-05
9:1814698 C T 0.044854 3.2442e-05
9:1823884 G A 1.925200 -5.4685e-05
9:1825392 C A 0.132741 -2.3580e-05
9:1825949 C T 0.064173 -1.8805e-05
9:1826401 T C 0.116636 -1.0652e-05
9:1826590 G A 0.211884 -2.7814e-05
9:1826830 G A 0.051015 1.8192e-06
9:1827468 G A 0.433438 -1.5517e-05
9:1830369 G C 0.258855 6.8597e-08
9:1830900 G A 0.020871 7.7464e-06
9:1833972 G C 0.031702 2.1417e-05
9:1837005 A G 0.048158 1.5705e-06
9:1837852 G C 0.133238 -1.2767e-05
9:1838135 T C 0.538982 3.9528e-06
9:1838775 C A 0.411587 -7.3468e-06
9:1845111 C T 0.205182 1.8065e-05
9:1846108 A G 0.316033 1.3524e-05
9:1846465 A G 0.271432 -3.6889e-05
9:1851106 T C 0.036873 5.0036e-06
9:1854824 G T 0.152810 1.4263e-05
9:1857269 T G 0.048447 -6.9630e-06
9:1857508 G C 0.779277 4.8000e-05
9:1870197 G A 0.187765 1.7240e-05
9:1873094 A G 0.027966 -1.9115e-05
9:1876592 G A 0.077848 5.4891e-07
9:1877740 G C 0.100767 -1.1893e-05
9:1878240 C A 0.837439 2.0831e-05
9:1878831 G A 0.479483 6.7476e-07
9:1881139 G T 0.735686 1.3854e-05
9:1881679 G C 0.086793 1.5827e-05
9:1882214 C T 0.092389 3.4444e-05
9:1883627 C T 0.229064 2.8634e-05
9:1884093 C A 0.486101 -2.5009e-05
9:1884479 G A 0.104652 3.1123e-05
9:1884934 C A 0.591704 -1.6967e-06
9:1887124 G T 0.783903 -3.5246e-06
9:1888727 G A 0.045756 -6.4092e-06
9:1894067 A G 1.955412 -1.4932e-05
9:1894613 T C 0.061515 2.9033e-06
9:1895564 T C 0.068033 3.2696e-05
9:1905859 C T 0.055280 -1.3053e-05
9:1908992 C T 0.600027 -6.2033e-06
9:1911291 T G 0.508511 -5.7828e-06
9:1913412 C A 0.170906 -1.1090e-06
9:1914111 G A 0.070344 -7.1555e-07
9:1915115 A C 1.876539 7.0555e-06
9:1915829 T C 0.199544 -1.5275e-05
9:1916209 G A 1.131664 -2.6242e-06
9:1917561 A C 0.400713 1.1941e-05
9:1919481 G A 0.084236 1.2133e-05
9:1919530 T C 0.062739 2.6392e-05
9:1919632 G A 0.285675 1.0817e-05
9:1919789 C T 0.625029 2.6211e-05
9:1923958 A G 0.137821 1.9783e-07
9:1926729 C T 0.402862 -3.0797e-05
9:1928033 G A 0.039995 6.1331e-06
9:1929030 T G 0.177466 1.7034e-05
9:1931002 T C 0.150775 2.1147e-05
9:1938082 G C 0.053572 3.0503e-05
9:1939979 A G 0.048071 -1.3207e-05
9:1943060 T C 0.115373 2.7319e-05
9:1943156 C T 0.184662 6.8362e-05
9:1943203 G A 0.067215 2.7309e-05
9:1947903 A G 0.105944 2.5361e-05
9:1950329 C T 0.134137 9.3968e-06
9:1950748 C T 0.047243 -2.0646e-05
9:1950813 A G 0.149363 3.9316e-05
9:1950944 G T 0.236403 1.4701e-05
9:1954457 A G 0.039096 1.5848e-05
9:1956595 C G 1.963377 1.8199e-05
9:1958716 A C 0.944451 4.7042e-06
9:1959314 G A 0.032750 3.1250e-05
9:1959895 T C 0.032377 3.9925e-05
9:1962977 A G 0.045357 5.8807e-05
9:1963271 C A 0.950608 1.9925e-05
9:1963540 G A 0.206334 -2.3384e-05
9:1966025 C G 0.889856 4.0745e-05
9:1966150 C T 0.403245 -5.3588e-06
9:1967033 G T 0.676738 1.1649e-04
9:1972345 C A 0.038362 1.0782e-06
9:1973552 G A 0.109823 1.3954e-05
9:1976239 T G 0.076050 -1.5849e-05
9:1977924 T C 0.108764 -1.2311e-05
9:1979400 C G 0.054222 -6.4284e-06
9:1979764 C T 0.848303 2.6302e-05
9:1980996 T G 0.316059 -8.9365e-07
9:1981201 C T 0.088777 -1.0084e-05
9:1990787 T G 0.121430 2.7413e-05
9:1991683 G A 0.031452 1.1187e-06
9:1993934 A G 0.204656 -1.4284e-05
9:1997332 C T 0.420091 1.5774e-05
9:1998651 A G 0.081016 -1.1748e-05
9:1998979 A G 0.873452 1.2409e-05
9:2000062 G A 0.369099 5.1499e-05
9:2002221 G T 0.051239 2.4192e-06
9:2007878 C T 1.073291 -4.4976e-06
9:2011357 C A 0.050142 -2.4048e-05
9:2011588 G A 0.796626 -1.0814e-06
9:2012403 T C 0.462147 -6.4013e-07
9:2013638 C T 0.053264 4.3212e-06
9:2014407 C T 0.116142 4.3673e-06
9:2016912 T G 0.045305 -4.4324e-05
9:2018965 C T 0.203786 2.4792e-06
9:2021814 T C 0.082762 4.3210e-06
9:2023316 C T 1.686950 -2.2696e-05
9:2028237 A G 0.192578 3.4181e-05
9:2028545 G C 0.092016 3.6721e-05
9:2029392 A G 0.031566 -2.0045e-05
9:2031316 C T 0.037600 3.5082e-06
9:2032845 A G 0.389697 1.9026e-07
9:2035926 C T 0.093535 -1.4094e-05
9:2036073 T C 0.204737 9.2442e-06
9:2036252 A G 0.218077 8.2875e-06
9:2037577 G A 0.035821 -2.2072e-06
9:2038766 T A 1.053774 3.5505e-05
9:2040625 T A 0.189105 -3.7748e-06
9:2040724 A G 0.041689 3.1328e-06
9:2042083 G A 0.368466 1.4699e-06
9:2044721 G A 0.772786 2.9140e-06
9:2049336 C T 0.562885 8.8111e-06
9:2050605 A G 0.023961 -1.1870e-05
9:2059572 G A 0.036503 7.3401e-07
9:2064351 G A 0.101734 4.4070e-06
9:2064395 A G 0.237471 -1.5431e-05
9:2067703 G A 0.409013 1.1483e-05
9:2068784 C A 0.023678 -8.1610e-06
9:2071536 C T 0.065575 -1.7879e-05
9:2072735 G A 0.182409 -2.5166e-05
9:2073292 G A 0.233787 5.2862e-05
9:2077875 C T 0.670279 2.5353e-05
9:2079488 G A 0.023419 -7.3317e-06
9:2081278 A C 0.111660 1.2577e-05
9:2086804 A G 0.123014 -1.6328e-05
9:2088720 C G 0.044111 -5.5516e-05
9:2092829 G A 0.039197 -2.4368e-05
9:2094908 T C 0.224439 5.0074e-05
9:2096774 A G 0.087342 2.5131e-05
9:2099315 T C 0.368700 2.5471e-05
9:2106705 C T 0.301923 3.9689e-06
9:2116715 A G 0.087124 -2.4224e-05
9:2120825 A G 0.144219 4.1619e-05
9:2123523 G A 0.338770 3.8210e-05
9:2124682 C T 0.045432 1.3231e-05
9:2126411 G T 0.081211 4.1453e-06
9:2129798 G T 0.201812 -1.3481e-05
9:2129832 C T 0.262886 2.4764e-06
9:2131534 G A 0.142141 6.0662e-06
9:2136554 T A 0.102240 1.2862e-05
9:2136820 G T 0.297136 1.1926e-05
9:2139058 T C 0.074975 2.0154e-05
9:2140286 C A 0.043864 3.8406e-06
9:2141052 A G 0.156338 1.3121e-05
9:2141357 A C 0.545029 9.1926e-06
9:2141787 G A 0.098297 -1.5513e-07
9:2143221 C T 1.495212 -2.2715e-05
9:2143543 A G 1.287918 -5.1647e-06
9:2144015 G A 0.208278 5.7272e-06
9:2147041 G T 0.093113 1.6318e-05
9:2152141 A C 1.601065 -7.9315e-06
9:2154591 A C 0.045571 3.0089e-06
9:2155085 A T 0.035357 -1.5518e-05
9:2155164 T C 1.594402 -6.8425e-06
9:2156285 T G 1.206486 -1.7891e-05
9:2157572 T G 0.060379 -4.6520e-05
9:2160105 C T 0.346414 1.0400e-05
9:2164025 G A 1.895656 -3.7230e-05
9:2166160 C T 0.055445 1.4472e-05
9:2166360 C T 0.856645 -7.0110e-06
9:2167498 G A 0.388701 -5.3003e-05
9:2167664 T C 1.295877 -7.2724e-05
9:2167802 G A 0.473170 -3.9236e-05
9:2169493 T C 0.156705 -1.7545e-05
9:2169707 G T 0.023029 -2.2340e-05
9:2170859 A G 0.323057 1.6669e-05
9:2170884 T C 0.071554 -2.3809e-05
9:2172103 T C 0.988916 -1.7206e-05
9:2173590 G A 0.324807 -2.0127e-05
9:2175247 A G 1.706921 5.2038e-05
9:2183663 T C 1.202981 -2.4787e-05
9:2184200 T C 0.047509 1.8284e-05
9:2185170 T C 0.023152 2.1575e-06
9:2186224 T C 0.034620 -1.3114e-05
9:2188850 T C 0.141437 3.8949e-06
9:2189055 T C 0.187359 -4.5002e-05
9:2191309 G C 0.228295 -5.5857e-05
9:2192077 C G 0.077072 5.6563e-06
9:2193170 A G 0.066776 4.0638e-06
9:2194805 A G 0.395040 -3.5817e-05
9:2195846 A G 1.473154 -2.5014e-05
9:2196447 G C 1.480837 2.3700e-05
9:2196486 T G 0.034075 3.5820e-06
9:2196569 G A 0.114019 1.0238e-05
9:2197160 T C 0.394537 -2.5267e-06
9:2197192 T C 0.048850 5.7512e-05
9:2197744 C T 0.072155 -8.5347e-05
9:2198033 A C 0.487984 -3.3469e-05
9:2199669 T C 0.033575 8.5752e-06
9:2201035 A G 1.141284 -1.3409e-05
9:2202182 A G 1.061671 -3.9854e-05
9:2202450 G A 0.028794 -1.5746e-05
9:2205924 G A 0.528443 -4.5425e-06
9:2206870 T C 0.039456 -2.1036e-05
9:2208731 G A 0.122546 6.4653e-06
9:2208780 A G 0.051797 9.5619e-06
9:2208810 G A 0.195100 5.8958e-05
9:2214131 A G 0.062687 -9.6012e-06
9:2214515 C G 0.025600 -5.6273e-06
9:2214608 G A 1.019676 7.0028e-06
9:2219283 G T 0.067361 -4.3007e-06
9:2219630 A G 0.417131 1.4064e-05
9:2220211 T C 1.035814 1.6393e-05
9:2229243 G A 1.806916 -1.4961e-05
9:2229455 G A 0.193149 1.4036e-05
9:2231608 T G 0.333379 -3.4663e-05
9:2235793 T C 0.063576 2.3805e-05
9:2237826 C T 0.043147 -9.1273e-07
9:2239137 T C 1.439917 -3.0558e-06
9:2240575 C T 0.657942 7.8489e-06
9:2243407 G A 0.038125 -1.1801e-05
9:2250760 A G 1.185045 -3.7251e-05
9:2257250 T C 1.721956 -3.9493e-05
9:2257745 C T 0.044010 -1.7749e-05
9:2259173 A G 0.472378 -9.7569e-06
9:2260004 T C 0.285620 2.5186e-05
9:2261557 G A 1.265684 -2.9251e-05
9:2263517 C T 0.024061 1.3958e-05
9:2264991 G A 0.023899 -4.2469e-07
9:2267745 C A 0.023535 2.2450e-05
9:2270672 C G 0.037544 5.4526e-05
9:2271408 T C 0.137951 2.5597e-05
9:2275538 A C 0.997621 2.5859e-05
9:2281542 C G 0.197132 -1.5255e-05
9:2284051 G A 0.633345 -3.0817e-05
9:2285570 C T 0.280787 1.1362e-04
9:2287691 T C 0.617671 -1.3051e-05
9:2288355 G A 0.169153 -6.3748e-05
9:2288700 T C 0.262961 5.0648e-05
9:2290590 T C 0.581980 2.1065e-05
9:2295144 A G 0.212644 1.6173e-04
9:2299220 G T 0.796302 -1.9802e-05
9:2300952 A G 0.118927 5.2016e-05
9:2302693 G T 0.844243 -1.1866e-05
9:2303782 A G 0.324936 -1.6691e-06
9:2306116 A G 0.509147 8.8566e-07
9:2314235 T G 0.360660 1.5539e-05
9:2320311 G A 0.752983 -4.4425e-05
9:2320797 C G 0.032608 -3.0322e-05
9:2323120 G A 0.030826 6.4045e-07
9:2325075 T C 0.080724 -4.3538e-05
9:2329724 A C 0.484378 -5.9529e-06
9:2330285 T C 0.749792 5.5589e-06
9:2344514 G A 0.584190 -5.4184e-05
9:2353141 C T 0.031371 -2.8748e-05
9:2356075 C T 0.158646 6.5385e-06
9:2356184 C T 0.326037 1.8024e-05
9:2359264 G C 0.029021 8.5374e-06
9:2359640 T C 1.369044 1.5348e-06
9:2360237 G A 1.533474 3.5161e-06
9:2371212 G A 0.024746 -2.1205e-05
9:2376739 C T 0.391034 3.0430e-05
9:2379204 A G 0.051226 5.5520e-05
9:2379389 T C 0.971833 -2.0693e-05
9:2379493 C T 0.158101 1.1206e-05
9:2379775 G A 0.392391 3.1606e-05
9:2384754 G A 0.382624 -7.6111e-05
9:2385773 C T 0.070636 7.2561e-06
9:2395837 C T 1.368197 -2.5990e-06
9:2417698 T C 0.677216 4.0606e-05
9:2418179 G A 0.028657 -1.1984e-05
9:2419828 A G 1.854681 -2.4284e-05
9:2420094 G A 0.395325 -1.1511e-04
9:2421459 A G 0.321441 3.3640e-06
9:2422433 C T 0.127886 2.2173e-05
9:2425428 A C 1.239785 -8.1683e-05
9:2426585 A C 0.055721 -1.7731e-05
9:2426602 A C 0.706912 -1.0820e-05
9:2427182 C T 0.216305 7.6256e-06
9:2428881 A G 0.874026 1.3718e-04
9:2429009 A G 0.102857 -4.4420e-05
9:2432932 C T 1.225530 5.6639e-05
9:2439508 T C 0.193734 -6.0893e-05
9:2441373 C G 0.034269 2.0281e-05
9:2447910 G T 0.703007 5.4343e-06
9:2452684 G A 0.122786 -5.6668e-05
9:2453208 G A 0.090698 -2.2445e-05
9:2453729 A C 0.128340 -4.4370e-05
9:2453962 C T 0.039382 -1.8900e-05
9:2454012 T G 1.581340 -1.4524e-05
9:2458492 G A 0.522114 1.8400e-05
9:2458574 A G 0.501857 5.2126e-05
9:2465921 G C 0.038038 -2.3494e-05
9:2471559 C T 0.710125 -1.0018e-05
9:2471996 T C 0.585063 -1.8586e-04
9:2480637 G A 0.070655 -8.2035e-06
9:2482283 A C 0.763847 -7.7042e-06
9:2488041 G A 0.035143 -2.8140e-05
9:2488250 T C 1.291436 -5.0704e-05
9:2491638 G C 0.044020 -2.8107e-06
9:2493381 G T 0.295591 -1.9763e-05
9:2495870 A C 0.542621 -3.0379e-06
9:2496646 G A 0.050125 1.3114e-05
9:2501323 C T 0.127869 -1.8846e-05
9:2503356 C T 0.053021 -5.9416e-05
9:2505433 T C 0.075014 -1.9815e-05
9:2508256 C T 1.477419 3.7472e-05
9:2509525 T C 0.412551 3.1314e-05
9:2514644 A C 0.515801 7.4020e-06
9:2523805 A G 0.097631 1.9432e-05
9:2527900 T C 0.055241 -2.4617e-06
9:2533810 C A 0.517852 -1.2672e-05
9:2537511 T C 0.457532 2.0874e-05
9:2537774 C T 0.035613 -1.5550e-06
9:2537815 T C 1.607051 -1.4003e-05
9:2537934 T C 0.021367 -1.3889e-05
9:2545345 G A 1.047490 -3.9000e-06
9:2546668 C G 0.083359 -1.3384e-05
9:2548026 G A 0.258773 -4.5570e-05
9:2548556 T C 0.261166 -3.3128e-05
9:2551654 C T 0.261555 -2.8884e-05
9:2553370 A G 0.024123 3.3112e-07
9:2558591 C T 0.893121 -1.7115e-05
9:2570796 G A 0.029569 -1.9932e-05
9:2571403 C A 0.368145 1.9164e-05
9:2577039 C G 0.129502 -9.7646e-06
9:2580421 G A 1.163901 -1.9442e-06
9:2580706 A T 0.022883 3.9602e-06
9:2593063 A G 0.332038 4.2615e-05
9:2594881 T G 1.431302 4.6767e-05
9:2596317 G A 0.230100 3.6448e-05
9:2600628 T C 1.466227 4.6844e-05
9:2603614 A G 0.091049 -1.7043e-05
9:2603910 C T 0.040709 1.9641e-05
9:2605830 T G 0.038388 2.2455e-05
9:2606140 A G 0.052654 -5.6372e-05
9:2607128 A C 0.833346 -2.7534e-05
9:2610213 C T 0.081405 -7.5152e-05
9:2611095 T C 0.042335 3.8731e-05
9:2617099 C T 0.936161 -2.0506e-05
9:2618861 T C 0.034140 -5.9757e-05
9:2620512 C T 0.036146 1.2823e-05
9:2621030 A C 1.415540 -1.4962e-05
9:2622121 G A 1.532601 -7.3376e-06
9:2622988 C G 0.604188 3.2040e-05
9:2623615 A G 1.169702 -4.1645e-05
9:2624433 G A 0.413041 -2.7586e-05
9:2624476 A G 0.229733 3.4593e-06
9:2625172 G T 0.704198 1.8453e-05
9:2626031 G C 0.320022 2.2037e-05
9:2626654 G A 1.155569 -1.2154e-05
9:2629646 A G 0.137522 -5.8101e-06
9:2631738 G A 0.697496 1.6953e-05
9:2632365 G T 0.106869 -6.5639e-05
9:2632422 C A 0.086401 -3.9132e-06
9:2633562 G A 0.516116 4.3108e-06
9:2634272 C A 0.033370 -1.3088e-05
9:2636130 T C 0.049388 -1.6089e-05
9:2636520 T G 1.204474 7.5846e-06
9:2638113 T C 0.710677 -1.1199e-06
9:2644002 T C 0.181464 6.3699e-06
9:2648773 G A 0.392501 -2.5885e-06
9:2654617 T C 0.466153 -2.3155e-05
9:2659195 C T 1.002061 2.0517e-05
9:2662308 G A 0.096648 9.3131e-06
9:2665235 T C 0.372410 1.2395e-05
9:2668187 C A 0.533919 -9.9897e-06
9:2668297 G A 0.136039 1.8727e-05
9:2674318 C T 0.236643 -1.1888e-05
9:2674729 A G 0.024139 4.0646e-05
9:2679590 C T 0.057133 3.1416e-05
9:2679711 A G 0.109073 -2.3321e-06
9:2681430 C T 0.289894 1.2544e-05
9:2682076 C T 0.045312 9.7795e-06
9:2682839 T C 0.115727 -2.7557e-05
9:2684656 T G 0.393797 -7.9830e-07
9:2687539 T G 0.286194 -2.3721e-05
9:2691186 G A 0.947742 -3.8853e-05
9:2695208 C T 0.901307 4.4578e-05
9:2695588 C T 0.473521 1.0720e-05
9:2696074 G A 0.036038 2.7813e-05
9:2696555 A G 0.831522 9.4494e-06
9:2698274 T C 0.042553 -1.0665e-05
9:2700102 T C 0.444613 -1.4156e-05
9:2705784 G A 0.035756 1.9668e-05
9:2705970 C A 1.093097 -2.2738e-05
9:2706763 G A 0.042170 9.4470e-06
9:2708258 G C 0.902580 1.2386e-05
9:2714512 T C 0.628307 -2.3345e-06
9:2717134 C A 0.067127 -2.4048e-05
9:2718588 A G 0.023146 8.9518e-07
9:2723164 A G 0.108482 -5.7517e-06
9:2725699 C G 0.138016 -2.5163e-05
9:2728122 A C 0.035367 4.8036e-05
9:2729686 G C 0.145971 -9.6895e-06
9:2730528 A G 0.094187 -3.7012e-05
9:2730988 G T 0.221930 -5.1604e-06
9:2734710 C T 0.958901 5.7178e-06
9:2737697 A G 0.504099 1.7528e-05
9:2738808 T C 0.059921 -2.4157e-06
9:2739846 T C 0.391310 2.0788e-05
9:2744529 T G 0.228175 -1.8968e-05
9:2746298 T C 0.022367 2.3191e-05
9:2746548 C T 0.660457 6.6020e-06
9:2746594 T C 1.653644 1.0141e-05
9:2746623 A G 0.082291 1.5669e-05
9:2749297 T C 0.226757 -2.0270e-05
9:2750722 G A 0.115882 -1.9891e-05
9:2755665 C T 0.119304 -1.2911e-05
9:2758335 G A 1.186888 5.2346e-06
9:2759564 A C 0.041436 3.4582e-05
9:2762721 C A 1.600984 -1.4829e-05
9:2765163 C G 0.112163 -1.0740e-05
9:2768973 C G 0.266914 4.0157e-05
9:2769476 T G 0.097475 -6.4797e-06
9:2772939 A G 0.051054 -5.2202e-06
9:2779020 C T 1.232499 7.6214e-06
9:2780922 C A 1.247890 1.3835e-05
9:2785656 T C 0.054614 -1.5361e-05
9:2786608 A G 0.084547 1.1942e-05
9:2790935 A G 0.976500 -1.9715e-05
9:2795169 G T 0.028696 1.1950e-05
9:2796409 A G 0.106210 -7.3025e-06
9:2801291 T C 0.538187 5.7759e-06
9:2809077 T C 0.045266 3.9330e-05
9:2813439 A G 0.062115 9.9505e-07
9:2815542 C T 0.059483 3.6742e-05
9:2825318 A C 0.088166 -1.8769e-05
9:2828742 A C 0.069730 -2.4449e-05
9:2828765 G C 1.089150 -5.4085e-05
9:2832663 T C 0.936937 -3.4681e-05
9:2832914 C G 1.127220 -3.3886e-05
9:2833267 C T 1.028229 -5.0599e-05
9:2838470 T C 0.070314 -2.5804e-05
9:2839934 A G 0.071434 -2.3067e-05
9:2841067 T A 0.063771 1.5830e-05
9:2844056 T G 0.023870 -2.2083e-05
9:2844159 C G 0.047779 -3.1906e-05
9:2845694 G A 0.047383 -1.1050e-05
9:2847195 A G 0.967636 -4.9916e-05
9:2851026 T C 0.107330 -2.5281e-05
9:2851381 C T 1.602506 -1.2339e-05
9:2851566 G A 0.116834 6.1926e-05
9:2852747 T C 1.118771 -2.6982e-05
9:2853392 G C 0.510503 -6.8424e-06
9:2854963 G A 0.230493 5.4451e-06
9:2857723 G A 0.049473 4.8807e-05
9:2862016 C G 0.583843 7.1100e-06
9:2862074 G C 0.113276 2.0446e-05
9:2864819 T G 0.761231 -8.8475e-06
9:2869593 C T 0.122325 -7.8368e-06
9:2869981 G C 0.048467 -1.3389e-05
9:2874257 G A 0.747734 -1.1538e-05
9:2890772 T C 0.737409 -1.6898e-05
9:2891210 T C 0.080019 1.6836e-05
9:2904655 C T 0.042063 1.3216e-06
9:2904661 A G 0.036350 6.6098e-06
9:2908885 A G 1.933220 1.1916e-05
9:2911765 A G 0.020553 -5.0212e-06
9:2916452 T C 0.058730 1.3966e-05
9:2919044 G C 0.336326 -3.8301e-05
9:2923463 C T 0.484985 -4.4731e-05
9:2925056 T G 0.061408 -5.6364e-06
9:2928555 A G 0.047805 -3.1719e-05
9:2929393 T G 0.086264 -6.3505e-05
9:2930752 T C 0.115837 -1.1098e-06
9:2931341 A G 0.410892 6.1784e-07
9:2932710 C T 0.659299 1.0787e-05
9:2933001 T C 0.541764 2.2744e-05
9:2941041 T C 0.243430 2.4062e-05
9:2944544 C G 0.035915 -6.6098e-06
9:2945691 A G 1.308902 4.0309e-05
9:2953013 G T 0.660100 5.2374e-05
9:2953856 A T 1.887672 6.6488e-05
9:2955937 T C 0.025658 1.2388e-05
9:2957179 G A 0.048239 4.5016e-06
9:2958367 G A 0.042949 -5.8076e-06
9:2959557 C T 0.020533 6.9664e-07
9:2968107 A G 1.310801 2.1642e-05
9:2970188 T G 0.057503 2.0806e-05
9:2979998 C T 0.066692 1.4689e-05
9:2982600 T C 0.046779 9.3864e-06
9:2984428 T C 1.214442 2.0569e-05
9:2987835 G A 1.297428 1.6518e-05
9:2993528 T C 0.049343 9.5494e-06
9:2996564 G A 1.360543 1.5435e-05
9:3002187 A G 0.060648 1.5753e-05
9:3008180 C T 0.119745 -2.5118e-06
9:3010878 G A 1.048051 -1.9828e-05
9:3012276 A G 0.738721 -7.2730e-06
9:3012372 C T 0.267956 5.5040e-06
9:3014702 G A 1.013223 -2.3782e-06
9:3019701 G A 0.166021 2.0103e-06
9:3032917 T C 0.122429 1.7275e-05
9:3034038 G T 1.634712 5.7081e-06
9:3034783 T C 0.741512 1.4718e-05
9:3040926 A C 0.053744 -4.6541e-05
9:3040945 G C 0.074836 -2.1479e-05
9:3053992 G A 0.866324 -1.3072e-05
9:3058485 G A 0.329211 -3.5666e-05
9:3061809 G A 1.547980 -3.3224e-06
9:3068621 C T 0.437427 1.5107e-06
9:3081325 C T 1.794338 -3.2281e-05
9:3085692 G A 0.612065 -8.2201e-06
9:3085989 C G 0.044270 -2.4960e-05
9:3086140 A G 0.037525 -9.8289e-06
9:3087154 T C 0.038336 -1.3594e-05
9:3088293 T C 0.565988 -1.0495e-05
9:3088740 T C 0.833869 -1.5096e-05
9:3090025 C T 0.172620 -7.6681e-05
9:3097453 C T 1.541806 1.2512e-05
9:3123045 A G 0.056649 -2.4492e-05
9:3130815 A G 0.063206 -1.6423e-05
9:3134103 A C 0.041761 -1.0089e-04
9:3137634 C T 0.024899 -3.9936e-05
9:3139274 A G 0.824962 2.0236e-05
9:3140096 A C 1.801810 1.9453e-05
9:3159681 C G 0.210310 2.2769e-05
9:3169779 C T 0.342603 3.3625e-05
9:3177564 T C 0.804653 3.0276e-05
9:3177685 A C 0.042261 -2.5249e-06
9:3180100 G T 0.034247 -1.6553e-06
9:3180433 T C 0.055984 2.1752e-05
9:3182885 T C 0.119291 -4.1046e-05
9:3184864 C A 0.164989 -1.9387e-06
9:3187859 G C 1.090500 -5.7715e-06
9:3189471 T C 0.069441 -4.0357e-06
9:3189806 T C 0.102175 -4.5947e-06
9:3192508 C T 0.246631 -3.3232e-05
9:3192985 G A 0.355616 -2.1907e-05
9:3193680 C T 1.861072 -1.0715e-06
9:3198945 T C 0.027103 -3.3689e-05
9:3200171 A G 0.030712 -8.5519e-06
9:3200829 A C 1.611588 2.1841e-05
9:3200830 G A 0.292929 -6.2117e-06
9:3210435 T C 0.072207 -1.1977e-05
9:3211288 G T 0.094077 -2.2399e-06
9:3211776 T G 0.027609 -1.1951e-06
9:3214816 T C 1.813586 3.4424e-05
9:3224828 C A 0.040712 -8.4654e-07
9:3225319 T A 0.034117 -2.0144e-05
9:3227730 T C 0.080678 -9.5689e-06
9:3237378 T C 1.779927 3.1993e-05
9:3237883 T C 0.075060 1.1181e-05
9:3240518 C T 0.630489 1.4681e-05
9:3245605 G T 1.853457 4.0500e-05
9:3248543 T G 1.760955 2.6460e-05
9:3250472 T C 0.031267 1.9503e-06
9:3262803 C T 1.119002 1.5423e-06
9:3271244 G A 0.153222 -1.1309e-05
9:3282895 T G 0.074677 2.3312e-06
9:3283221 T C 0.050349 9.7065e-06
9:3290538 G T 0.030287 1.1239e-05
9:3293423 A G 0.124753 1.1196e-05
9:3302019 A G 0.202890 -3.2170e-05
9:3310193 C G 0.025408 6.0952e-06
9:3331216 G A 0.319399 -8.2937e-06
9:3334185 A G 0.318711 4.1070e-05
9:3339426 A G 0.160409 7.1632e-06
9:3342366 T C 0.022396 -2.1691e-06
9:3348500 A G 0.042767 -1.1171e-05
9:3349487 G T 0.224069 -2.0147e-06
9:3349559 T C 0.046344 8.2901e-08
9:3359278 C T 0.079334 -1.3582e-05
9:3368926 C A 0.112026 -2.7299e-05
9:3372103 C A 0.175343 -3.5113e-06
9:3383971 A C 0.365211 -9.2688e-06
9:3385028 T C 0.032760 1.8886e-05
9:3386950 G T 0.036340 -7.0992e-06
9:3387965 A C 0.122728 2.4299e-05
9:3388125 T C 0.032663 3.1579e-05
9:3393348 C T 0.110059 -3.3550e-05
9:3395848 C T 0.432062 -2.4828e-05
9:3397067 C T 0.066776 -8.4756e-06
9:3397651 A G 0.135656 -2.9629e-06
9:3398583 T G 0.055244 2.6665e-05
9:3401129 A C 0.064063 -1.3961e-05
9:3402054 G A 0.099907 -4.6765e-07
9:3414335 G A 0.135315 -1.5781e-05
9:3421300 A G 0.211738 -7.4660e-06
9:3423207 T C 0.191767 4.3823e-06
9:3437594 A G 0.169663 -1.0634e-05
9:3440596 A G 0.206905 -9.5455e-06
9:3456290 G A 0.064189 -1.2491e-05
9:3458822 C T 0.078078 1.1736e-05
9:3460842 A C 0.185522 -1.9413e-05
9:3471689 C T 0.029508 -1.0723e-05
9:3473839 C G 0.085751 -5.6796e-06
9:3474700 G A 0.140291 1.8751e-06
9:3478517 C G 0.064293 -9.6746e-06
9:3480671 G A 0.109618 -7.1198e-06
9:3501896 T G 0.230730 -4.9381e-06
9:3508035 T C 0.122608 -2.1211e-05
9:3515185 C T 0.105171 -1.9673e-05
9:3517533 C T 1.847664 -2.2516e-06
9:3517672 A G 1.690832 -5.5576e-06
9:3518330 T C 0.039252 -1.0535e-05
9:3518833 C T 0.073654 3.4808e-05
9:3523541 C T 0.083960 -1.6568e-06
9:3529465 G C 0.067799 -1.1409e-05
9:3541117 T G 0.040664 -2.5642e-05
9:3551302 T C 0.125604 -1.7080e-05
9:3552501 C T 0.060126 -3.7863e-06
9:3554541 A G 0.110131 -4.2075e-05
9:3554910 C T 0.040407 2.2356e-05
9:3555163 G A 0.121504 -1.9478e-05
9:3566110 T C 0.247316 1.3952e-05
9:3570204 G A 0.089530 1.8679e-05
9:3572323 T G 0.349251 6.0708e-05
9:3573936 T C 0.912311 -1.1954e-05
9:3574470 C G 1.017106 1.0923e-05
9:3576805 A C 0.039268 -1.7080e-05
9:3576834 A C 0.051735 1.6122e-05
9:3578094 C T 1.816520 -2.7541e-05
9:3578965 T C 0.032225 -3.6355e-06
9:3583389 A C 0.038031 -8.9635e-06
9:3584112 T C 0.740610 -4.8407e-05
9:3586093 C A 0.241687 2.9224e-05
9:3586674 G A 1.034747 -3.0541e-05
9:3587340 C G 0.052170 -9.9478e-06
9:3588373 T G 0.040579 -1.2501e-05
9:3591229 A G 0.090542 -1.3010e-05
9:3593961 G A 0.746767 -9.1967e-06
9:3598998 A G 0.089718 8.0458e-06
9:3599127 A G 0.119278 -4.5580e-06
9:3600614 T C 0.111728 2.9933e-05
9:3600970 C T 0.515703 -2.1488e-05
9:3602018 G A 0.245508 8.4275e-06
9:3626582 G A 0.056120 -2.0172e-05
9:3646026 G T 0.696937 -2.2661e-05
9:3648561 C T 1.851422 9.0942e-07
9:3649962 T C 0.025184 -2.4216e-06
9:3655142 T C 0.054251 1.9996e-05
9:3664688 G A 0.747806 -1.5945e-05
9:3671251 A G 0.027054 -1.5528e-05
9:3671473 C G 0.038385 -1.0174e-05
9:3676890 T C 0.247562 3.3901e-05
9:3680028 C G 0.119372 -1.3819e-05
9:3681927 G A 0.027249 -1.0511e-05
9:3686531 C G 0.056867 2.1678e-05
9:3687886 A G 0.259669 3.0951e-05
9:3696041 T G 0.300044 3.8146e-05
9:3701629 G A 1.773467 -4.7396e-06
9:3701677 C T 1.047045 -1.5651e-05
9:3706624 G A 0.029274 -1.4640e-05
9:3714089 G A 1.119638 -3.2480e-05
9:3716878 T C 0.454325 2.7664e-05
9:3719591 C A 1.945181 -1.9121e-05
9:3728304 C G 0.096274 6.6982e-06
9:3730992 T C 1.070292 -3.5660e-05
9:3732715 C T 0.373231 -2.7584e-05
9:3732997 G A 0.143797 2.1966e-06
9:3733568 G A 0.063813 -2.2920e-05
9:3734589 T C 0.053949 2.6102e-06
9:3734974 C T 0.096060 -3.1802e-05
9:3736092 A G 0.030887 -9.4160e-06
9:3737231 C T 0.168059 9.7465e-06
9:3737902 C A 0.053871 1.5112e-05
9:3739358 C T 0.373426 3.0974e-05
9:3740502 C T 0.065325 1.2559e-05
9:3742724 C T 0.249925 9.7967e-06
9:3743044 T C 1.945834 1.4318e-06
9:3743730 T C 0.274785 2.2156e-05
9:3744021 T C 0.055114 1.2571e-06
9:3745439 G A 1.869054 -2.4062e-05
9:3747159 A G 0.023555 -4.9340e-05
9:3752585 C T 0.054744 -2.9145e-06
9:3753168 T C 0.034873 -3.3802e-05
9:3754297 T C 0.606132 -1.0855e-04
9:3754734 G A 0.060353 -5.3496e-06
9:3755938 C A 0.750620 5.3702e-05
9:3756613 A G 0.451157 8.3374e-06
9:3757758 G A 0.613442 1.7988e-05
9:3759975 G A 0.030394 1.6100e-05
9:3760594 C T 0.783802 1.4289e-05
9:3761529 G C 0.107732 -1.9486e-05
9:3761548 A G 0.217276 4.1127e-05
9:3761671 A G 0.099660 -6.4187e-05
9:3761909 A G 0.574187 3.8976e-05
9:3763525 A G 0.043072 -3.5440e-06
9:3763952 T C 0.237594 2.9617e-05
9:3764400 C T 0.028803 2.3474e-05
9:3767354 T C 0.021805 -3.5949e-05
9:3770201 G A 0.309720 -1.5647e-05
9:3777754 C T 0.363993 -1.3126e-04
9:3779306 T C 0.032199 6.3927e-07
9:3783321 T C 0.202147 7.4493e-05
9:3784461 G A 0.889833 4.4947e-05
9:3786161 A G 0.152275 1.0223e-05
9:3791962 A G 0.059330 -5.1896e-06
9:3792613 G C 1.104863 1.3904e-06
9:3793304 T C 0.150311 -2.2307e-05
9:3797024 A G 0.430578 6.5730e-05
9:3797848 T C 0.020851 -2.2096e-05
9:3799448 T C 0.209421 5.2126e-05
9:3800758 G A 0.028599 -9.7239e-06
9:3801266 A G 0.061375 -1.9392e-05
9:3804237 G T 0.039395 -1.8733e-06
9:3808404 G T 1.693656 -5.4659e-05
9:3809498 T C 0.077186 -1.8393e-05
9:3809726 T C 1.640450 -1.0545e-04
9:3810595 A G 0.074534 -5.7013e-06
9:3810885 G T 0.135280 -2.8464e-05
9:3817537 C T 1.594577 -5.1480e-05
9:3818130 G A 0.024470 2.6702e-05
9:3818908 G C 0.157838 -1.8126e-05
9:3819902 T C 1.688125 -1.1333e-04
9:3821304 G A 0.030274 1.5279e-05
9:3825015 C T 0.049470 1.9606e-05
9:3826670 C A 0.132975 6.8721e-06
9:3826710 G T 0.927264 3.4947e-05
9:3827120 C A 0.799515 5.2359e-05
9:3828609 G A 1.266664 -4.0887e-05
9:3828696 G A 0.336959 5.0887e-06
9:3828745 T G 0.050599 -5.4824e-06
9:3829212 C T 0.420964 6.3772e-06
9:3833480 G T 0.162148 -2.9057e-06
9:3834746 A G 0.042007 -6.7856e-06
9:3837052 T C 0.483284 1.3429e-05
9:3838929 T G 0.272844 1.2030e-06
9:3840257 G A 0.200190 5.7480e-06
9:3846166 G A 0.557523 1.4583e-05
9:3850703 A G 0.100079 -3.6195e-06
9:3851002 A G 0.304861 -1.7609e-05
9:3853546 C G 0.035675 8.1335e-06
9:3856678 G A 0.449420 -2.7056e-05
9:3859604 T C 0.189176 1.0693e-04
9:3860800 A C 0.486520 3.3073e-06
9:3881220 T C 0.040654 -4.0369e-06
9:3882514 T C 0.169429 -1.9397e-05
9:3887708 A G 0.075209 -2.1533e-05
9:3889264 A C 0.373575 -2.3592e-05
9:3892020 T C 0.075774 3.0528e-06
9:3897073 G C 0.687810 -3.7757e-05
9:3897225 T C 0.222102 8.5886e-05
9:3906221 T G 0.173480 4.2274e-06
9:3911421 T C 1.480720 1.6773e-05
9:3912736 G T 0.253525 -1.8039e-05
9:3917432 A T 0.089452 -2.3858e-05
9:3918603 G T 0.172990 6.5228e-05
9:3920346 T G 0.210024 -1.7522e-05
9:3921435 T C 0.051505 3.4998e-05
9:3927108 A G 0.850247 -2.0749e-05
9:3928115 T C 1.814300 9.4448e-06
9:3934260 T C 0.024448 1.2202e-05
9:3937351 G A 0.508118 2.3454e-05
9:3940622 C T 0.134815 1.4865e-05
9:3942136 A G 0.366606 -4.8318e-06
9:3943182 C T 0.312015 5.0940e-05
9:3946361 T C 1.176492 1.5312e-05
9:3948365 C T 0.307932 -1.6385e-05
9:3949276 T C 0.021409 -7.0408e-06
9:3952520 G C 0.459359 2.4694e-05
9:3956013 A C 1.120738 1.1373e-05
9:3958159 G A 0.319584 -3.8266e-05
9:3958518 C A 0.692734 1.5355e-05
9:3958553 A G 0.264470 -2.2795e-05
9:3960429 T C 0.327403 5.4261e-05
9:3961492 A G 0.628733 -5.2096e-06
9:3961892 T C 0.159396 -1.6999e-05
9:3963848 C A 0.191517 -3.0403e-05
9:3965805 T C 1.148344 -7.9031e-06
9:3968333 A G 0.043510 5.0166e-06
9:3971746 G T 0.440085 2.6121e-05
9:3973052 G C 0.219311 -2.7511e-05
9:3976597 C T 0.214783 -3.2061e-05
9:3977184 A G 0.146893 -1.8855e-05
9:3981076 A G 0.843551 4.5947e-05
9:3981646 C T 0.315627 3.0629e-05
9:3983003 A G 1.174937 -1.8352e-05
9:3986297 T C 0.103996 6.2341e-05
9:3989789 T C 1.397039 -2.6179e-06
9:3990459 C T 0.648811 -3.7461e-05
9:3992353 T C 0.114409 -2.5530e-05
9:3992597 C T 0.054501 -5.9848e-06
9:3995072 G A 0.596446 8.0635e-06
9:4001207 A G 0.060204 -1.9140e-05
9:4002823 A G 1.736997 2.6453e-05
9:4003500 G A 0.058250 2.7060e-06
9:4008021 T G 0.197291 1.1085e-05
9:4008212 G A 0.127246 -3.2631e-06
9:4019156 G C 0.212793 3.5368e-05
9:4021867 G A 0.057363 -6.6745e-07
9:4023495 G C 0.234352 8.9503e-06
9:4023730 G A 0.040985 3.2458e-06
9:4026034 G A 0.052965 1.6149e-07
9:4032693 A C 0.223693 1.5883e-05
9:4032790 G A 0.811158 1.8065e-05
9:4035710 G A 0.619170 2.3302e-05
9:4036730 C T 0.684304 7.9406e-05
9:4038904 T C 0.253791 -1.9105e-05
9:4040193 C T 0.446395 -1.2350e-05
9:4047495 G C 0.839838 2.4925e-05
9:4047947 C T 1.578929 1.2525e-04
9:4048861 C A 0.043101 -1.1199e-05
9:4050848 G C 0.634348 1.3216e-05
9:4052008 C T 0.121738 -6.1710e-07
9:4056008 T C 1.654563 5.6323e-06
9:4060856 A G 0.169455 2.8338e-05
9:4068002 A G 0.618716 3.6424e-05
9:4070911 T C 0.684707 -7.9391e-05
9:4075039 C T 0.032887 -9.1303e-07
9:4077433 A G 0.039560 -1.6155e-05
9:4080060 C T 0.037921 4.6211e-06
9:4080699 C T 0.434856 3.2542e-05
9:4080864 G T 0.541758 -2.5631e-05
9:4084390 T C 0.840844 -3.7531e-05
9:4085128 C T 0.274626 -4.1280e-05
9:4091648 T G 1.336751 -4.4281e-06
9:4096380 C T 0.532523 1.3384e-05
9:4100665 G A 0.036714 6.2520e-06
9:4102339 T G 1.551482 2.9745e-05
9:4104403 A T 0.107187 1.2628e-05
9:4105608 T G 0.051248 4.3461e-05
9:4105996 T G 1.550924 1.9851e-05
9:4107030 C T 0.482794 3.0230e-05
9:4109244 T C 0.129184 -1.8688e-05
9:4111864 A G 0.626168 -1.5557e-05
9:4114353 T G 1.477318 5.7074e-06
9:4117942 T G 0.032202 -7.4207e-06
9:4118540 G C 0.020238 -4.2227e-06
9:4119816 T C 0.082798 -5.7734e-06
9:4128138 A G 0.083242 -1.0592e-05
9:4141546 C T 0.529008 3.6794e-05
9:4144772 T C 0.783750 -5.5871e-05
9:4149032 G A 0.031611 -5.6398e-06
9:4149714 G A 0.130839 2.6093e-05
9:4150237 C T 0.291349 -9.6801e-06
9:4152102 A G 0.050372 -1.8715e-05
9:4155650 A G 0.021091 1.6594e-05
9:4158812 T C 0.059259 -2.8363e-05
9:4159313 G T 1.138292 2.1504e-05
9:4163335 C T 1.097953 2.8164e-05
9:4163607 C T 0.040511 -1.3450e-05
9:4165691 G T 0.145153 5.8369e-06
9:4168051 C A 0.042829 1.5167e-05
9:4170055 T G 0.033013 -1.0162e-06
9:4175324 C T 0.603964 -1.5798e-06
9:4181652 A G 0.122037 -1.5788e-06
9:4182500 A G 0.334739 2.0023e-05
9:4182972 T C 0.665436 -1.6295e-05
9:4185934 A G 1.133585 3.4940e-05
9:4193870 C A 1.878226 2.1641e-06
9:4194036 T C 0.205350 -2.1634e-05
9:4196807 G A 0.126172 -1.1473e-06
9:4207009 A G 1.141755 1.9284e-05
9:4209925 T C 1.272442 6.9706e-06
9:4214040 C G 0.239003 -8.2612e-07
9:4215658 A G 0.520069 -1.5096e-05
9:4216751 C T 0.698102 1.1336e-05
9:4224823 C A 0.261974 -2.7603e-06
9:4228515 C T 0.127120 -2.7940e-05
9:4231363 C T 0.038210 -3.7817e-06
9:4231721 G A 0.060905 -3.9723e-05
9:4232871 G A 0.146919 1.4835e-05
9:4234430 A G 0.233495 2.1601e-05
9:4236100 T C 1.825576 3.8284e-05
9:4236526 A G 0.074329 3.7277e-05
9:4238352 G A 1.249974 3.8397e-05
9:4240078 T G 0.081272 1.0877e-06
9:4240611 G A 1.192318 3.8567e-05
9:4244245 A G 0.760783 -5.7409e-06
9:4245492 A G 0.026220 2.2503e-05
9:4246579 T C 0.035750 -7.2864e-06
9:4258916 G T 0.331545 -4.3165e-06
9:4263378 C T 0.441841 4.8605e-07
9:4264171 C T 0.784338 7.8993e-07
9:4264425 A C 0.449943 1.1243e-05
9:4267887 C T 0.068883 8.1096e-06
9:4269562 A G 0.061586 -2.1341e-06
9:4271345 C T 0.024610 -1.2723e-05
9:4277721 C T 1.215549 -2.0020e-05
9:4280648 C G 0.028820 2.0118e-05
9:4284369 A G 0.234615 2.7949e-05
9:4287466 G A 1.008582 -2.1168e-05
9:4289050 A C 0.957103 2.0044e-05
9:4289391 G A 0.110144 4.1597e-06
9:4291747 G C 0.999789 1.5390e-05
9:4292083 A G 0.793543 -2.3802e-06
9:4292848 G A 0.065494 4.4117e-06
9:4293150 C A 1.017453 1.3779e-05
9:4297421 C A 1.135069 1.7863e-06
9:4298537 A G 0.415781 2.7126e-06
9:4298955 C G 0.658348 -1.3293e-05
9:4299257 G A 0.127905 -1.6982e-06
9:4302413 G T 1.830126 -8.7881e-07
9:4307760 A G 0.357343 2.4715e-05
9:4308010 A C 0.402836 1.0126e-05
9:4308258 T C 0.145056 -2.8982e-05
9:4309746 T G 0.025451 2.3337e-06
9:4311574 G A 0.556987 2.0681e-05
9:4312564 G A 1.395605 -4.5280e-06
9:4312901 T C 0.027103 2.0075e-05
9:4313333 T C 0.094538 -2.4280e-05
9:4316407 A C 1.606164 -9.1459e-06
9:4317107 A C 0.658043 4.3904e-06
9:4318918 T C 0.037165 -1.5407e-05
9:4319915 T C 0.356233 6.8274e-06
9:4324978 C G 0.307630 -1.5708e-05
9:4327105 C T 0.098878 -3.8615e-05
9:4327938 A G 0.375211 -3.8362e-06
9:4329033 T G 0.271387 2.1102e-06
9:4329064 C T 0.236218 9.3394e-06
9:4329209 G A 0.389538 -9.5740e-06
9:4329354 G A 1.630541 1.1687e-05
9:4330843 T C 0.317380 -1.0898e-06
9:4331717 C T 1.630343 1.5375e-05
9:4332305 C A 0.672834 -3.2873e-06
9:4332786 G C 1.602133 -2.8811e-05
9:4334161 C T 0.025019 -2.6349e-06
9:4334791 C G 0.307175 7.3127e-06
9:4334878 A G 0.029920 6.3316e-06
9:4337414 C T 0.993742 -1.2384e-05
9:4338099 A G 0.275863 1.4779e-05
9:4339320 A T 1.704925 -1.9127e-05
9:4342115 C T 0.038502 -4.4947e-06
9:4348268 G A 0.051654 1.7194e-05
9:4350760 A C 0.569470 2.1554e-05
9:4350856 G A 0.322395 8.8178e-06
9:4353708 G C 0.090419 -2.4192e-05
9:4355828 C T 0.032423 -1.1709e-05
9:4357693 T G 0.369839 4.2211e-05
9:4358255 A G 1.923454 4.9814e-05
9:4360058 T C 0.932847 -2.4640e-05
9:4362231 C T 0.855353 -5.4490e-05
9:4363948 A G 1.831392 -5.7505e-06
9:4364108 T C 0.730158 -2.8705e-05
9:4367473 C T 0.054014 -2.4602e-05
9:4369729 C T 1.175365 2.6075e-05
9:4371966 A T 0.644715 -8.0043e-06
9:4372138 A G 0.036632 -1.3971e-05
9:4374764 T C 0.128363 -2.2672e-06
9:4378105 C G 1.352000 9.0437e-06
9:4380650 G C 0.086495 -4.7590e-05
9:4383842 C T 1.706389 -5.7952e-05
9:4384740 A G 0.021182 -3.8378e-06
9:4384781 T C 1.816423 -9.1720e-05
9:4385981 C T 1.653057 -5.1187e-05
9:4388139 A G 0.062356 1.2773e-05
9:4396727 T C 0.203033 6.2861e-05
9:4397437 G A 0.153407 1.2662e-05
9:4400991 T C 0.357729 5.8249e-05
9:4402815 A G 1.395627 2.9645e-05
9:4412058 T C 1.049671 1.9202e-05
9:4417219 G T 1.374302 1.6760e-05
9:4417561 T C 0.075722 -5.5392e-06
9:4417765 A G 0.121689 8.6246e-06
9:4418821 C G 0.056909 -6.4081e-06
9:4419154 C T 1.080594 3.6883e-05
9:4419269 G A 0.654453 3.2061e-05
9:4421056 C T 0.110121 -2.0229e-05
9:4421335 C T 0.033844 -9.0363e-06
9:4421891 A G 0.037671 -3.1741e-06
9:4423007 G T 0.377707 1.0653e-05
9:4423822 C A 0.388623 2.3951e-05
9:4426631 A C 0.653125 2.3762e-05
9:4428615 T C 0.278411 -2.4741e-06
9:4430378 A G 0.054838 2.2334e-05
9:4431152 G T 0.561278 -4.0952e-05
9:4431320 T C 0.134926 3.1364e-05
9:4435261 G T 0.085031 1.0844e-05
9:4437124 T G 0.048661 -2.9416e-05
9:4438585 A G 0.475419 -1.9520e-05
9:4447870 T C 0.128278 -1.3434e-05
9:4448351 T C 0.151298 7.9354e-06
9:4457091 A G 1.556432 -1.7646e-05
9:4458374 G A 0.452244 -4.6838e-06
9:4463878 T G 0.887652 -1.6957e-05
9:4464078 C T 1.154920 -3.0802e-05
9:4464970 A G 0.900723 -1.5665e-05
9:4473829 G A 0.093928 -1.4247e-06
9:4475533 G A 1.547227 1.1935e-06
9:4475809 C T 0.034558 1.3244e-05
9:4476238 A G 0.398110 2.7124e-05
9:4484745 G A 0.085287 -8.6620e-06
9:4484903 G C 0.915826 3.0142e-05
9:4485607 G C 0.096804 -3.9326e-06
9:4487323 G T 0.848202 1.4682e-05
9:4487575 G T 0.472401 -1.7322e-06
9:4489494 G T 1.516236 3.9016e-06
9:4490134 G T 1.444130 1.6232e-05
9:4493526 G T 0.720924 1.6884e-05
9:4495254 T C 0.814131 -8.2146e-06
9:4495328 A C 1.581587 1.1841e-05
9:4495558 A G 0.071116 2.6810e-06
9:4496347 T C 0.392008 2.6463e-05
9:4496578 G A 0.252038 5.2512e-06
9:4497022 T C 0.038619 1.1915e-05
9:4499945 A G 0.042059 -3.2042e-06
9:4500850 G A 0.062135 -1.2392e-05
9:4501336 A C 0.022672 9.9228e-06
9:4502575 A G 0.181468 2.0004e-05
9:4502742 C G 0.047045 -1.9769e-05
9:4502848 G C 0.886724 2.3801e-05
9:4509590 C T 0.687674 2.4824e-05
9:4510509 G A 0.551573 3.8203e-07
9:4515339 C T 0.560236 2.8057e-05
9:4517263 A C 0.064478 4.2267e-08
9:4517766 T C 0.051359 -1.5586e-05
9:4523382 A C 1.030024 1.8976e-05
9:4525344 T C 0.132670 1.7729e-05
9:4526642 C T 0.694970 -7.0578e-06
9:4539161 C T 0.224559 -1.3784e-05
9:4545685 G A 0.192289 1.2569e-05
9:4546594 T C 0.599868 3.2173e-06
9:4546944 G A 0.081077 -1.0596e-05
9:4550752 C A 0.634695 1.1338e-05
9:4552102 T G 0.081620 -2.2186e-05
9:4554871 A T 0.102201 -3.1255e-05
9:4555305 G A 0.163112 -1.6723e-05
9:4555573 T C 1.216500 1.4841e-05
9:4556448 T C 0.685587 -1.4741e-05
9:4559775 T C 0.513947 3.9528e-06
9:4563316 G A 1.360676 -5.1973e-05
9:4564432 A G 0.824086 -4.8024e-05
9:4567353 G C 1.357229 -3.2799e-05
9:4570331 G A 0.854408 -4.5183e-05
9:4572480 C T 0.856700 -4.1294e-05
9:4573561 G C 0.058710 -2.8166e-05
9:4574022 C A 0.236062 -6.1883e-06
9:4575673 G A 0.869933 -3.7364e-05
9:4576451 G T 0.607878 1.9423e-06
9:4576680 C T 0.593577 -5.9077e-06
9:4577809 C A 1.409607 -9.9924e-06
9:4580984 C T 0.203254 1.7719e-06
9:4582082 T C 0.866554 1.8494e-06
9:4582843 C T 0.877873 -2.0580e-06
9:4586808 C G 0.649834 -4.6929e-06
9:4588577 T C 0.199995 -2.2990e-06
9:4591655 C T 0.216221 -1.9804e-05
9:4594919 G C 1.401447 3.7017e-06
9:4596213 T G 0.628548 3.5556e-05
9:4596246 T C 0.124666 -1.6850e-05
9:4596367 G A 0.146867 -6.8159e-06
9:4600019 A G 1.513357 1.6046e-05
9:4600311 T C 0.038934 -4.3071e-06
9:4602356 A G 0.084187 -2.4145e-06
9:4602498 A G 0.052855 8.0370e-05
9:4603071 T C 0.022520 2.3260e-06
9:4603564 A C 0.136464 4.3787e-05
9:4604807 G T 1.694311 1.7789e-05
9:4617999 C G 0.068558 7.9036e-05
9:4622472 A C 0.033228 -1.3118e-05
9:4624336 A G 0.025668 -1.8124e-05
9:4624890 C T 0.185301 5.5205e-05
9:4625995 C T 0.176203 -1.1420e-05
9:4630675 G A 0.165794 2.8568e-05
9:4631802 G A 0.102175 5.5030e-06
9:4635591 G A 0.065446 4.3555e-05
9:4639534 C T 0.036288 2.0172e-05
9:4639674 G A 0.123040 2.4751e-06
9:4639902 C G 1.187054 -1.7131e-05
9:4642402 T C 0.058204 2.8808e-05
9:4644979 C T 1.055961 -2.4622e-05
9:4645008 C G 0.049161 3.7184e-05
9:4655294 A C 0.062687 -8.1530e-06
9:4657357 A C 0.146280 -3.3032e-05
9:4657757 C G 0.880109 8.2052e-06
9:4657840 C T 1.026431 -1.0275e-05
9:4657863 C G 1.044510 -1.9320e-05
9:4657998 C A 0.035831 2.8754e-05
9:4661853 T C 0.984125 -1.7787e-05
9:4662365 A C 0.052657 2.5085e-06
9:4670315 A G 0.204309 1.8802e-06
9:4670338 A G 0.677592 -2.2741e-05
9:4670573 T C 0.674908 -1.3536e-05
9:4673231 T C 0.208213 9.3517e-06
9:4685008 T C 0.175755 -3.8630e-05
9:4685584 C A 0.047941 1.8503e-05
9:4689447 G A 0.125665 -4.5159e-05
9:4690399 C T 0.157484 5.2690e-06
9:4693755 A G 0.037421 -2.1929e-05
9:4695209 G T 0.690978 -1.7113e-05
9:4709615 C T 1.005651 -5.3621e-05
9:4713213 T G 0.208716 -1.4011e-05
9:4717112 C G 0.124017 1.6079e-05
9:4717916 C T 0.480285 -1.0333e-05
9:4721435 C A 0.121835 -5.3207e-06
9:4723391 A G 0.380810 -1.2213e-05
9:4725823 T C 1.122510 1.9394e-05
9:4726267 G T 0.181546 1.7309e-05
9:4726448 A G 0.313190 8.3006e-06
9:4726759 A G 0.752467 2.8054e-05
9:4730743 A C 1.776694 -1.1535e-05
9:4733652 T C 0.121829 -4.3054e-06
9:4734014 C T 1.155319 3.0960e-05
9:4736508 C T 0.165771 -2.3480e-07
9:4737072 G A 0.410279 -8.3889e-07
9:4737385 C T 1.393180 4.9903e-05
9:4740128 C T 0.029982 -2.6969e-05
9:4740251 C A 0.499432 2.8773e-06
9:4740356 A G 0.102269 -2.6451e-05
9:4740456 C A 0.186301 -2.3938e-05
9:4742001 T C 0.352928 1.4059e-05
9:4742323 A G 1.800138 3.9124e-05
9:4742556 A G 1.548645 1.0157e-05
9:4743626 A G 1.728795 -1.6296e-05
9:4744743 C T 1.018407 -3.1053e-06
9:4746169 G A 0.025947 -3.8591e-05
9:4748724 C T 0.055607 -7.3742e-06
9:4751417 T C 0.032916 5.9780e-05
9:4751544 C G 0.030968 -1.3546e-05
9:4753862 C T 0.543169 1.6104e-05
9:4758624 T C 0.031261 -2.1778e-06
9:4759930 T C 0.125318 -6.9721e-07
9:4763176 C T 1.053420 -2.4324e-05
9:4764332 C G 0.268547 -8.3991e-06
9:4766114 A G 1.691569 -3.7776e-05
9:4766773 G A 1.556601 -1.7356e-05
9:4777725 T G 0.476877 -4.6217e-05
9:4778777 A G 0.447470 -4.2155e-05
9:4788711 T C 0.210670 3.8213e-05
9:4795595 T G 0.350147 -1.5898e-05
9:4806520 A G 0.480629 2.7657e-05
9:4814948 C G 0.452023 -5.4433e-05
9:4819421 A G 0.920646 2.4640e-06
9:4821388 C G 0.757387 -1.3096e-05
9:4828234 C T 0.030498 2.2121e-06
9:4829188 T C 0.047344 3.6035e-05
9:4829484 A G 0.082207 6.4285e-06
9:4831953 G A 1.688488 -2.7943e-05
9:4832130 A C 1.713949 -2.4070e-05
9:4835827 G C 1.213176 -6.3634e-05
9:4836274 C G 0.042329 -2.2671e-05
9:4836447 A C 0.060966 -9.8201e-06
9:4836811 T C 0.612734 4.0730e-06
9:4836899 C A 0.233748 -9.1168e-06
9:4840380 G A 0.293760 -2.5949e-05
9:4840877 A G 1.774743 -2.9131e-06
9:4840967 T G 0.029722 -1.2134e-05
9:4844153 T A 0.048775 1.0004e-05
9:4844745 G C 0.047788 -8.1453e-06
9:4849515 C T 0.024412 -5.4918e-06
9:4851008 C A 0.072564 2.3313e-05
9:4854307 G A 0.576754 2.8010e-05
9:4856877 A G 0.400691 -2.3914e-05
9:4859106 C T 0.068334 -2.9640e-05
9:4860980 A G 1.132852 -2.3478e-05
9:4861302 C A 0.716789 3.4055e-06
9:4864885 C T 1.368736 1.0113e-04
9:4866010 T G 1.112523 5.4348e-05
9:4866840 C T 0.809697 2.9211e-05
9:4876304 C T 0.988276 -8.0306e-07
9:4882720 A G 0.071304 1.6443e-05
9:4887853 G A 0.042192 3.5382e-05
9:4888254 A G 0.091000 -1.2488e-05
9:4888585 A C 1.004716 -8.1223e-05
9:4891055 A G 1.932523 3.9474e-05
9:4902707 G A 1.813053 -1.4002e-07
9:4904807 G C 0.094045 -1.3117e-05
9:4910278 C G 1.558694 2.9364e-05
9:4910615 A G 0.072064 -1.3556e-05
9:4921824 C T 0.823576 -1.4011e-05
9:4929686 C T 0.752785 -2.2923e-05
9:4934955 A G 0.740321 3.1504e-05
9:4935078 C A 0.092003 3.7912e-06
9:4940487 A G 0.278615 -2.8626e-05
9:4940871 T C 1.726568 -2.3726e-05
9:4943454 T C 1.599264 -3.3118e-05
9:4954324 G C 0.733281 -1.5453e-05
9:4955072 A G 1.924525 1.4396e-05
9:4959962 C T 0.299677 6.5179e-05
9:4962803 T G 0.137860 -1.7447e-05
9:4965319 C G 0.054566 -2.7628e-05
9:4969094 C T 0.036094 1.6758e-05
9:4970844 A C 1.100228 6.3694e-06
9:4975442 A C 0.860998 2.4526e-06
9:4981602 A C 1.318818 -1.8335e-05
9:4987958 T C 0.811177 1.0152e-05
9:4988834 T A 0.039765 -1.2166e-05
9:4991800 A C 0.066004 1.7476e-05
9:4994988 A G 0.067289 1.9964e-05
9:5000904 C T 0.024441 1.2360e-05
9:5003093 A G 0.588416 1.6437e-06
9:5010192 A G 0.994820 4.9986e-05
9:5028315 G C 0.042280 3.9807e-05
9:5038640 T C 0.072035 -2.0578e-05
9:5041197 T G 0.047447 -1.2401e-05
9:5070831 G C 0.508413 -2.2495e-06
9:5072846 A G 0.504570 1.7472e-05
9:5085929 G C 0.074235 3.0381e-05
9:5089045 C G 0.027755 -1.7479e-05
9:5095116 A G 0.058818 -9.0345e-06
9:5097281 C A 1.010828 3.5190e-05
9:5099986 C T 0.210076 -4.0493e-05
9:5107596 C T 0.077153 -1.1620e-06
9:5113577 T C 0.545802 1.2788e-05
9:5114742 C T 0.107709 -2.8716e-05
9:5114773 T C 0.540946 1.7197e-06
9:5120803 C T 0.404021 1.8828e-05
9:5148278 T C 0.549976 5.5496e-06
9:5186332 T C 1.876743 -1.1272e-06
9:5191475 T C 0.032445 1.9388e-05
9:5202432 G A 0.068854 -6.9610e-06
9:5205733 C A 0.032647 -1.8920e-05
9:5211191 T G 0.096476 3.2213e-05
9:5213687 C T 0.648312 -1.5210e-05
9:5248905 C A 0.033055 -5.4981e-06
9:5265826 G A 0.130330 1.7690e-05
9:5266200 T C 0.306883 -1.5370e-05
9:5270239 A G 0.215042 5.9766e-06
9:5273180 T C 0.972654 4.0640e-05
9:5274648 G A 0.626474 1.8928e-05
9:5274761 T C 0.277294 -2.4139e-05
9:5284266 C T 0.445318 1.3171e-05
9:5291710 G A 0.284643 -1.0541e-06
9:5291940 A G 0.031783 1.7913e-05
9:5292743 A G 0.380619 -1.1048e-05
9:5300255 A C 0.020601 1.1213e-05
9:5302095 C G 0.142586 1.7040e-05
9:5304825 C T 0.021831 2.1973e-05
9:5309831 T C 0.557331 3.0135e-05
9:5311171 G A 0.944399 3.1090e-05
9:5321337 A G 0.426119 2.7915e-05
9:5325801 C T 0.936940 1.0739e-06
9:5332553 C T 0.456840 2.4873e-05
9:5335639 T C 1.323722 2.9691e-05
9:5339738 A G 0.081915 4.6362e-06
9:5339799 A G 0.072668 3.0763e-06
9:5343001 T C 0.055556 2.0649e-05
9:5351295 A C 0.037940 3.1355e-06
9:5360042 C T 0.042144 2.8598e-05
9:5361143 C G 0.041491 2.3165e-06
9:5364899 A C 1.358703 2.0869e-05
9:5364941 A G 0.614146 4.2216e-06
9:5372266 C T 0.222404 1.6591e-05
9:5372366 A G 0.045679 -7.4723e-06
9:5372411 A G 0.151772 -4.5490e-06
9:5375261 A G 0.064358 2.0851e-05
9:5376595 A C 1.231187 2.4137e-05
9:5378605 G A 0.031572 -2.5211e-06
9:5380522 C T 0.054692 9.8283e-06
9:5381870 G A 1.273289 1.0450e-05
9:5384639 T G 0.022880 -2.1625e-05
9:5385783 G T 0.463238 3.5552e-06
9:5389122 T C 0.604756 2.4594e-07
9:5389215 A G 0.088507 -6.2166e-06
9:5392271 A G 1.087371 -5.8681e-06
9:5407146 G A 0.036233 5.2928e-05
9:5407803 C T 0.407624 -1.9278e-06
9:5408587 C T 0.029732 3.4146e-05
9:5415388 A G 0.034811 2.4213e-05
9:5421235 T C 0.095054 -4.0001e-06
9:5422203 T C 0.558879 7.9776e-06
9:5423103 G A 1.851267 1.5983e-05
9:5426859 C T 0.020069 -1.5872e-05
9:5429108 C T 1.349822 -1.4891e-06
9:5430817 A G 0.181805 1.3947e-05
9:5438204 A T 0.486228 -2.4965e-07
9:5440929 C T 0.068967 -4.2342e-06
9:5447330 C T 0.062872 1.8487e-05
9:5450790 A C 0.097258 -1.9246e-05
9:5450810 G A 0.065475 2.0469e-05
9:5453260 G A 1.485699 1.8054e-05
9:5458035 T G 0.995534 -6.5639e-05
9:5465262 A G 0.066595 -2.2088e-05
9:5466618 C A 0.044539 -1.2111e-05
9:5467801 T C 0.124364 1.8335e-05
9:5468647 C T 0.036733 -2.2530e-05
9:5469654 T C 0.023880 2.2088e-05
9:5479822 G A 0.484186 -2.8396e-05
9:5480810 C T 0.074362 -1.9217e-05
9:5483132 C T 0.150674 1.0692e-05
9:5484418 T C 0.150389 -1.7563e-05
9:5485804 C A 0.824203 -6.4952e-05
9:5490522 T C 0.464130 -4.7585e-05
9:5493663 T C 0.045734 1.4252e-05
9:5496389 T C 0.072697 3.4084e-06
9:5498475 C T 0.611819 -3.6722e-05
9:5508647 T C 0.130210 1.5409e-05
9:5509678 A G 0.457132 -5.1653e-06
9:5510644 G A 0.591467 2.5936e-05
9:5512818 T C 0.266284 -4.7749e-06
9:5515990 C G 0.788830 1.6716e-05
9:5519361 G A 0.032117 5.9867e-05
9:5519944 T C 0.132375 1.0331e-05
9:5521655 T G 0.143310 -1.3559e-06
9:5526077 C T 0.859475 2.6364e-05
9:5526124 T C 1.040209 1.4979e-05
9:5527351 G A 0.056292 -1.1407e-06
9:5530716 A G 0.047600 2.6459e-07
9:5532871 C T 0.339341 2.9625e-05
9:5533831 C T 0.436538 -5.5336e-06
9:5537901 G A 0.132423 7.5741e-05
9:5539537 A G 0.200472 1.7400e-05
9:5551261 T C 0.409341 -2.0568e-05
9:5553957 A G 0.038875 -2.4059e-05
9:5554109 C T 0.079893 -4.0681e-06
9:5554770 T C 0.188647 -5.4102e-06
9:5556786 G A 0.619794 -2.7118e-05
9:5557708 C T 0.182389 5.5001e-05
9:5560232 G C 0.055448 -1.6185e-05
9:5563319 T C 0.079662 -2.1481e-05
9:5563881 G C 0.131154 4.8065e-05
9:5567073 C G 0.062875 -2.0111e-05
9:5568737 T G 0.178232 5.2794e-05
9:5571105 G A 0.127963 -2.0306e-05
9:5578941 T C 0.093619 1.7953e-05
9:5579041 A C 1.129914 1.5384e-05
9:5581317 A G 0.074855 -4.9110e-06
9:5583282 C T 0.041076 -7.4698e-06
9:5588988 A G 0.047110 9.7071e-06
9:5590953 T C 0.124276 3.4951e-06
9:5599291 C A 0.222157 3.0373e-05
9:5599746 G A 0.028628 1.7861e-05
9:5602528 T C 0.226280 1.3807e-05
9:5607774 C A 0.233456 2.1179e-05
9:5609159 A C 0.041790 -6.9768e-06
9:5609742 T C 0.061275 2.9450e-05
9:5610381 T C 0.519144 -1.0363e-05
9:5618557 G A 0.656231 2.7916e-05
9:5621594 G C 0.069022 -7.0985e-07
9:5626112 C A 0.960330 7.3694e-06
9:5628556 C T 0.022390 -4.4927e-05
9:5632130 T G 0.587481 3.4267e-06
9:5636852 C T 0.145926 -2.8832e-05
9:5640617 G T 0.038142 -1.6582e-05
9:5648940 G A 0.077871 -5.1176e-07
9:5658775 C A 0.034182 -2.5299e-05
9:5659167 C T 0.073485 1.5222e-06
9:5666625 G T 0.024048 -1.5139e-05
9:5670073 A G 0.655641 3.4690e-05
9:5676496 G C 0.058538 -2.1210e-07
9:5684758 G A 0.655472 3.3118e-05
9:5686917 G T 0.083440 -1.2310e-05
9:5689585 G A 0.077445 -1.5530e-05
9:5693100 A G 0.065248 -4.1689e-05
9:5694346 C A 0.085414 9.6262e-06
9:5695872 G A 0.714974 1.5844e-05
9:5703394 C T 0.360631 -1.3148e-05
9:5705498 T C 0.070035 2.7847e-05
9:5710743 G A 0.057867 -5.8600e-06
9:5713832 G T 0.032500 -3.1705e-05
9:5722311 G A 0.052839 2.5439e-06
9:5729354 G A 0.045406 -4.3763e-05
9:5729424 A G 0.028567 2.0345e-05
9:5733241 T C 0.845914 2.2922e-05
9:5734759 A C 0.063634 -1.1301e-05
9:5735913 C T 1.854032 2.6165e-05
9:5742595 A G 0.205886 -3.1203e-05
9:5747390 A C 0.026272 6.9483e-06
9:5750243 A C 0.599488 4.1992e-07
9:5765648 A G 0.096953 2.5341e-05
9:5769767 C T 0.050869 -4.2173e-05
9:5772424 A G 0.109170 1.2881e-05
9:5774661 A G 0.646371 2.6861e-05
9:5801283 A T 0.021741 1.7666e-05
9:5803864 C T 0.602192 3.4269e-05
9:5806889 A G 0.051674 4.1654e-06
9:5807977 C T 0.031144 -7.1954e-06
9:5809786 T C 0.037415 -3.4161e-06
9:5812355 A C 0.758981 2.0086e-05
9:5816825 A G 0.171808 3.3409e-05
9:5832719 C G 0.053293 5.5921e-06
9:5832840 T C 0.020072 -1.5833e-06
9:5832928 C G 0.050265 3.0115e-05
9:5835604 C G 0.051287 -3.1409e-05
9:5837780 A G 0.037684 2.4924e-05
9:5840402 A G 1.565712 2.6437e-05
9:5840749 G C 0.862848 2.1265e-05
9:5843795 A G 0.248945 -1.0114e-05
9:5845546 C T 1.260202 -2.0974e-05
9:5857408 G A 1.890716 -4.4381e-06
9:5860957 C G 0.556049 2.6669e-05
9:5868289 T C 0.651924 2.5800e-05
9:5869297 G A 0.041702 1.7682e-05
9:5872795 A G 1.790628 -1.4539e-05
9:5874801 C A 0.062683 -6.6319e-06
9:5881364 T C 1.522016 1.5172e-05
9:5890355 G A 0.047269 2.3675e-05
9:5890825 T C 0.044406 1.9956e-05
9:5891561 G A 0.077004 1.9507e-05
9:5892525 T C 0.067893 -3.8130e-05
9:5893081 C A 0.070006 -3.6087e-05
9:5896223 T C 0.105366 1.7738e-05
9:5898829 A G 0.542355 5.7831e-06
9:5914727 A C 0.398110 -7.3001e-06
9:5920886 A G 0.036048 -5.5935e-06
9:5927828 A G 0.066634 2.4284e-05
9:5928434 C A 1.711933 -8.2462e-06
9:5928815 T C 0.074563 3.1924e-05
9:5929928 A G 0.037950 1.6051e-05
9:5931216 T C 1.868551 -1.4610e-05
9:5934776 A G 1.459934 9.4846e-06
9:5934967 T C 0.324443 -2.9276e-05
9:5936490 G C 0.091516 1.5972e-05
9:5950672 T C 0.035295 -7.7330e-06
9:5952601 C T 0.048084 -2.1137e-06
9:5987153 G C 0.069149 2.0233e-05
9:5990197 A G 0.048476 -9.1696e-07
9:5991772 T C 1.947440 -1.1892e-05
9:5992351 C G 0.035555 -7.0564e-06
9:5998248 C T 0.064881 -4.0420e-05
9:6011145 C T 0.073641 1.5357e-05
9:6017252 G A 0.289625 9.9035e-06
9:6023927 C T 0.496926 7.2646e-07
9:6026180 G T 0.628927 6.0755e-08
9:6026472 A G 0.030667 1.4762e-05
9:6052352 A G 0.039044 4.1949e-06
9:6064428 C T 0.066302 1.9142e-05
9:6070037 C G 0.234323 3.2551e-06
9:6072597 C T 1.637402 3.1037e-05
9:6079398 A G 0.025736 5.3080e-05
9:6086073 T C 0.274146 -9.0138e-06
9:6086913 A G 0.089166 1.5145e-05
9:6090160 T G 1.651096 2.7814e-05
9:6100169 T C 0.501603 -4.4167e-06
9:6102013 T C 0.042264 2.7847e-05
9:6110470 C A 0.225156 -2.8335e-07
9:6117562 A G 0.027440 -7.9421e-05
9:6119329 G A 0.334255 2.4419e-05
9:6121504 T G 1.412415 2.0624e-05
9:6128000 T C 0.071593 -1.1260e-07
9:6132625 A G 0.078000 2.2215e-05
9:6133663 A C 0.125977 -3.5567e-05
9:6135481 C T 0.041235 -2.1430e-05
9:6135571 T C 0.039878 -8.3147e-07
9:6142157 C A 0.634637 -6.4142e-06
9:6144065 A G 0.399973 8.1691e-06
9:6145022 T C 1.353990 3.9099e-05
9:6150622 C T 0.049135 -1.7671e-05
9:6151129 C T 0.112741 -8.3791e-06
9:6161203 A G 0.023974 1.3261e-05
9:6162881 C T 0.177855 -1.6250e-05
9:6166769 A G 0.049853 -8.8201e-06
9:6167017 G C 0.833982 -1.2446e-05
9:6168335 C T 0.142316 6.8822e-06
9:6170847 T C 0.027515 -1.8490e-05
9:6170914 C T 0.055994 -7.7699e-06
9:6171296 T C 0.050103 -3.3568e-05
9:6187132 A C 0.077627 8.9098e-07
9:6187324 G T 0.052900 3.3437e-05
9:6188740 C A 1.352591 3.3526e-07
9:6190076 C A 0.328763 1.4560e-06
9:6191508 A G 0.034039 -6.7322e-06
9:6192796 C T 1.487000 -4.0865e-07
9:6193455 A C 1.473647 -7.8067e-06
9:6197377 G A 0.329915 -6.8785e-07
9:6197547 A G 0.072655 -7.5646e-06
9:6198384 G A 0.066939 1.4382e-05
9:6198578 C A 0.134010 3.2968e-05
9:6198894 T C 0.039018 1.7785e-05
9:6221246 C T 0.666796 -3.6232e-05
9:6221495 T A 0.030128 -2.1430e-05
9:6225659 A G 0.075452 -5.7846e-06
9:6227111 A G 0.072220 -2.7284e-05
9:6230947 G A 0.055809 -1.0736e-06
9:6232242 T C 1.346729 -1.3483e-05
9:6245393 C G 0.184739 5.1898e-05
9:6256292 A G 0.592074 -6.2041e-06
9:6256529 C A 1.888045 2.8225e-05
9:6267718 T C 0.055994 1.7735e-06
9:6271238 G A 1.839199 1.1608e-05
9:6282511 A G 0.070616 6.6398e-06
9:6302569 C T 0.109066 1.9068e-05
9:6311511 C T 0.144715 -1.4272e-05
9:6311651 T C 0.296980 -1.8786e-05
9:6313669 C T 0.032608 1.8956e-05
9:6328947 C T 1.895793 3.0933e-05
9:6332216 A G 0.114139 -1.7351e-06
9:6364532 G A 0.752382 -1.1916e-06
9:6368133 C A 0.035172 -2.7610e-06
9:6397990 G A 1.890362 2.7970e-05
9:6399107 C T 0.039382 -2.5192e-06
9:6406428 T G 1.889986 3.2627e-05
9:6407843 C T 1.144647 1.0773e-05
9:6408393 G A 0.149113 7.3389e-05
9:6411087 A G 0.138357 -3.0568e-05
9:6415230 G T 1.671360 2.1524e-06
9:6415643 G A 0.092431 7.8851e-06
9:6438439 T C 0.066916 -7.0890e-06
9:6449243 G A 0.037567 -4.5545e-05
9:6449260 T C 0.100140 -9.4623e-05
9:6456155 A G 1.503505 -5.4703e-06
9:6468307 C T 0.114600 1.1712e-05
9:6471797 A G 0.080399 -2.2257e-05
9:6479068 G A 0.305955 -3.4337e-06
9:6479215 T C 0.276940 2.6416e-05
9:6486591 G A 0.276927 1.8699e-05
9:6489209 G A 0.076787 -1.8888e-05
9:6492761 T C 0.060875 2.0855e-06
9:6498287 T C 0.025636 -2.3603e-05
9:6498773 A C 0.034584 -6.8665e-07
9:6508149 C A 0.131057 -2.5841e-05
9:6522752 A G 0.095366 -6.6336e-05
9:6526333 C G 0.113494 -3.9918e-06
9:6534845 C T 0.908922 4.0046e-06
9:6538947 C G 0.093412 2.8828e-05
9:6540341 C T 0.325667 -4.4272e-06
9:6540540 C T 0.611406 -4.2268e-07
9:6544766 C T 1.198580 -1.2051e-05
9:6551009 C A 0.020468 1.6901e-05
9:6553054 C T 0.623754 -2.3052e-05
9:6554558 A G 1.069720 -2.1901e-05
9:6555183 C T 0.782770 7.1805e-06
9:6555417 G T 0.666842 -6.0701e-05
9:6556839 G C 0.729697 -5.2661e-05
9:6556948 T C 0.863146 -5.5487e-05
9:6560974 T C 0.146072 -8.3768e-06
9:6561371 A G 0.025840 1.9950e-05
9:6563812 C G 0.722660 6.6422e-05
9:6566602 A C 1.238224 1.5497e-05
9:6580205 G T 0.038064 -4.5006e-05
9:6580479 T C 0.082746 -6.9106e-06
9:6581294 A C 0.027736 -1.2667e-05
9:6584675 C T 1.062391 -8.8826e-07
9:6588227 T C 0.077971 2.7748e-05
9:6595511 T C 0.038022 -3.8693e-05
9:6606388 A C 0.193305 3.5602e-06
9:6606746 C T 0.587105 -6.5664e-05
9:6607142 G A 0.025687 -4.2583e-05
9:6610998 G C 0.794108 4.8660e-05
9:6615149 G C 0.028076 -1.0146e-05
9:6616947 G A 0.212923 -2.4057e-05
9:6618004 A C 0.279605 6.1261e-06
9:6625272 C T 0.248611 1.4767e-05
9:6628916 T C 0.252970 -5.5705e-05
9:6630997 A G 0.074375 -1.0491e-06
9:6631099 G A 0.985916 -8.5205e-05
9:6632543 A G 0.474134 -8.7825e-05
9:6632950 G C 0.027800 -1.9665e-05
9:6638114 T C 0.488542 -3.4222e-06
9:6644210 G T 0.234602 4.4362e-05
9:6645251 T C 0.428576 -6.3367e-05
9:6646066 G T 0.060970 -4.5902e-05
9:6648583 A G 0.270040 -3.2814e-05
9:6652997 A G 0.654917 -1.4912e-05
9:6653183 G A 0.304335 1.0734e-05
9:6654203 C T 0.935045 -1.2956e-05
9:6662241 T C 0.277106 -3.5911e-05
9:6664700 A C 0.538132 -1.7250e-05
9:6664708 T G 0.280611 -7.1716e-05
9:6667755 G A 0.024993 -4.0925e-05
9:6670263 G A 0.521900 -2.1132e-07
9:6673270 A G 0.039852 1.2235e-05
9:6673465 T C 0.155342 5.2328e-05
9:6678310 A G 0.045967 -1.7214e-06
9:6679844 G C 1.505716 -4.7731e-05
9:6680477 T G 1.251298 4.2039e-06
9:6680594 T C 0.250383 -2.4580e-07
9:6686479 G A 0.027122 9.9600e-06
9:6695502 G T 0.377168 -1.1620e-04
9:6717628 A G 0.343957 1.1149e-05
9:6720546 T C 0.246235 -6.6768e-05
9:6723879 G A 0.045734 6.4761e-06
9:6725408 C T 0.063751 5.1903e-05
9:6732596 C T 1.008173 1.0497e-05
9:6733592 G C 0.039619 9.9995e-06
9:6734739 C T 0.123289 -1.1852e-06
9:6743069 G A 0.185820 -7.0656e-06
9:6751664 G A 0.649253 -1.7075e-05
9:6755909 C T 0.080630 1.3030e-05
9:6761798 T C 0.039125 1.1973e-05
9:6764284 A G 0.049784 1.0242e-05
9:6766358 T C 0.240746 -3.8425e-05
9:6768253 T C 0.034821 -2.2729e-05
9:6769202 G T 0.067413 -4.1451e-06
9:6770529 G A 0.107878 1.6276e-05
9:6771993 A G 0.318081 2.1213e-05
9:6781087 A G 1.540015 -2.3315e-05
9:6784726 C G 0.982651 3.9295e-05
9:6786119 T G 0.161817 3.7979e-06
9:6786418 T G 1.222336 1.2533e-05
9:6786677 C A 0.108686 3.9376e-06
9:6790989 A G 0.312547 2.1421e-05
9:6791732 T C 0.029430 -3.5961e-05
9:6796922 A G 0.598138 3.8754e-05
9:6802912 T C 0.236731 -3.7421e-05
9:6811722 G A 0.126240 -1.9125e-05
9:6811855 G T 0.182967 -3.2680e-05
9:6815817 A G 0.083905 4.2584e-05
9:6816899 T C 0.757615 1.3188e-06
9:6830141 A G 0.088845 4.9529e-05
9:6831095 G C 0.070619 -1.1674e-05
9:6831925 T C 0.066585 2.5221e-06
9:6834622 T C 0.040141 -1.2215e-05
9:6837912 G T 0.908104 -2.4930e-05
9:6845561 G A 0.399461 -1.4578e-05
9:6847072 T C 0.643939 -1.6895e-05
9:6847313 T C 0.135559 -1.4893e-05
9:6849246 T C 0.244297 -3.4347e-05
9:6849317 A G 0.112231 -9.9658e-06
9:6851490 T A 0.075365 8.9619e-06
9:6854643 G A 0.198365 2.0806e-05
9:6857996 G T 0.182036 -1.1931e-05
9:6858156 C A 0.733794 4.3635e-05
9:6858440 A G 1.507190 1.3021e-05
9:6860332 C T 0.101318 -2.9877e-05
9:6863428 C T 0.365185 -2.9737e-05
9:6867764 A C 0.039830 -1.9888e-05
9:6868645 A C 0.536821 1.8072e-05
9:6870351 A G 0.034795 2.2315e-06
9:6872255 G A 1.036444 1.4974e-05
9:6875318 A G 0.041540 -2.4226e-06
9:6875782 G A 0.153193 8.1785e-06
9:6878297 T A 0.029391 2.6727e-06
9:6886132 T G 0.124617 -2.2624e-05
9:6903022 C T 0.041066 8.1040e-06
9:6912174 T C 0.257952 -2.7223e-05
9:6916272 G A 1.242947 -4.9648e-07
9:6923521 T C 0.133757 -3.0582e-06
9:6923580 T C 0.116548 3.5262e-05
9:6925275 G A 0.734180 -2.4080e-05
9:6928539 G T 0.053916 7.4932e-06
9:6930124 A G 0.035662 -6.2802e-06
9:6932314 G A 0.646692 -3.9527e-05
9:6936621 T G 0.053926 1.9277e-05
9:6938672 C T 0.045072 2.9139e-05
9:6939866 C T 0.621371 3.0170e-05
9:6941719 G T 0.644157 -3.9496e-05
9:6942089 T C 0.633491 -9.7544e-06
9:6947704 T C 0.143375 2.6889e-06
9:6953014 T C 0.133202 4.2556e-05
9:6954999 A T 0.029475 2.1378e-06
9:6955039 G A 0.025551 2.2133e-05
9:6956975 C T 0.071019 -2.6052e-05
9:6957024 G A 0.045156 2.1928e-05
9:6959101 G T 0.055974 1.5024e-07
9:6963799 T C 1.053449 -5.9470e-05
9:6963830 A G 0.084547 2.6880e-06
9:6970052 C T 0.042261 9.4819e-06
9:6973166 G A 0.039839 8.5191e-06
9:6973907 G C 1.428751 -1.1261e-05
9:6974101 G A 1.142388 -1.9696e-05
9:6978106 G C 0.373760 2.2615e-05
9:6979016 A G 1.496124 -1.7993e-05
9:6981041 A G 0.051346 1.2244e-05
9:6984236 A G 0.455337 1.3396e-05
9:6986044 T G 1.154482 7.1752e-05
9:6986190 A C 0.594992 3.5176e-05
9:6986464 C G 0.288603 -3.8796e-05
9:6987663 T G 0.742713 -1.4802e-05
9:6989619 C G 1.774766 1.3663e-05
9:6992425 G A 0.648526 -3.2101e-05
9:6992771 A C 0.140392 3.8084e-05
9:6996235 C T 0.357787 -1.6277e-05
9:6998246 A C 0.481259 -6.7611e-06
9:7000206 T C 0.099696 1.9933e-06
9:7000769 T C 0.933100 -1.3457e-05
9:7002225 C A 0.906397 1.2350e-05
9:7010567 C T 0.107499 -2.4246e-05
9:7015793 C T 0.090847 -3.2134e-05
9:7019520 G A 0.058097 2.0827e-05
9:7026860 G A 0.059860 -6.6513e-06
9:7027194 T C 0.455341 -5.1372e-06
9:7028832 C T 0.057292 -4.0014e-06
9:7029314 G C 0.131157 1.8298e-05
9:7032776 A G 0.905670 1.4921e-05
9:7033374 T C 0.501061 -5.8349e-05
9:7036643 G A 0.048058 6.7598e-06
9:7037009 G C 0.363919 1.8890e-05
9:7038208 C T 0.026772 -9.6107e-06
9:7039866 G A 0.876350 1.9214e-05
9:7044255 G A 1.379999 4.5700e-05
9:7044534 C T 0.025889 1.1280e-05
9:7046901 G C 0.368194 2.6278e-05
9:7046917 G A 0.080539 7.6992e-06
9:7058034 A G 0.090302 -2.2753e-05
9:7058108 G A 1.354545 4.6662e-05
9:7060997 T C 0.025473 -4.6314e-06
9:7064185 A G 0.094333 -2.8177e-06
9:7064456 A G 1.296055 3.4669e-05
9:7072065 T C 0.383449 1.1839e-05
9:7076363 T C 0.024188 2.5805e-05
9:7076586 A G 1.479853 4.3171e-05
9:7081110 A G 0.061174 2.7816e-05
9:7083019 T G 0.076355 6.8112e-06
9:7086245 G A 0.086673 -5.6345e-07
9:7086502 A G 0.448927 3.0942e-05
9:7088522 A G 0.390512 2.2107e-05
9:7088527 C G 1.473891 -8.1051e-06
9:7091209 G A 0.115370 1.9655e-05
9:7092788 A G 0.059645 -2.9623e-05
9:7093871 G A 1.101935 -1.7987e-05
9:7105223 G T 0.654816 -1.9776e-05
9:7117404 T C 0.876561 3.1204e-05
9:7117683 T G 0.021575 7.4810e-06
9:7125138 C T 0.040813 9.0749e-06
9:7130319 C T 0.383673 8.1182e-06
9:7131165 T C 1.141557 -8.6732e-06
9:7135196 C T 0.207908 1.2651e-05
9:7135508 G T 0.153479 -1.9357e-05
9:7135797 C T 1.942094 1.7230e-05
9:7136345 C T 1.654625 -8.1053e-06
9:7138349 C T 0.349079 -1.2678e-05
9:7140028 C T 0.023120 -4.2398e-06
9:7142159 C T 0.022705 1.6486e-05
9:7143254 C A 0.055215 -1.8658e-05
9:7143905 A T 0.456756 1.1015e-05
9:7145412 T C 0.045201 6.5396e-06
9:7145483 T C 0.030832 1.0706e-05
9:7145657 C T 0.044887 -3.6843e-05
9:7152400 G A 1.209768 3.6108e-06
9:7154923 G T 0.399798 -3.2785e-05
9:7162712 A G 0.045276 -9.8316e-06
9:7164637 C T 1.894903 3.4612e-05
9:7172215 T C 0.082045 3.3130e-06
9:7173215 G A 1.578510 -1.0342e-05
9:7173500 G A 1.125587 -4.9867e-06
9:7174673 A G 1.039901 -1.5070e-05
9:7185689 A G 0.411684 1.2490e-05
9:7186641 G T 1.173071 -1.0818e-05
9:7190548 C T 0.360027 -1.4161e-05
9:7191287 C A 0.043056 -1.7316e-05
9:7197023 C T 0.715688 -3.7826e-05
9:7200905 A G 0.326163 -2.5403e-05
9:7205130 C G 0.430883 -2.7430e-05
9:7205888 C T 0.041264 3.8982e-05
9:7212849 G A 0.985176 3.2818e-05
9:7214739 A G 1.019241 2.7425e-05
9:7222168 G C 0.028193 -6.3077e-06
9:7226167 A G 0.467220 4.1165e-05
9:7226242 T C 0.020484 -1.1107e-05
9:7226519 C T 0.405040 -5.7045e-06
9:7229073 C T 0.876399 2.4475e-05
9:7229527 T C 0.047720 -1.0211e-05
9:7230885 A G 0.033958 -1.0486e-05
9:7230934 G A 0.073817 1.9783e-05
9:7231224 T G 0.099725 -2.2322e-05
9:7234107 T C 0.038843 -7.4398e-06
9:7237331 G C 0.222255 -7.7816e-06
9:7237880 G A 0.143349 -1.4012e-05
9:7238051 G A 0.187946 2.1081e-05
9:7239415 A G 0.455828 -1.5688e-05
9:7243430 G A 0.061661 -1.0332e-05
9:7243720 A G 1.948625 3.4969e-05
9:7246412 G A 0.020400 2.0815e-05
9:7257340 C T 0.459288 -3.1145e-06
9:7259614 G A 0.360244 -1.6398e-05
9:7260196 C G 0.137357 -8.2797e-06
9:7263038 A G 0.162233 -2.0681e-05
9:7266706 C T 0.234375 5.1726e-05
9:7272554 G A 0.159114 -4.6618e-06
9:7272943 T C 1.515210 1.6424e-05
9:7273985 G T 0.122507 -4.1445e-05
9:7274925 C A 0.028722 -2.6532e-05
9:7275934 C T 0.228662 1.6254e-05
9:7277053 C T 0.057263 1.9595e-05
9:7285069 G A 0.062349 1.8323e-05
9:7285482 A G 0.796396 -2.2156e-05
9:7286404 C T 0.035977 -7.5687e-07
9:7288704 A G 0.145322 -2.0420e-05
9:7289301 G T 1.530108 1.8465e-05
9:7291611 A G 1.702303 -9.9800e-06
9:7294013 A G 0.146137 -3.3666e-07
9:7295937 G A 0.729821 9.8031e-06
9:7301876 C T 0.240090 4.3629e-05
9:7304741 T C 0.059655 9.9849e-06
9:7313773 T C 0.037794 -1.1871e-05
9:7313822 G T 0.994566 3.9643e-05
9:7318711 C T 0.053374 -2.9919e-05
9:7321303 G A 0.345999 4.8385e-05
9:7336443 G A 0.163995 -9.0781e-06
9:7338939 A C 0.089387 2.6187e-05
9:7341476 G A 0.101883 -1.6211e-05
9:7342030 A G 0.052190 1.0955e-05
9:7346315 C T 0.162038 -8.8775e-06
9:7347596 A G 1.647954 5.8739e-05
9:7359333 G A 1.171156 3.5575e-05
9:7361202 G T 0.271494 -1.5402e-05
9:7361263 A G 0.073177 6.1328e-06
9:7361494 G C 0.054270 1.6745e-05
9:7363762 A C 0.089429 -2.9042e-05
9:7366557 C G 0.053803 5.3936e-06
9:7366558 A G 0.149710 2.7573e-05
9:7366866 T C 0.240357 8.0290e-06
9:7370817 C T 0.326705 1.6866e-05
9:7374808 A C 0.623027 2.2822e-05
9:7375925 G A 0.833979 1.8698e-05
9:7376457 C T 1.162983 4.9159e-05
9:7378470 G A 0.055632 1.8295e-05
9:7379214 C T 1.178842 4.7778e-05
9:7379571 A G 1.220849 1.8662e-05
9:7382195 C G 0.066737 -2.4965e-05
9:7383668 A G 0.054316 -2.1320e-05
9:7384413 A G 0.048389 2.2016e-05
9:7387603 T C 1.340137 -2.9498e-06
9:7389804 T G 0.068049 8.8639e-06
9:7391401 C T 0.947648 6.6244e-06
9:7393844 T C 0.117103 2.0192e-05
9:7394932 C T 0.428777 -1.4879e-05
9:7395038 A G 0.545227 -6.0157e-05
9:7399290 C T 0.455824 -3.7841e-05
9:7399394 A C 0.445963 9.8524e-05
9:7401270 G A 0.835271 -4.1419e-05
9:7405366 G A 1.194974 4.8261e-05
9:7406235 A G 0.295552 -5.5355e-05
9:7411160 A G 0.836303 9.9440e-05
9:7425734 T C 0.234141 2.6934e-06
9:7426671 A G 0.041050 -3.2418e-05
9:7429384 C T 0.087215 2.0264e-06
9:7430098 G A 0.315296 1.3799e-05
9:7433954 A C 0.064089 -4.3761e-05
9:7438387 T A 0.155413 -1.0490e-04
9:7439636 C T 0.374981 -9.1360e-05
9:7449392 A C 0.069207 4.1057e-06
9:7449633 G C 1.777044 1.6032e-05
9:7450922 A G 0.053468 -1.3340e-05
9:7463411 A G 1.178832 3.2537e-05
9:7466024 C T 0.230558 -2.7479e-05
9:7475413 G A 1.336952 2.9743e-05
9:7479600 T G 0.375341 -5.5483e-05
9:7485343 G A 0.918066 2.4396e-05
9:7493198 C T 1.703273 2.3202e-05
9:7497427 A C 1.254460 -3.5661e-06
9:7503994 C T 0.597930 -3.5325e-05
9:7505902 A G 0.298950 -9.5375e-06
9:7507190 T G 0.244076 -2.0938e-05
9:7508305 A G 0.215010 -4.3056e-05
9:7512610 G A 0.162678 1.3810e-06
9:7512671 A C 0.915699 1.2682e-05
9:7512820 C A 0.767404 1.6491e-05
9:7513262 G A 0.608648 3.6423e-06
9:7513885 A G 0.261338 8.2107e-06
9:7514641 G A 0.715114 -8.0216e-06
9:7515370 T C 1.825907 5.1201e-06
9:7515555 C T 0.070256 4.3335e-05
9:7517429 T G 1.599166 2.2432e-05
9:7519392 T C 0.029462 -1.0839e-05
9:7520408 T C 1.479360 -5.0846e-05
9:7522659 C T 1.730814 -2.5677e-05
9:7528318 T C 0.055247 -2.7563e-05
9:7530859 T G 0.853750 2.3259e-05
9:7533275 C G 0.501045 3.5262e-05
9:7533576 G A 0.038275 -2.9926e-05
9:7534111 C A 0.726422 -4.0236e-05
9:7534295 A G 0.024655 6.9770e-06
9:7541397 C A 0.027976 -1.2633e-05
9:7541536 A T 0.059100 1.8068e-06
9:7542775 G T 0.021189 4.6911e-06
9:7542967 G A 0.679481 -4.2893e-05
9:7543523 A G 0.069763 4.6907e-06
9:7543675 G A 0.236595 9.1105e-06
9:7545486 T G 0.710622 9.6748e-05
9:7546243 C A 0.092162 6.2453e-05
9:7546276 G A 0.035714 -3.0210e-05
9:7548655 A G 0.032218 -1.6783e-05
9:7555006 G C 0.110884 -1.0448e-05
9:7557000 G A 0.024198 -7.8060e-06
9:7558839 G T 0.659854 -7.1919e-05
9:7560767 T C 0.058389 1.1032e-05
9:7561806 T C 0.684084 -3.1277e-05
9:7568139 A G 0.214520 -3.3620e-05
9:7569747 T C 0.268855 -5.1428e-05
9:7570088 G T 0.442192 -9.6439e-06
9:7573716 G A 0.091305 -2.3562e-05
9:7579658 C A 0.034711 1.9778e-06
9:7582673 A G 1.258248 2.5546e-05
9:7584003 G A 1.173201 -4.4135e-05
9:7590958 A G 1.777356 -6.3919e-06
9:7592809 C A 0.071632 -1.1123e-05
9:7598825 A G 0.061538 -1.5687e-05
9:7602329 T C 0.062771 1.3172e-05
9:7603957 T C 0.036840 -7.0379e-06
9:7608323 C T 0.112763 6.0852e-08
9:7610703 G T 0.152284 -3.5328e-06
9:7613166 T G 0.069097 -3.2483e-05
9:7616969 T C 0.070684 1.9342e-05
9:7618765 A G 0.475819 3.4404e-05
9:7639660 A T 0.048820 -5.7075e-05
9:7646299 G A 0.105126 -8.3187e-06
9:7647135 G T 0.034773 -7.7261e-06
9:7653467 T C 0.046143 2.8944e-05
9:7655035 G T 0.197661 -1.5229e-05
9:7657370 T G 0.358680 -5.4484e-05
9:7662730 G C 1.622579 -3.6036e-05
9:7663374 C T 0.059405 1.4627e-05
9:7666432 A C 0.606067 2.0399e-06
9:7670606 C T 0.891969 -4.7823e-06
9:7673453 A G 0.042725 -2.9357e-05
9:7677811 A G 0.230522 -3.1955e-05
9:7682601 A C 0.678404 -6.8512e-06
9:7687584 G A 0.309941 -3.9166e-05
9:7688543 T C 0.055893 -1.0294e-05
9:7689927 G C 0.210128 1.2989e-05
9:7695593 C T 0.613990 1.5565e-07
9:7701869 G A 0.090374 1.1801e-05
9:7707977 C T 0.076439 -2.4581e-05
9:7708011 T C 0.069071 3.9164e-05
9:7720642 C T 0.047879 -1.1046e-05
9:7725299 C T 0.044766 1.5751e-05
9:7726374 C T 0.033562 -1.3486e-05
9:7729729 G A 0.061268 -5.1510e-05
9:7732354 G T 0.045471 3.2584e-05
9:7734250 A G 1.893053 8.5756e-05
9:7735376 A C 0.098816 1.0285e-05
9:7735724 T C 0.146977 7.8741e-05
9:7737970 C A 0.046415 -5.1740e-05
9:7739466 G A 0.503161 2.8508e-05
9:7746867 T G 0.661259 1.2136e-05
9:7748702 G A 1.978548 1.3410e-05
9:7750283 G A 0.038963 -2.6638e-05
9:7754113 A G 0.452731 1.3392e-05
9:7756700 G T 0.160772 3.3735e-05
9:7759331 G A 1.590614 1.8448e-05
9:7759858 T C 0.068120 1.5385e-05
9:7760772 C T 0.030511 3.7116e-05
9:7762480 T C 0.027161 -1.2950e-05
9:7763031 C T 0.178335 -2.1246e-05
9:7763957 C G 0.184697 2.0746e-05
9:7769009 G A 0.502438 3.3462e-05
9:7769437 T G 0.503324 -1.2334e-06
9:7771091 G A 1.265200 4.0572e-06
9:7771207 T C 0.050239 1.0927e-05
9:7773723 A C 1.266226 -2.1084e-06
9:7776419 A G 0.579763 3.5919e-05
9:7777415 G T 0.681714 5.8712e-05
9:7777820 T C 0.030605 -1.2952e-05
9:7778886 A G 0.673175 5.7387e-05
9:7780039 T C 0.042390 -1.7952e-06
9:7781937 G T 0.026126 2.5490e-05
9:7786509 A C 0.796730 -4.1691e-05
9:7790037 C A 0.814352 -3.5589e-06
9:7790596 G A 0.817929 2.8319e-05
9:7791515 A G 1.151694 3.4568e-05
9:7792142 T G 0.696334 4.3060e-05
9:7792930 C T 0.643238 9.8103e-06
9:7793371 G A 0.106963 3.6276e-05
9:7795964 A G 0.140681 -2.2142e-06
9:7798435 T C 1.966480 -2.1420e-05
9:7799653 T G 0.804257 2.6191e-05
9:7802537 G T 1.462021 7.2641e-05
9:7802916 C T 0.298746 -2.7781e-05
9:7804509 G T 0.046493 -7.3696e-06
9:7806697 C T 1.091396 3.2351e-05
9:7812537 C T 0.089763 6.9975e-06
9:7812920 C T 0.071116 1.2769e-05
9:7813034 G A 0.592535 1.4526e-05
9:7814465 G A 1.460154 1.7086e-04
9:7814957 C A 0.072989 1.9191e-05
9:7818873 G A 0.046308 2.6652e-05
9:7820315 G A 1.264489 -8.1105e-06
9:7824232 T C 0.176722 -3.3958e-05
9:7824699 C T 0.064021 2.7958e-05
9:7834442 C T 0.101903 8.6662e-06
9:7842392 C A 0.969505 6.1258e-05
9:7844860 G A 0.097595 1.8926e-05
9:7857333 T G 1.679105 3.5454e-05
9:7862899 C T 1.671633 2.5328e-05
9:7870017 G A 0.099400 1.1795e-05
9:7871163 G A 0.483385 -2.8997e-05
9:7874342 A G 0.058110 -2.3664e-05
9:7874386 T C 0.112078 2.9080e-05
9:7889240 A C 0.070555 4.6868e-07
9:7893739 A G 1.723887 5.4634e-05
9:7895825 A G 0.082704 7.2470e-05
9:7898998 G A 1.163853 1.6275e-05
9:7899826 T C 0.506092 1.3536e-04
9:7900777 T C 0.107093 -1.5208e-06
9:7901308 G A 0.352016 2.7365e-06
9:7905308 G A 0.126925 -3.5709e-05
9:7905545 C T 0.141953 5.2601e-07
9:7906830 A G 0.330818 7.0776e-06
9:7910942 A G 0.023104 -1.0752e-05
9:7913952 G A 0.870774 1.6265e-05
9:7917590 C G 0.049486 -2.2736e-06
9:7919153 C T 1.558954 1.1428e-06
9:7922137 A G 0.503025 -2.2187e-05
9:7925381 G T 0.784354 6.2736e-06
9:7938026 T C 0.115655 2.0992e-07
9:7939827 G A 0.469275 2.7318e-05
9:7940806 A C 0.054630 2.9186e-05
9:7953253 T C 0.090932 2.7513e-05
9:7961498 T C 0.044750 1.9058e-05
9:7963435 G A 0.064991 1.4224e-05
9:7968384 A G 1.563855 4.8164e-05
9:7975441 A T 1.978879 2.5430e-05
9:7977878 A C 0.073632 9.5703e-06
9:7979627 A G 0.266297 -2.6063e-06
9:7981089 T C 0.025262 2.3830e-05
9:7986838 A G 1.347044 3.0879e-05
9:7994225 A G 0.447596 2.9621e-05
9:7995015 C T 0.044607 -1.2721e-06
9:7995103 T C 0.095401 -2.3465e-06
9:7995142 C A 0.324239 4.6305e-06
9:8009586 A G 0.683973 1.0346e-05
9:8009807 C T 0.164284 1.1559e-08
9:8016214 G A 0.239266 1.0167e-05
9:8022935 A G 1.641687 3.7297e-05
9:8028669 A G 0.053170 2.9164e-05
9:8029993 T C 0.057217 -9.5333e-06
9:8030475 G C 0.412583 1.8931e-05
9:8031935 A G 0.497634 8.4743e-06
9:8066387 G T 0.517080 1.0887e-05
9:8070064 G A 1.643887 3.9127e-05
9:8077943 A G 0.175518 1.2389e-05
9:8088243 C T 0.089799 -2.4149e-05
9:8089306 G A 0.195542 1.0831e-06
9:8089450 C T 0.042222 5.9831e-06
9:8090230 G A 0.022507 2.5857e-06
9:8090922 G T 0.046068 -1.4363e-05
9:8092506 G A 0.097355 3.0343e-05
9:8097339 C G 0.028031 1.2698e-05
9:8097977 T C 1.345674 -2.0462e-05
9:8107057 T C 0.204104 4.4397e-06
9:8115293 A G 1.786967 1.3374e-06
9:8119503 C T 1.802306 -3.3160e-06
9:8119509 C T 0.387188 5.0949e-06
9:8125986 T A 0.079334 -9.7159e-06
9:8133550 G C 0.063602 -1.1097e-05
9:8135721 C T 1.276726 9.7773e-06
9:8137679 C T 0.024113 -6.8698e-06
9:8144316 T C 0.075780 4.6658e-06
9:8146752 T C 0.492022 -1.8962e-05
9:8153205 T C 0.021143 -1.9055e-05
9:8155677 T C 0.052462 4.3114e-05
9:8157022 C T 1.112348 -1.0808e-04
9:8158711 A G 0.528505 -6.0884e-05
9:8163517 T G 0.200018 9.9928e-06
9:8170538 G C 0.254278 1.7463e-05
9:8170760 A G 0.277807 -2.8828e-05
9:8171386 T C 0.979412 -3.1968e-05
9:8172046 A C 0.169812 3.4811e-05
9:8180576 T G 0.948086 5.8916e-06
9:8187843 T C 1.878028 4.3065e-06
9:8192515 G A 0.039203 1.5259e-05
9:8196511 A G 1.005735 1.1884e-06
9:8206145 T C 1.690004 -2.2807e-05
9:8208825 C G 0.333580 -1.7763e-05
9:8211513 T C 0.129934 -7.3615e-06
9:8216048 A G 0.039297 -3.4213e-05
9:8217341 G A 0.113490 3.4758e-06
9:8223541 A G 1.685447 -2.8954e-05
9:8224033 T C 0.069266 1.7528e-05
9:8225531 G T 0.775142 1.9537e-05
9:8230268 G A 0.343772 -3.1350e-05
9:8232403 G A 0.032900 -3.6510e-06
9:8233804 C T 1.333424 2.4256e-05
9:8234887 A G 1.675567 2.7718e-06
9:8235633 G A 1.078461 1.5845e-05
9:8236105 C T 0.065462 4.8751e-05
9:8236865 A G 1.361851 -1.9900e-05
9:8236880 C A 0.085054 1.1360e-05
9:8241971 G A 0.191500 -5.8117e-05
9:8246916 G A 0.198632 1.4885e-05
9:8251596 C G 0.206152 -5.9145e-05
9:8253224 G A 0.066049 2.7079e-05
9:8253638 A C 0.057250 2.0781e-05
9:8254337 A C 0.057555 -1.1782e-05
9:8255691 G A 0.777362 2.1241e-05
9:8256669 T G 1.599702 6.6210e-06
9:8256711 G A 0.741691 -1.7950e-05
9:8257588 C T 0.060135 -2.1731e-06
9:8257725 A G 1.498659 1.3176e-05
9:8260285 C A 0.429929 1.0616e-05
9:8260902 A G 0.441965 2.5132e-05
9:8261551 G A 0.521598 5.8816e-05
9:8261713 G A 0.348699 2.7644e-05
9:8262469 G T 0.393475 3.6518e-05
9:8263077 T C 0.046253 -3.3485e-05
9:8263435 A G 0.027268 7.2481e-06
9:8263707 T C 0.034837 7.0324e-06
9:8263919 T C 0.035623 4.9196e-06
9:8264200 T C 0.104882 3.1492e-05
9:8270818 T C 0.130197 5.9453e-06
9:8282958 G A 0.406056 3.8313e-05
9:8285589 T C 0.104172 6.0053e-06
9:8286249 C T 0.028135 -7.4113e-06
9:8290035 G C 0.044805 -5.5362e-06
9:8292640 A G 0.034432 7.2367e-06
9:8303930 G A 0.056435 -2.4692e-05
9:8306453 T C 0.240649 -2.0664e-05
9:8313139 T G 0.169273 -3.0298e-05
9:8313681 T C 0.229129 9.0633e-06
9:8318231 G A 0.094327 -7.4496e-06
9:8319168 C T 0.042111 -1.2443e-05
9:8328981 T C 0.639642 -3.0596e-05
9:8340651 T C 0.070610 2.3277e-05
9:8341445 C T 1.451520 1.5115e-05
9:8345959 G A 0.076514 -6.7581e-06
9:8351957 A G 0.241132 8.3213e-06
9:8352441 C T 0.188222 -1.2881e-05
9:8354696 T C 1.440325 2.0882e-05
9:8357356 C T 1.778963 3.0956e-05
9:8361501 C T 0.079227 -1.3318e-05
9:8366011 T C 0.185106 -1.1834e-05
9:8368980 T C 0.364841 4.2044e-06
9:8370089 G A 1.497799 2.7481e-05
9:8371405 T G 0.312145 -4.0794e-05
9:8371974 G C 1.856901 1.0094e-05
9:8376287 G A 0.511331 -1.4899e-05
9:8376477 T C 0.654978 -7.5812e-06
9:8376899 C T 0.465705 3.0770e-05
9:8377545 T C 0.473637 -4.0271e-05
9:8383784 G A 0.222342 6.1717e-06
9:8385232 G A 0.091523 1.1303e-05
9:8385680 C T 0.035386 -3.3405e-05
9:8387892 A C 0.507495 3.3977e-05
9:8393996 C T 0.188875 1.4357e-05
9:8401709 C T 0.163343 2.9869e-05
9:8402162 A G 1.807987 5.2297e-06
9:8408692 C T 0.485189 -3.2790e-05
9:8417661 T C 0.245511 -4.1004e-05
9:8418601 A G 0.180280 -3.4953e-05
9:8422386 A G 0.910948 -2.5483e-05
9:8424510 A G 0.860420 -8.8186e-06
9:8427156 T C 0.067845 2.3416e-05
9:8428381 A G 0.067510 -4.2280e-05
9:8429758 T C 0.050005 -6.3447e-07
9:8430033 T C 1.061210 -4.5769e-05
9:8432783 A G 0.044439 -1.0741e-05
9:8435110 T C 0.657754 -3.3473e-05
9:8435594 G T 0.031923 1.5672e-05
9:8435887 C T 0.132462 -2.9821e-05
9:8436194 T G 1.135361 3.9107e-05
9:8436476 C T 0.095612 8.8435e-06
9:8437141 C G 0.170818 -1.4767e-06
9:8438993 C T 0.111241 -7.6762e-06
9:8441055 G A 0.812911 1.8748e-05
9:8441863 C A 0.289070 1.5514e-05
9:8444906 A G 0.023493 -1.2379e-06
9:8450882 G A 0.768196 2.6887e-05
9:8454265 T G 1.027567 9.3793e-06
9:8454566 C T 0.742729 1.6710e-05
9:8456037 G C 0.102607 6.0655e-05
9:8458811 G A 0.518102 -5.5283e-06
9:8460277 C T 0.149879 -1.1307e-05
9:8460860 C A 0.140609 -3.0681e-06
9:8461268 G A 0.079198 -1.1493e-05
9:8465189 T C 0.068425 9.2304e-06
9:8468593 T C 0.413106 -8.9363e-06
9:8473337 T G 0.112857 8.6513e-06
9:8477093 C A 0.187255 -2.8030e-05
9:8478578 G A 0.605402 -1.7463e-06
9:8485834 A G 0.183513 9.6045e-06
9:8497250 C T 0.064663 -7.3624e-06
9:8502071 A G 0.215322 -3.9003e-06
9:8513123 T G 0.211138 -9.5889e-06
9:8515924 A C 0.312200 7.7740e-06
9:8518052 C G 0.090370 -1.9161e-06
9:8518143 C T 0.304173 -5.9078e-06
9:8519510 C T 0.090176 -1.3041e-05
9:8522353 C T 0.094171 2.9539e-05
9:8524448 C T 0.864402 -4.7135e-05
9:8525870 A G 0.043932 -1.2093e-05
9:8526493 G A 0.202806 6.3246e-06
9:8530905 G A 0.077757 -7.6126e-06
9:8533697 G A 0.337056 -1.2109e-05
9:8542391 C T 0.623945 2.0717e-05
9:8547941 A C 0.043221 -5.6676e-06
9:8548306 A C 0.323216 2.8461e-05
9:8550906 T C 0.089027 -4.1542e-06
9:8551721 A G 0.160065 3.8860e-05
9:8557158 T C 0.057243 -6.6499e-06
9:8557264 A G 0.255184 2.0536e-05
9:8565148 A G 0.058224 -1.9739e-05
9:8567117 T G 0.775538 2.9839e-05
9:8571121 C T 0.065290 -3.0173e-05
9:8572845 A G 0.047120 -6.1872e-06
9:8585367 A G 0.033289 -1.9479e-05
9:8590597 C T 0.033266 1.7245e-06
9:8592420 G T 0.034065 2.7614e-05
9:8595416 T C 0.418812 -1.4854e-05
9:8598568 G A 0.243018 -4.1278e-05
9:8602246 C A 0.026742 -4.7865e-07
9:8602323 A G 0.248238 1.0134e-05
9:8620382 C T 1.080980 -1.3423e-05
9:8629920 C G 0.038943 -3.2108e-05
9:8630084 G C 0.407919 3.0702e-05
9:8631468 G A 0.028349 -1.7748e-05
9:8639187 C T 0.122127 1.9486e-05
9:8645448 C A 0.185736 6.8309e-06
9:8661349 C T 0.080659 1.4418e-05
9:8662440 C T 0.264457 4.7333e-05
9:8664838 T G 1.250782 -2.4122e-05
9:8672042 G A 0.189248 -2.9344e-05
9:8675954 A G 0.035782 -1.3787e-05
9:8678637 T C 0.026862 5.8394e-06
9:8682672 G A 0.266404 1.1886e-06
9:8688132 T C 0.398006 2.2687e-05
9:8695013 A G 0.053459 -7.8537e-06
9:8700396 G T 0.730733 -1.3047e-05
9:8702221 C A 1.370793 -2.0335e-05
9:8703152 C T 0.132611 2.6807e-06
9:8710098 A G 0.219850 1.7031e-05
9:8714991 G A 0.988198 -4.4147e-05
9:8716797 T G 0.029579 -6.0298e-07
9:8718572 C T 0.257793 -3.0301e-05
9:8718832 T C 0.214539 1.9345e-06
9:8724447 A C 0.037755 -2.2837e-05
9:8726153 C T 1.085657 -5.6063e-05
9:8732053 G A 0.058344 2.6238e-05
9:8735082 A G 1.358203 -3.2999e-05
9:8736622 C G 1.626724 -1.0587e-05
9:8739025 A G 0.023497 2.4109e-06
9:8739061 T C 1.093613 -7.8098e-06
9:8751486 C A 0.088264 -1.1926e-05
9:8753396 A G 0.045649 6.5021e-05
9:8757976 G T 0.023383 -1.4298e-06
9:8759490 C G 0.058113 -3.4623e-06
9:8766370 C T 0.022951 -2.8717e-06
9:8767412 T C 0.030125 3.2444e-06
9:8773599 C T 1.414018 1.5118e-05
9:8775019 A G 0.023769 1.7626e-06
9:8778133 C T 0.262350 3.1104e-05
9:8779297 C G 0.333392 1.1995e-05
9:8783029 G C 0.864873 2.7796e-07
9:8785650 C A 0.161567 -2.9186e-05
9:8787128 A G 0.042261 1.5624e-05
9:8792394 A G 0.025649 -1.6541e-05
9:8793053 A G 0.405702 6.0461e-05
9:8793156 G A 0.048058 2.4293e-05
9:8794816 C G 0.190562 -3.2755e-05
9:8795072 A C 1.335427 -2.3610e-06
9:8796449 T C 0.870956 3.4398e-06
9:8797445 G T 0.073680 4.6019e-05
9:8802178 T C 0.046172 -1.7104e-05
9:8803221 C G 0.226555 -3.1239e-05
9:8803388 A G 0.112458 -4.1874e-05
9:8804761 C T 1.422954 -1.1232e-05
9:8808633 G C 0.035691 -1.3243e-05
9:8809042 G A 1.485793 -1.5828e-05
9:8810991 C T 0.137642 2.2819e-05
9:8812415 T C 1.096661 4.8317e-05
9:8812871 C T 0.509504 5.9956e-06
9:8812996 T C 1.734254 -2.2804e-06
9:8816665 C T 1.309071 -2.0262e-05
9:8823081 C T 0.063927 4.8223e-06
9:8823379 T C 0.044773 6.0564e-06
9:8830857 T C 0.828776 3.5473e-05
9:8832169 T C 1.028047 -3.2067e-06
9:8839965 A G 1.718528 -1.2054e-05
9:8842591 C A 0.120998 -3.4312e-05
9:8843207 C A 0.223196 6.9346e-07
9:8844295 T C 0.036525 -3.0100e-05
9:8848256 G A 0.494554 -7.5625e-06
9:8851248 A G 0.352734 1.8629e-05
9:8857245 T C 0.057399 -4.7616e-06
9:8858488 A G 0.026272 1.4580e-05
9:8859138 G A 1.181669 -6.4342e-06
9:8864848 G A 0.113419 2.5212e-05
9:8867519 G A 1.595038 -2.7195e-05
9:8870795 C G 0.074985 1.6942e-06
9:8870869 T C 0.083911 6.4439e-05
9:8870985 C A 0.199586 -3.6973e-05
9:8873659 C T 0.698473 1.0686e-05
9:8873805 C T 0.032666 -3.9846e-05
9:8877233 A G 0.033218 1.1450e-05
9:8879118 T C 0.363192 2.4197e-05
9:8879472 G A 0.196895 2.0536e-05
9:8884503 G C 0.456240 -1.6177e-06
9:8885088 G C 0.268589 -1.0874e-04
9:8888244 G A 0.056185 2.6888e-05
9:8889369 A C 0.213244 2.3462e-05
9:8889419 A C 0.196405 2.2201e-05
9:8890385 A G 0.579614 4.9258e-07
9:8894013 A G 0.874146 -1.7503e-05
9:8894396 A G 0.107028 -4.2199e-05
9:8895843 T C 0.225322 7.1821e-06
9:8904256 C T 0.900668 2.7418e-05
9:8906136 C T 1.301946 4.4370e-06
9:8907666 T G 0.435798 -9.0159e-06
9:8915142 C T 0.566689 -3.8256e-05
9:8918851 T C 0.023906 -4.3998e-05
9:8921130 A G 0.322405 -1.3843e-05
9:8923715 C T 0.315105 -2.6304e-05
9:8924538 T C 1.191384 8.1903e-05
9:8925738 T G 0.666066 4.2702e-05
9:8926956 C T 0.840705 4.0990e-05
9:8931671 G T 0.677251 5.6659e-05
9:8933266 G T 0.071704 -8.3499e-06
9:8938579 G C 0.316143 -4.0543e-05
9:8941556 G A 0.954464 3.7653e-05
9:8942258 G T 0.035516 -1.4448e-06
9:8945265 T C 0.398198 2.5773e-05
9:8950040 T C 0.042439 4.8015e-05
9:8950519 C T 0.722823 6.2256e-06
9:8951031 A G 0.032546 3.0354e-05
9:8953340 C T 1.731288 3.0495e-05
9:8955536 G A 0.033500 2.5645e-05
9:8956534 T C 1.899542 -6.6835e-06
9:8958023 T C 1.932873 -1.2847e-05
9:8960195 G A 0.136591 -2.2383e-05
9:8961552 C A 0.066455 1.6348e-05
9:8974353 C T 0.980937 1.5073e-05
9:8981295 A G 0.035808 2.2736e-05
9:8982308 A G 0.397260 3.9952e-05
9:8986723 G C 0.029297 -3.7197e-06
9:8995332 G A 0.048600 -1.1690e-05
9:8995470 A G 0.038129 -1.4659e-05
9:8995607 G A 0.091828 -3.2873e-06
9:8995956 A G 0.143576 3.2182e-07
9:8997520 C T 0.100559 -2.7319e-05
9:8999510 T C 0.318630 -5.7465e-06
9:9000033 A C 0.688956 -7.4167e-07
9:9000709 C A 1.261519 -3.8472e-05
9:9000961 T C 0.024272 1.5876e-05
9:9001207 C T 0.702776 -4.9123e-06
9:9001721 A G 0.287012 -1.1306e-05
9:9001759 A G 0.083483 5.7654e-06
9:9004339 C T 0.170149 7.8133e-06
9:9004839 T G 0.095703 -4.4728e-05
9:9006519 G C 1.705860 -8.5566e-05
9:9011979 G A 0.678832 -6.4416e-06
9:9014415 C G 0.794137 5.8486e-05
9:9016645 A G 0.138051 2.4224e-06
9:9016814 T C 0.047788 2.4262e-05
9:9016897 A G 0.775476 -3.1168e-05
9:9017136 T C 1.979808 2.3825e-05
9:9020223 C T 0.455821 3.4248e-05
9:9022772 A G 0.248575 2.2860e-06
9:9025259 A G 0.051836 2.8825e-05
9:9025443 C T 0.057211 -2.3001e-05
9:9027919 T C 0.202387 -3.6189e-06
9:9028540 A G 0.031556 1.9844e-05
9:9028942 C T 0.312112 -7.4546e-06
9:9030175 G A 0.179170 2.7659e-05
9:9031048 T C 0.034591 -8.0054e-06
9:9032560 C T 0.588114 -2.6349e-05
9:9033781 C A 0.731239 5.9231e-05
9:9037294 A G 0.101069 -4.4251e-05
9:9038481 T C 0.048691 1.2393e-05
9:9038508 G T 0.071178 -5.6096e-06
9:9041652 C G 0.022107 -2.2324e-05
9:9042311 T C 1.369992 6.1070e-06
9:9042359 C T 0.073820 1.9434e-05
9:9050106 A G 0.229509 -3.3445e-05
9:9054313 C T 1.051966 -5.9354e-05
9:9056791 T C 0.237302 -3.0538e-05
9:9058949 T A 0.032403 -2.1233e-06
9:9061819 A G 0.656472 6.9064e-05
9:9064330 C T 0.787557 -1.7819e-04
9:9065718 G A 0.134965 5.7824e-06
9:9065910 T C 0.045299 -2.3925e-06
9:9068153 T C 0.048613 -2.5734e-05
9:9069548 T G 0.812440 2.8474e-05
9:9069573 A G 0.107817 2.0862e-05
9:9071242 G A 0.082941 -7.0396e-06
9:9071708 T C 0.118317 -4.5461e-05
9:9071742 C G 0.040372 5.8672e-06
9:9073326 A G 0.052693 -4.1858e-05
9:9077607 T G 1.552664 3.7776e-05
9:9079698 A C 1.197379 5.2716e-05
9:9087549 T C 1.424382 4.3585e-06
9:9101611 A G 0.088144 -3.6812e-06
9:9104869 G A 0.186083 -4.1372e-05
9:9105380 C A 0.033166 1.8893e-05
9:9106354 A G 0.216383 3.2220e-05
9:9109538 T C 0.163849 -4.6203e-05
9:9130794 A G 0.449975 -1.9015e-06
9:9135358 T C 1.207934 2.9688e-05
9:9139214 C G 0.053417 6.8630e-05
9:9139360 A G 1.118632 -2.8480e-05
9:9139951 T G 0.092967 -3.2139e-05
9:9141261 T G 0.277732 1.1496e-05
9:9145908 T C 1.035821 -3.9646e-06
9:9149387 G A 0.281893 -3.4678e-05
9:9149948 A G 1.360102 -8.5937e-06
9:9151355 T C 0.145092 2.9034e-05
9:9155069 T C 0.046889 -4.1675e-06
9:9155502 G T 0.035370 2.8780e-05
9:9161898 C T 0.791261 6.8814e-06
9:9162858 T C 0.032225 -3.1414e-06
9:9164232 G A 0.087079 5.6858e-05
9:9164473 G A 1.540725 2.8017e-05
9:9165730 G A 0.096248 -3.7785e-06
9:9165775 C G 0.063216 -1.9909e-06
9:9165805 G T 0.340338 -1.0652e-05
9:9172356 G A 0.168406 6.5551e-05
9:9173692 G A 0.251646 -2.0747e-05
9:9182216 A G 1.116415 1.8495e-05
9:9183809 T C 0.096054 5.9259e-06
9:9187451 C T 0.755437 1.5660e-05
9:9189356 T C 0.439154 8.3601e-06
9:9190199 A G 0.138960 -2.8103e-06
9:9191014 C T 0.595573 9.9713e-06
9:9191661 C T 0.559438 -1.9317e-05
9:9194687 C T 0.164346 1.6169e-05
9:9196692 C T 0.263730 -1.0806e-05
9:9197160 C T 0.323774 -9.2868e-06
9:9197324 A G 0.351925 -1.8559e-05
9:9202950 T C 0.040641 9.7731e-06
9:9215842 G T 0.517167 4.2901e-05
9:9218633 C G 0.052956 -5.3210e-06
9:9222770 T C 0.034714 9.4503e-06
9:9230415 G A 1.876243 1.7931e-05
9:9231566 G T 0.280261 -2.0105e-05
9:9254658 T C 0.112585 6.1571e-06
9:9259904 A G 0.209943 1.4740e-05
9:9260262 C G 0.098277 -9.3389e-06
9:9261737 A G 0.302641 -1.0628e-05
9:9276887 T C 0.097157 1.0813e-05
9:9283994 T C 0.025532 -1.4500e-05
9:9292356 T G 0.032260 -1.5258e-06
9:9294304 T C 0.354951 3.2654e-05
9:9297702 A G 0.033406 -6.1883e-06
9:9300845 T C 1.435512 -1.2751e-05
9:9305242 T G 0.037551 -4.9087e-06
9:9309847 A G 0.322810 3.1253e-05
9:9315686 G T 0.082236 3.9656e-05
9:9317368 G A 0.206921 -2.7342e-05
9:9321951 C A 1.460823 -2.1881e-05
9:9322386 A G 0.078468 -2.8296e-05
9:9330061 C T 0.186210 -1.4925e-06
9:9340127 C T 0.287483 -1.9157e-05
9:9345787 T C 0.026447 -1.7407e-05
9:9348547 G T 0.033598 2.4245e-06
9:9348853 C T 0.593184 -1.1634e-05
9:9349679 A C 0.100007 -5.0322e-06
9:9351060 T C 0.026554 -2.2895e-05
9:9351920 C T 0.131375 2.2570e-06
9:9356036 T C 0.175794 4.8830e-05
9:9357444 G A 0.287522 -6.8384e-06
9:9357471 G T 0.283150 -2.3860e-05
9:9377309 G T 0.038135 -1.6480e-06
9:9377679 C A 1.134134 -8.7280e-06
9:9378815 T G 0.475884 -6.8510e-06
9:9393484 T C 0.036256 -1.0156e-05
9:9398459 C T 0.556607 9.4407e-06
9:9398971 T G 0.069701 9.6406e-06
9:9404584 C T 1.758520 -3.7059e-05
9:9404773 C T 0.047165 -2.7893e-05
9:9412518 T C 0.434425 4.2558e-06
9:9420777 A C 0.116597 -9.1235e-06
9:9421891 A G 1.640213 -1.6757e-05
9:9422859 C A 0.240477 -1.1310e-05
9:9423378 A G 0.104399 6.0178e-06
9:9432198 C G 0.307584 3.4332e-06
9:9433008 G A 0.124516 -1.2398e-05
9:9433131 G A 0.894598 2.5881e-06
9:9436444 G C 0.884569 -7.0053e-06
9:9438622 T C 0.195688 -2.3792e-06
9:9441229 G A 0.627499 9.5047e-06
9:9445314 C A 1.063245 -1.2938e-05
9:9448103 G A 0.027755 -3.5542e-05
9:9457189 C T 0.244067 4.3013e-06
9:9459009 C T 1.014041 -3.7866e-05
9:9461175 A G 0.213770 6.0667e-06
9:9465841 G A 1.700761 -1.3374e-05
9:9477435 G T 1.465250 -2.7502e-05
9:9479554 G A 0.246134 -5.6907e-06
9:9480284 C T 0.241674 6.8788e-06
9:9481247 C G 0.391492 2.4361e-05
9:9484435 A C 0.036801 -1.9101e-05
9:9498171 T C 0.130138 8.5306e-07
9:9504580 G T 0.123306 -4.4164e-06
9:9506817 C T 1.300297 -8.5146e-06
9:9508784 A C 0.087040 1.1919e-05
9:9515401 A C 0.858180 6.5611e-06
9:9517454 C A 0.031845 -2.2426e-05
9:9531084 A C 0.380583 3.1751e-05
9:9533062 C T 0.424901 2.5160e-05
9:9540483 G A 0.531725 3.2896e-05
9:9541102 C T 0.040677 -2.6197e-05
9:9547192 T C 0.051855 -2.6865e-06
9:9553037 C T 0.138444 -2.8560e-05
9:9554800 C T 0.047590 -1.7378e-05
9:9556992 C T 0.253992 1.4449e-05
9:9557973 A G 0.125613 3.5437e-05
9:9560151 T C 0.676540 1.7759e-05
9:9563486 G A 0.085206 3.5143e-05
9:9563951 G A 0.042446 1.9407e-05
9:9564031 C T 0.123043 -1.6148e-05
9:9566956 A C 0.186265 1.4930e-06
9:9567032 C T 0.068123 6.8236e-07
9:9588336 G A 0.727922 1.3152e-05
9:9599193 C T 0.216143 -1.1288e-05
9:9601580 G A 0.251941 -1.3060e-05
9:9616333 A G 0.088942 -1.7275e-05
9:9617488 C A 0.087092 -3.7195e-05
9:9629920 G A 0.180971 -1.7406e-05
9:9633698 G T 0.294964 -8.3485e-06
9:9635801 A G 0.040560 -3.7796e-06
9:9637042 T C 0.186070 -5.4035e-06
9:9640335 G T 1.075371 4.5805e-05
9:9641177 A G 0.046860 1.5548e-05
9:9652234 C G 0.203604 -7.7601e-06
9:9667476 C T 0.031666 2.1636e-05
9:9683033 G A 0.780345 1.4614e-05
9:9687742 C T 0.211277 9.7166e-06
9:9688265 G T 0.056481 -3.0145e-06
9:9695050 T C 0.099981 -8.4503e-06
9:9704501 T C 0.140801 1.2649e-05
9:9713343 C T 0.037295 3.0504e-05
9:9722779 C T 0.172006 -4.2521e-06
9:9724976 A G 1.072664 -1.7514e-05
9:9726774 G A 0.596992 -1.5018e-05
9:9732148 T C 0.020403 9.1928e-06
9:9744169 A G 0.772795 -5.7035e-05
9:9744225 C A 0.108355 -1.8585e-05
9:9749627 A C 0.868800 -2.4247e-05
9:9754840 T C 0.088329 -7.9005e-06
9:9756334 T G 1.895777 2.5244e-05
9:9759390 A G 0.109108 -8.9984e-06
9:9759544 G T 0.026243 3.6642e-05
9:9771657 T C 0.024454 1.2500e-05
9:9771815 G T 0.587157 -1.1412e-05
9:9772611 G T 0.818818 2.6331e-05
9:9776856 G C 0.119174 -7.5262e-06
9:9778552 C T 0.783513 2.3549e-05
9:9782277 A G 0.853438 1.1479e-05
9:9783275 A G 0.619975 2.4365e-05
9:9783919 T C 0.196781 -2.2062e-05
9:9786586 G C 1.241324 -1.0867e-05
9:9796577 C A 0.099433 1.8065e-05
9:9799050 A G 0.109930 -6.0714e-06
9:9801733 G A 0.042670 -6.7049e-06
9:9801755 A G 1.027447 -2.0853e-05
9:9802779 C T 0.050813 -2.7497e-07
9:9812684 C T 0.062787 1.1459e-05
9:9815322 C G 0.062040 -1.9039e-06
9:9816063 A G 0.240723 -2.1089e-05
9:9818094 C T 0.774980 -1.7115e-05
9:9824421 T C 0.047779 -3.2187e-05
9:9829785 C T 0.048308 3.7793e-06
9:9836246 A C 0.098027 1.0923e-05
9:9845602 A G 0.388223 -1.4040e-05
9:9852432 C T 1.680672 1.5190e-05
9:9855408 A C 0.071457 4.0785e-06
9:9858820 C T 0.118989 3.6666e-05
9:9859469 T C 0.087894 -2.7330e-05
9:9859571 C A 0.083970 2.4247e-05
9:9859750 G T 0.175515 -5.4718e-05
9:9860780 C T 0.024178 5.1156e-05
9:9863227 G T 0.361231 -2.0181e-05
9:9867163 G T 0.060142 4.8811e-05
9:9874252 A G 0.037015 -8.1012e-06
9:9876907 G A 0.057286 -9.2040e-06
9:9878633 C A 0.080584 -3.4025e-07
9:9880755 G A 0.036947 -2.2347e-05
9:9881918 C T 0.040044 -4.6413e-05
9:9883425 T G 0.047386 2.8835e-05
9:9884561 T C 0.030803 -2.0430e-05
9:9886326 A G 0.255547 -5.4597e-06
9:9886403 C A 0.300213 -2.6994e-05
9:9888702 T C 0.034441 -1.2862e-08
9:9890962 T C 0.464468 -3.1499e-05
9:9893071 A G 0.442734 -3.2844e-05
9:9894599 C G 0.029339 1.7475e-05
9:9894738 C T 0.403755 -1.2435e-05
9:9894806 T C 0.028739 -1.2875e-06
9:9896256 A G 1.803689 5.4252e-06
9:9896494 G T 1.440153 4.7805e-06
9:9898870 G T 0.376104 6.9693e-07
9:9904274 A G 0.163229 1.7127e-05
9:9904481 C T 0.107401 8.6972e-06
9:9905096 C T 0.044289 8.7006e-06
9:9906396 G A 1.636594 3.0347e-05
9:9906906 G C 0.275801 1.2256e-05
9:9906970 T C 1.062534 5.9407e-05
9:9907092 C G 0.074771 1.1096e-05
9:9908296 G A 0.335492 -1.7843e-05
9:9908821 T C 0.333599 5.5811e-05
9:9909119 A G 0.393842 2.0776e-06
9:9909128 A G 0.085855 -1.0334e-05
9:9909232 C T 0.076569 -1.5522e-05
9:9909390 C G 0.022951 -9.4647e-06
9:9909945 C T 0.027028 1.4792e-05
9:9910123 A G 0.641933 4.9545e-05
9:9910365 T G 0.076228 1.4077e-05
9:9910993 C T 1.242781 -4.7051e-05
9:9912827 C A 1.669361 1.9384e-05
9:9913444 T C 0.247835 8.8770e-05
9:9914448 T C 0.287519 -2.0472e-05
9:9915288 G A 0.050414 1.7812e-05
9:9918634 A G 1.955766 -1.7117e-05
9:9918787 C A 0.027995 -1.1455e-05
9:9919035 T C 0.990311 -9.5515e-06
9:9919631 T C 0.154089 -7.2792e-07
9:9919790 G T 0.067189 8.6816e-06
9:9919941 A G 0.470895 5.3465e-05
9:9920242 G T 0.053300 4.0986e-05
9:9927547 A G 0.114117 -7.6781e-06
9:9929116 C T 0.055082 2.8951e-05
9:9929998 G C 0.052618 2.7806e-05
9:9937960 G A 0.603373 6.0456e-06
9:9940404 G A 0.658776 1.8422e-05
9:9948996 T G 0.044104 1.8445e-05
9:9951874 G A 0.052469 1.9862e-05
9:9953104 C G 0.028258 1.6292e-06
9:9953234 G T 0.063901 8.2688e-07
9:9955463 T C 0.046519 -8.7322e-06
9:9959548 A G 0.033718 2.7308e-05
9:9961495 T G 0.483781 -9.5204e-06
9:9964131 A G 0.078442 1.2043e-05
9:9967081 T G 0.022698 -1.8954e-06
9:9968339 A C 0.283302 -1.0394e-05
9:9969144 A C 0.050489 2.5348e-05
9:9969896 T C 0.420156 -3.3220e-05
9:9969965 G C 0.140184 1.9305e-05
9:9971262 G C 0.832674 -2.2322e-05
9:9975847 A G 1.607619 -1.6095e-05
9:9978798 A G 0.044542 4.5298e-05
9:9982967 C A 1.755534 -3.4793e-06
9:9990812 C T 0.634329 -1.0949e-05
9:9992268 G A 0.038853 -2.4046e-06
9:9993972 A G 0.246890 -2.7229e-05
9:9995469 T C 0.055286 -2.7197e-05
9:9998464 T C 0.032637 6.6782e-07
9:10011536 C T 0.076316 5.0660e-06
9:10013742 A G 0.105382 -4.8595e-06
9:10024245 G A 1.115818 1.1214e-05
9:10027535 C T 0.034269 -4.5042e-06
9:10030458 A G 0.551109 -8.9885e-06
9:10031779 A G 0.279884 -1.6333e-05
9:10040342 C A 0.029148 1.4615e-05
9:10040378 A G 0.196067 2.7015e-06
9:10043014 G T 0.065313 2.7823e-07
9:10043190 C T 0.033727 -3.3417e-05
9:10044824 G A 0.160074 -1.3473e-06
9:10044857 T C 0.643459 -1.5574e-07
9:10057920 C T 0.101799 -2.9611e-05
9:10072647 A G 1.432526 -1.6575e-05
9:10075983 A G 0.047064 2.9925e-05
9:10077180 A C 0.516797 -5.9271e-06
9:10087393 G T 0.543971 1.2557e-05
9:10089848 G A 0.419620 9.3702e-07
9:10095897 T C 0.057383 -4.5949e-07
9:10098543 G A 1.074213 -1.1619e-05
9:10105246 T C 0.233732 -1.1330e-05
9:10109957 C T 0.031241 -6.0169e-05
9:10110644 A G 0.082830 -1.1602e-05
9:10114076 G C 0.062037 2.5359e-05
9:10117294 C T 0.051300 -2.6137e-05
9:10119712 T C 0.243226 8.5521e-06
9:10124920 T C 1.546675 -1.2482e-05
9:10133062 C T 0.125354 -1.3665e-05
9:10136079 T C 0.235595 -3.1725e-07
9:10144327 C A 0.133377 3.4487e-06
9:10146521 T G 0.137130 -1.4693e-05
9:10146941 A G 0.064095 2.1388e-05
9:10148146 G T 0.138003 1.9504e-06
9:10148779 T C 1.342659 2.8589e-05
9:10157085 C T 0.339971 -1.1522e-05
9:10164807 G T 0.410548 -2.1521e-05
9:10172120 A G 0.029797 -3.6100e-05
9:10175169 C T 0.300645 -2.4351e-05
9:10176939 C T 0.059863 -1.4618e-05
9:10181476 G C 0.088192 2.9581e-05
9:10190864 C G 0.031754 1.7595e-05
9:10192290 C A 0.840403 -1.8425e-04
9:10197122 A G 1.817740 5.4994e-05
9:10203246 A G 0.229402 -4.4697e-05
9:10212611 T G 0.285094 -7.7953e-07
9:10213455 G T 0.177047 -4.0175e-05
9:10222219 T C 0.058428 -1.6967e-05
9:10226620 A C 1.742567 7.8812e-05
9:10231672 C T 0.036197 5.9260e-06
9:10236249 A G 0.993041 1.7027e-05
9:10236629 G A 0.094551 -1.0630e-05
9:10237302 T C 0.228772 4.5940e-05
9:10250280 G A 0.053280 5.8696e-05
9:10250307 T C 1.404544 -9.5758e-06
9:10251460 T G 0.092104 1.0772e-05
9:10258200 G A 0.378811 -3.0650e-05
9:10260263 T C 1.643008 -3.4972e-05
9:10260743 C T 0.114341 -5.7915e-06
9:10266271 T C 0.282393 -3.5822e-05
9:10266719 G A 0.090348 6.2369e-07
9:10269025 T C 0.028907 6.8216e-06
9:10276812 A G 0.132683 3.4114e-05
9:10277319 A C 0.564576 7.0484e-06
9:10277548 G A 0.034461 -2.3190e-05
9:10277963 T C 0.040511 -1.1398e-05
9:10278660 T C 0.319587 4.6165e-05
9:10278751 A G 0.212530 3.9834e-05
9:10282919 T C 0.431899 2.2143e-05
9:10283245 C T 0.103649 -8.1107e-06
9:10290234 G A 0.066014 -1.6550e-05
9:10292529 T A 0.051252 5.8065e-05
9:10320595 C T 0.026729 -4.4030e-05
9:10322961 C T 0.412262 4.1641e-06
9:10324297 A C 0.041378 -1.1567e-05
9:10330727 C G 0.479619 -4.7879e-07
9:10348518 T C 0.312515 2.1255e-05
9:10354770 C T 0.063219 1.6745e-05
9:10356340 C T 0.268222 4.1653e-06
9:10356509 G A 0.439387 3.9488e-05
9:10358103 G A 0.048622 3.2943e-05
9:10360223 G C 0.358592 1.3349e-05
9:10361153 C A 0.273117 1.6842e-05
9:10361438 C G 0.646809 -2.0776e-05
9:10363043 G C 1.384965 -7.7296e-06
9:10365636 C T 0.114269 -5.5372e-06
9:10369118 C T 0.220174 5.5892e-06
9:10369673 T C 0.057010 -4.3618e-05
9:10371281 A G 1.498189 -1.2691e-05
9:10372027 A G 0.034480 2.1513e-05
9:10372532 G T 0.169887 -2.9785e-06
9:10372700 C A 0.075306 -4.1337e-06
9:10373873 C T 0.074183 -2.3738e-05
9:10382986 A G 0.043520 3.0907e-05
9:10394910 G A 1.719207 -5.5944e-06
9:10396754 T G 0.039567 -1.9145e-05
9:10403105 C T 0.149801 1.3277e-05
9:10416736 A G 1.619502 -1.3299e-05
9:10434956 A C 0.080626 -8.1328e-06
9:10438983 T G 0.047905 5.7436e-05
9:10445182 A G 0.156179 2.7626e-05
9:10446618 C T 0.175265 -9.0364e-06
9:10448624 T C 0.554958 -1.4660e-05
9:10451672 C T 0.246602 -1.9628e-05
9:10451841 T C 0.038479 -1.2891e-05
9:10461507 A C 1.183542 2.3986e-05
9:10462560 C T 1.214435 -3.5216e-06
9:10463303 G T 1.486384 -9.4330e-06
9:10463662 C T 0.038629 1.4546e-05
9:10463726 T C 0.146594 -3.7337e-06
9:10465773 C T 0.464147 3.1194e-05
9:10466253 T C 0.261776 1.1701e-05
9:10467074 T C 1.670416 4.0491e-07
9:10468748 T G 1.142268 2.9534e-05
9:10479902 T C 0.930455 5.4161e-05
9:10480030 C T 1.329403 2.7163e-05
9:10480040 T C 0.167997 2.2432e-06
9:10481205 T C 0.288411 -3.8125e-05
9:10486731 C T 0.037369 3.4555e-06
9:10487130 T C 1.436784 1.2759e-06
9:10487610 T C 0.053371 7.6120e-06
9:10490935 G C 0.423217 3.3478e-05
9:10494095 A G 0.341957 1.0649e-05
9:10497345 A G 1.618973 1.8554e-05
9:10498582 G C 0.730895 3.8812e-07
9:10502487 T C 0.069461 1.5511e-05
9:10504220 C G 0.092181 1.7944e-05
9:10504659 G T 0.025963 -1.2355e-05
9:10504752 T C 0.203380 1.0597e-05
9:10512307 C T 0.530611 -1.3003e-05
9:10512584 T C 0.596930 -1.4775e-05
9:10518177 C T 0.693756 -2.5953e-05
9:10522007 T G 0.425245 -1.5974e-05
9:10524338 G T 0.214906 1.3394e-05
9:10531820 A G 0.164791 1.7941e-05
9:10539852 C T 0.050937 2.7467e-05
9:10543846 G A 0.166670 -1.4131e-05
9:10555820 C T 0.078289 3.0800e-05
9:10562824 C A 0.666011 -3.9701e-05
9:10569571 A G 0.390927 6.6054e-06
9:10581604 C T 0.029320 -1.1126e-06
9:10582847 T G 0.446129 -1.1391e-05
9:10592031 T C 0.186038 5.5691e-06
9:10594635 C T 0.688849 2.0454e-05
9:10596033 T C 0.103110 1.7933e-05
9:10598221 A G 0.261049 -4.6521e-05
9:10603449 T C 0.694315 1.9515e-05
9:10607960 T G 1.904144 3.2629e-06
9:10610091 T C 0.126707 -2.9664e-05
9:10611282 C T 0.968645 -4.3966e-06
9:10611942 G C 0.087446 -2.0230e-05
9:10611985 A G 0.205675 3.0046e-05
9:10615280 A C 1.670292 -3.2335e-05
9:10615489 G A 0.182503 9.7284e-06
9:10619518 C A 0.137555 2.3150e-05
9:10620335 C A 0.487715 9.6107e-06
9:10621216 T C 0.218217 -1.5433e-05
9:10626347 T C 0.264707 -3.1611e-05
9:10638135 A C 0.186505 1.2990e-05
9:10639741 C A 0.076890 -1.6031e-05
9:10643006 A G 0.049298 -5.1207e-06
9:10650558 T C 0.166852 4.0016e-06
9:10652171 A C 0.117651 -1.0164e-05
9:10652338 C T 0.029764 1.1670e-05
9:10656795 T C 0.303514 -3.0645e-05
9:10656839 A G 0.033779 3.7871e-05
9:10661677 A G 0.468019 1.2703e-05
9:10665284 G A 1.715656 -2.4275e-05
9:10671290 T C 0.684895 -1.4956e-05
9:10675420 T C 0.048067 5.2118e-06
9:10675442 A G 1.895192 -1.0405e-05
9:10675474 A C 0.821658 6.6249e-06
9:10675827 C T 0.082830 2.4985e-05
9:10676462 C T 0.071538 2.3134e-05
9:10678556 T C 0.412973 -2.4160e-05
9:10679109 A G 0.587793 -1.7927e-05
9:10680025 T G 1.929559 -2.1148e-05
9:10681096 C T 0.067575 4.1344e-05
9:10682391 C T 1.772367 -1.6607e-05
9:10683423 G T 0.421195 -1.2152e-05
9:10684803 A C 1.828685 3.2551e-06
9:10684841 A G 0.888425 -1.1167e-05
9:10688320 G A 0.317695 -8.9883e-06
9:10692286 C T 0.132553 -1.1904e-05
9:10695314 A C 0.098852 2.6232e-05
9:10695482 A C 0.365272 -7.2475e-06
9:10699401 A C 1.389223 1.2343e-06
9:10718437 A C 0.077072 2.6529e-06
9:10721420 C G 0.361127 -5.0637e-05
9:10725098 A G 0.554569 -1.3406e-05
9:10725243 G A 0.078776 1.1458e-06
9:10725719 A G 0.109586 3.2767e-05
9:10738492 A G 1.887117 -3.5147e-05
9:10740440 T A 0.121108 -9.3263e-06
9:10744474 G T 1.336657 -7.0135e-06
9:10753385 T G 0.364036 -8.6811e-05
9:10758044 C T 1.868249 3.9750e-06
9:10759347 G A 0.570649 -9.3840e-07
9:10761108 C T 0.879904 -4.6269e-05
9:10773234 C T 0.040677 1.5501e-05
9:10773566 A G 0.117473 -3.6128e-05
9:10773858 G A 0.259754 -1.1380e-05
9:10774031 G A 0.042748 5.0100e-05
9:10786251 C T 0.443243 -2.7361e-05
9:10790825 C A 0.037145 -9.8129e-06
9:10796556 A G 0.040359 1.1279e-05
9:10799541 C T 0.027817 4.5567e-05
9:10804577 A C 0.099153 -9.2660e-05
9:10809784 C G 0.140541 -1.6497e-05
9:10811628 C T 0.080464 6.1564e-06
9:10811797 A G 0.145403 1.4167e-06
9:10816879 T G 0.418994 -2.1434e-05
9:10819554 T C 0.528076 -3.5369e-05
9:10823654 T G 0.069013 3.5187e-06
9:10831667 A C 0.109592 -3.4456e-05
9:10837802 G A 0.065588 1.3424e-05
9:10855148 A G 0.264252 -3.7413e-05
9:10855887 G A 0.157487 -1.0116e-05
9:10857372 C A 0.076293 4.7020e-06
9:10867601 A G 0.517427 -4.1406e-05
9:10869473 C G 0.094833 1.1129e-07
9:10870427 C T 0.254768 7.1937e-06
9:10874158 G A 0.077150 2.1305e-05
9:10875959 G A 0.078413 5.4923e-06
9:10878846 T C 0.188956 -4.1279e-06
9:10879518 G T 0.799051 -2.4998e-05
9:10879676 T C 0.125951 2.2483e-05
9:10880887 A C 0.447859 1.5873e-05
9:10888875 C G 0.876136 2.4194e-05
9:10904788 A G 0.066264 8.3370e-06
9:10906058 A C 0.055530 -4.7118e-05
9:10915323 G A 0.770965 8.6466e-06
9:10916021 A G 0.101361 -1.7193e-05
9:10917884 G A 0.265768 6.1839e-05
9:10918555 A G 0.023376 1.2740e-05
9:10920420 G A 0.084761 3.3590e-05
9:10921318 C T 1.166504 5.6427e-05
9:10924688 T C 0.126454 5.5352e-07
9:10928314 C T 0.957145 6.0431e-06
9:10931959 T G 0.880820 -1.7803e-06
9:10937761 C T 0.889882 -1.8912e-05
9:10947717 G C 0.264814 -2.9985e-05
9:10953884 C G 0.076205 3.7427e-05
9:10957080 T C 0.053361 1.9140e-05
9:10957126 G A 0.093431 4.6895e-05
9:10957311 C T 0.700319 2.6431e-06
9:10960011 G C 0.125847 -1.5287e-05
9:10964646 T C 0.022296 1.2708e-05
9:10975456 A C 0.697259 -9.8036e-06
9:10979914 G A 0.072229 4.5295e-06
9:10991759 C T 0.303910 1.9361e-05
9:10992116 C T 0.772140 -2.2730e-06
9:10997696 C A 1.979967 -4.7375e-06
9:10998220 G A 0.073700 3.4942e-05
9:10999517 A G 0.102627 -1.0143e-05
9:11003143 T C 0.702088 4.3362e-06
9:11006068 C T 0.928858 -8.6210e-06
9:11012612 T G 0.070094 -8.1135e-06
9:11019168 G A 0.021672 1.7796e-05
9:11023192 C A 0.076913 -4.1827e-07
9:11039352 G A 0.056130 2.6919e-05
9:11039639 C T 0.699424 -1.1041e-05
9:11066449 A C 0.059230 8.4156e-06
9:11068072 T C 0.170003 -2.0790e-05
9:11071981 A G 0.393861 1.5666e-05
9:11080045 T G 1.138337 9.7122e-06
9:11084149 G A 1.190004 -4.2167e-06
9:11087352 A C 0.059736 1.5701e-05
9:11094489 A C 1.365581 -1.1601e-05
9:11098027 A C 1.412385 4.4116e-06
9:11100027 T C 0.057383 1.9105e-05
9:11100333 T G 0.053822 1.5115e-05
9:11104654 C G 1.761179 1.2840e-05
9:11108113 G A 1.493379 2.5252e-05
9:11111007 A G 0.053050 -5.2663e-06
9:11113864 G A 0.021137 -1.7799e-06
9:11117514 T C 1.819373 9.6488e-06
9:11124108 G A 1.274701 1.9181e-05
9:11126656 G A 0.077290 -3.1354e-07
9:11130009 G A 0.238344 2.9799e-06
9:11131865 A C 0.044289 -3.3790e-05
9:11134674 A C 0.964143 9.6159e-06
9:11141424 A G 1.537389 -1.2892e-05
9:11144781 G A 0.949683 7.2313e-06
9:11157747 T C 0.030598 -6.1178e-06
9:11164177 G A 0.209976 7.8711e-06
9:11170110 A G 0.081733 -1.3371e-05
9:11186134 C G 0.058405 -2.3643e-06
9:11201804 C A 0.024921 2.9579e-05
9:11218499 A C 0.368129 7.0707e-06
9:11225906 T C 0.927190 3.1490e-06
9:11251894 T C 0.065218 -1.7305e-05
9:11252968 T G 0.242509 3.4283e-06
9:11255090 G A 0.040196 3.7498e-05
9:11255243 G A 0.095207 -1.0667e-05
9:11262339 C T 1.539784 -2.2645e-05
9:11262531 C T 0.390460 1.4056e-05
9:11264754 C T 1.427011 3.3298e-05
9:11267757 A G 0.143618 -1.9017e-05
9:11274294 G A 0.098553 -1.5317e-05
9:11274773 T C 0.028635 -2.7547e-05
9:11275596 G C 0.037499 4.0034e-06
9:11275771 T C 0.067393 -7.3985e-06
9:11284810 C T 0.042264 1.3209e-05
9:11315721 A G 0.096145 -1.5983e-05
9:11324683 C A 0.376071 1.7396e-05
9:11328136 G C 0.099653 -8.7866e-06
9:11343385 G A 0.265174 -2.5387e-05
9:11348631 T C 0.139074 1.0853e-06
9:11357320 A C 0.104204 6.4597e-06
9:11357946 C T 0.031861 9.4293e-06
9:11362671 T C 0.567370 -2.8906e-05
9:11366995 T C 0.036499 -1.8622e-05
9:11374988 T C 0.052887 -7.0562e-06
9:11376465 C T 0.082155 -4.6901e-05
9:11381601 T C 0.028674 1.4272e-05
9:11391869 A G 0.069753 5.1996e-05
9:11393939 A G 0.138292 1.2949e-05
9:11397707 T C 0.025051 -4.2449e-06
9:11404794 T C 0.137091 1.2254e-05
9:11405094 T C 0.080289 -1.3033e-05
9:11409578 A C 0.049116 -2.1884e-06
9:11414516 A G 0.370849 1.1693e-05
9:11419021 C T 0.031644 -1.8440e-05
9:11427601 C T 0.949047 8.1340e-06
9:11432783 A C 0.020355 2.9475e-05
9:11444251 T C 1.331454 3.0326e-05
9:11448773 A G 0.449255 3.8473e-05
9:11449346 T C 0.446093 5.4226e-06
9:11453713 C T 0.088695 1.1927e-05
9:11469128 G A 0.037379 -1.3178e-05
9:11491105 G T 0.044218 -1.4756e-05
9:11496538 G A 0.083333 -3.2380e-05
9:11501589 G T 0.240516 2.6318e-05
9:11504455 A G 0.040524 7.7586e-05
9:11552089 T C 0.074583 3.8468e-05
9:11556256 C T 1.896715 1.0748e-05
9:11559230 G A 0.046425 2.5082e-05
9:11563084 G A 0.455938 2.2144e-05
9:11565506 C T 0.330256 1.8883e-05
9:11573502 A G 0.058032 -6.9363e-05
9:11584217 T C 0.034279 1.4453e-06
9:11598491 A G 0.774256 1.5838e-05
9:11598861 G T 0.139944 -6.0847e-06
9:11601119 A G 0.038995 -5.5094e-06
9:11613940 A C 0.089974 -2.2056e-05
9:11617265 C T 1.596547 2.9378e-05
9:11624106 G T 0.194204 4.5931e-05
9:11626108 C T 1.824099 1.4732e-05
9:11644247 A G 0.315231 1.4286e-05
9:11645495 A G 0.857602 1.4752e-05
9:11645851 G C 0.103107 2.0314e-05
9:11645855 G A 0.026525 1.1754e-05
9:11649791 A G 0.066640 1.7557e-06
9:11652617 G T 0.058639 -3.1267e-06
9:11652943 G A 0.053602 -2.4194e-05
9:11675511 T G 0.040914 7.5629e-06
9:11691436 G A 0.044646 2.1374e-06
9:11695224 A G 0.124714 -1.5060e-05
9:11699120 C T 0.054436 -1.5039e-05
9:11714077 C T 0.261370 1.3186e-05
9:11727911 T G 0.026350 1.3479e-05
9:11731076 T C 0.489925 1.1659e-05
9:11734459 T C 0.052576 -1.3238e-06
9:11739654 A G 0.437411 -8.3771e-06
9:11750023 G A 0.045120 5.0541e-06
9:11752801 A C 0.037012 -4.9677e-07
9:11767579 T C 0.734323 -7.5962e-07
9:11778564 T C 0.038356 3.8306e-06
9:11786189 G A 0.041956 1.2551e-05
9:11793955 T C 0.788817 1.1631e-05
9:11804714 A G 0.348751 8.8819e-06
9:11811032 T C 0.027953 3.9098e-06
9:11813213 A G 0.233846 -2.9206e-05
9:11814454 G A 0.102867 -2.6667e-05
9:11819691 C T 1.505174 -3.4313e-05
9:11824265 G A 0.089121 4.1327e-06
9:11829232 A G 0.507404 5.6490e-06
9:11829511 G A 0.261938 -1.2284e-05
9:11833354 G A 0.023075 -7.1853e-05
9:11857975 T G 0.029339 -1.1843e-05
9:11867759 C T 0.309103 1.0424e-05
9:11868796 G C 0.445373 -2.9768e-05
9:11869440 A G 0.055202 -2.2618e-05
9:11874039 T G 0.749640 -1.2701e-05
9:11888402 C G 0.091419 9.7418e-06
9:11889096 T G 0.117090 3.2538e-05
9:11901939 T G 0.063290 -4.5503e-05
9:11913010 A G 0.072486 -1.0716e-05
9:11914770 G A 0.047931 7.5533e-06
9:11940076 C A 0.045889 -9.7143e-06
9:11951328 A G 0.743223 3.5533e-06
9:11962518 T C 0.066163 5.9180e-06
9:11963439 A G 0.810083 5.2222e-07
9:11970830 C T 0.640687 -6.9591e-06
9:11982928 G A 0.097031 5.0276e-06
9:11983850 C A 0.154365 3.7627e-05
9:11991580 T C 0.292069 -1.9756e-05
9:11996228 C T 0.113364 1.0024e-05
9:12015741 A G 0.924596 -3.2164e-05
9:12030740 C A 0.503376 1.6725e-05
9:12031921 G A 0.145556 4.7176e-05
9:12046118 G A 0.117551 -2.9605e-05
9:12056279 T C 0.110946 -1.2058e-05
9:12056887 A G 0.105428 4.0775e-06
9:12061500 G T 0.092402 3.9275e-06
9:12061706 G A 0.260315 -1.2372e-05
9:12071175 T C 1.232430 2.1243e-05
9:12075478 C A 0.837111 3.0213e-05
9:12090874 A G 0.118885 -1.8578e-05
9:12092035 A G 0.045357 -4.7832e-05
9:12094203 C T 0.491522 -1.2512e-05
9:12100614 T G 0.057094 -4.9593e-06
9:12105331 A G 0.053316 -9.8578e-06
9:12108648 T C 0.223147 -1.9642e-05
9:12124642 A C 1.650480 -6.7745e-06
9:12138638 A G 0.184691 2.3263e-05
9:12146582 C A 0.759351 5.5887e-05
9:12154384 G A 0.029927 1.6158e-05
9:12154939 G A 0.196746 8.6098e-06
9:12162866 T C 0.612039 -1.8314e-05
9:12165758 T G 1.878515 1.6277e-05
9:12166990 A G 0.047535 2.2109e-06
9:12168722 T C 0.034188 7.3257e-06
9:12170021 G A 0.147143 -1.2473e-05
9:12180594 G C 1.663460 4.5848e-05
9:12193649 T C 0.077465 -4.0194e-05
9:12196144 A G 0.039226 -2.0609e-05
9:12197084 G A 0.177910 -2.2610e-05
9:12200696 C T 0.324083 1.9215e-05
9:12206889 T G 0.024032 -1.4858e-05
9:12212956 T C 1.431094 -1.4796e-06
9:12213047 T G 0.200141 -4.7484e-06
9:12213165 T C 0.122900 -2.0191e-06
9:12217876 A C 0.025249 8.7282e-06
9:12224908 C G 1.115538 3.4976e-05
9:12227068 G A 0.127714 -9.3840e-07
9:12227114 T G 0.052420 -2.2126e-05
9:12233221 A G 0.071882 -6.3903e-06
9:12233760 T G 1.756482 -7.5344e-06
9:12237630 C T 0.108719 -1.8725e-05
9:12240411 G A 0.030232 -3.2536e-05
9:12241908 T C 0.382969 2.3605e-05
9:12256058 G T 0.627976 -3.6880e-05
9:12264203 G A 0.918974 6.7421e-05
9:12265120 C T 0.085758 -3.0289e-05
9:12271161 C A 0.113993 -1.0737e-04
9:12271492 T C 0.056935 -2.5795e-05
9:12272133 G C 0.034305 -9.4123e-06
9:12272803 A G 1.683230 1.6862e-05
9:12274713 C T 0.097401 -3.6413e-05
9:12274774 C T 0.696463 -1.1900e-05
9:12275319 A G 1.283263 -2.8098e-05
9:12275962 G C 0.103821 1.0284e-04
9:12276668 A C 0.676329 -7.4669e-06
9:12276703 C T 0.024480 -3.5157e-05
9:12276932 G A 0.033205 -9.5230e-06
9:12277178 C T 0.249796 -1.9636e-05
9:12277356 A G 0.124448 -9.1960e-06
9:12278150 G A 0.145329 -2.1260e-05
9:12278250 T A 0.049697 -1.7958e-05
9:12279200 G A 0.083096 4.4901e-05
9:12280057 A G 0.480986 -1.4587e-05
9:12281865 T C 0.022348 1.6716e-05
9:12283214 C T 0.038843 1.9100e-05
9:12286336 A G 0.066390 -4.8149e-06
9:12287610 G A 0.306984 -3.5594e-05
9:12287727 T C 0.526164 2.5795e-05
9:12297578 C T 0.064368 3.8169e-06
9:12299144 G T 0.117281 1.0972e-05
9:12300040 T G 0.108148 8.7637e-06
9:12300797 G A 0.093376 -3.3972e-05
9:12302048 A G 0.776473 -1.2832e-05
9:12307907 G T 1.826037 1.7285e-05
9:12316830 G A 0.021510 -5.2452e-06
9:12317954 G T 0.052089 5.2481e-06
9:12318353 G T 0.600277 6.6347e-05
9:12319407 G C 0.041745 2.4569e-05
9:12320761 A C 0.840315 2.3204e-05
9:12324308 A G 0.067883 -3.3251e-05
9:12325197 A G 0.075254 1.3111e-05
9:12325454 G A 0.227740 2.8814e-05
9:12332790 T C 0.103535 2.3774e-06
9:12349266 T G 0.068386 2.1209e-05
9:12349588 G C 0.805001 -2.0258e-05
9:12350993 A G 0.235894 -2.3709e-05
9:12356314 G T 1.674470 -1.0476e-06
9:12357454 G A 0.190926 2.1487e-05
9:12360136 G A 0.090348 -1.4399e-05
9:12364913 T C 0.115003 2.9159e-06
9:12365147 C T 1.024558 1.8639e-05
9:12365393 G T 0.051644 -1.2493e-05
9:12370519 C T 0.900733 1.9857e-05
9:12371727 C G 0.044601 8.9488e-06
9:12377991 G A 0.075832 2.1832e-05
9:12378309 C A 0.040979 9.1233e-06
9:12382539 C A 0.691439 -1.0037e-05
9:12386389 G A 0.051712 2.2136e-05
9:12392007 C G 0.137204 1.5402e-05
9:12392452 C A 0.033458 -9.4296e-07
9:12394936 T C 0.820197 5.7834e-06
9:12396731 G A 0.685087 -8.8650e-06
9:12405940 T C 0.285870 -2.2083e-05
9:12414620 G A 0.039589 -4.9524e-06
9:12415123 G A 0.072820 -2.7476e-05
9:12429952 A G 0.133423 1.6027e-05
9:12439999 C T 1.149422 3.7402e-05
9:12450879 T C 0.137240 1.3646e-05
9:12461053 T C 0.044682 -5.7316e-06
9:12461727 C A 0.077786 1.9136e-05
9:12464101 T C 0.041401 1.5462e-05
9:12464876 G A 1.563832 -3.4421e-06
9:12468757 A G 0.047811 -9.7902e-06
9:12472537 G T 0.374065 4.4182e-05
9:12478994 C G 1.611202 -5.3237e-06
9:12480164 G A 0.223829 2.4180e-05
9:12481047 T G 0.048113 -9.1868e-06
9:12482266 G A 1.000695 -2.0560e-05
9:12483221 A G 1.630421 5.2611e-06
9:12510946 C T 0.338903 -2.5633e-05
9:12512973 T C 0.554975 1.4295e-05
9:12513121 G A 0.065861 -2.5149e-05
9:12515319 G A 0.062816 5.8562e-06
9:12520329 G C 0.203555 7.2559e-05
9:12522453 C A 0.041186 5.1113e-06
9:12525175 G A 0.039998 -1.7826e-06
9:12526197 G A 0.050138 -1.0358e-06
9:12530046 C T 0.129596 3.4108e-06
9:12530324 A G 0.842749 1.2626e-05
9:12539495 G C 1.747309 -7.1376e-06
9:12547685 T C 0.745754 -8.4288e-06
9:12563262 C T 0.038246 6.2569e-06
9:12568887 T C 0.026385 1.9589e-05
9:12575458 A G 0.084232 8.0203e-06
9:12582565 T C 1.822989 1.5840e-05
9:12585186 A G 0.318218 -2.0415e-05
9:12586372 T G 0.161525 -5.8450e-05
9:12593963 G A 0.023084 1.5494e-06
9:12599803 T C 0.249961 -6.1843e-05
9:12605388 G A 0.104418 2.0730e-05
9:12605554 G A 0.022273 1.7755e-05
9:12613277 C T 0.056114 1.5559e-05
9:12617276 A G 0.047305 -6.7538e-05
9:12622642 T C 0.302021 -4.1535e-05
9:12622925 G A 1.850169 5.2166e-07
9:12624469 C T 0.043565 -1.0091e-05
9:12656787 G A 0.048889 6.4249e-05
9:12657532 G A 0.086625 1.3552e-05
9:12663561 T C 0.152755 1.4920e-05
9:12666416 G C 0.227136 -3.4658e-05
9:12671693 A G 0.108300 2.5691e-06
9:12672097 C T 1.384877 -1.6846e-05
9:12673031 G T 0.039726 -6.2658e-06
9:12678258 T G 0.126289 2.1704e-05
9:12679143 T C 0.034740 1.3092e-05
9:12679559 G C 0.104853 1.7484e-05
9:12694255 A C 0.125461 2.1159e-05
9:12698363 C T 0.141774 4.9627e-06
9:12701430 C A 0.143397 1.1825e-05
9:12705095 G T 1.353023 1.5995e-05
9:12708747 G T 0.165810 1.9021e-05
9:12709305 A C 1.328338 1.6575e-05
9:12711872 A G 0.093574 1.5721e-05
9:12737281 T C 0.142170 1.4651e-06
9:12737581 C T 0.603597 3.3829e-05
9:12748972 T C 0.063391 3.2435e-05
9:12749300 G A 1.252175 -6.2234e-06
9:12753820 A G 0.042173 1.5486e-05
9:12758194 A T 0.084628 -6.8758e-05
9:12759133 A G 0.112926 3.8514e-05
9:12759234 A G 0.046234 1.5584e-06
9:12760664 G A 0.093402 1.4142e-05
9:12761565 C T 0.146929 3.3350e-05
9:12762374 A G 1.257417 -1.1437e-05
9:12763001 G T 0.150515 -2.3862e-05
9:12765297 C T 0.216630 1.3981e-05
9:12766337 G T 1.871397 2.6942e-05
9:12766966 C T 0.065702 4.7121e-06
9:12769160 C T 0.050573 9.9789e-06
9:12776630 C T 0.075904 9.8746e-06
9:12778043 C T 1.778122 2.1169e-05
9:12778079 A G 0.030063 1.8602e-06
9:12780295 T C 1.812596 1.2472e-05
9:12782334 A G 0.041050 -1.7971e-05
9:12786482 C T 0.733690 -1.1844e-05
9:12789867 G T 0.086686 1.7142e-05
9:12790687 T C 0.021134 -5.7340e-06
9:12791031 T C 0.246878 -5.0197e-07
9:12795698 C T 0.202958 -4.5633e-06
9:12797355 G C 0.052031 -4.9643e-06
9:12801878 G A 0.034396 -1.0441e-05
9:12803262 T C 0.299687 -1.6356e-05
9:12803588 T C 0.071097 8.9505e-06
9:12807800 T C 0.037314 -4.4651e-06
9:12808688 A G 0.217295 -1.8443e-05
9:12809882 C T 0.488085 -5.4288e-05
9:12810730 C T 0.203468 -2.5674e-05
9:12812725 T C 0.283935 -4.2501e-05
9:12815681 A G 0.030508 -1.2199e-06
9:12818455 G T 0.504567 -5.9655e-05
9:12819591 T A 0.087300 7.5303e-05
9:12820991 A G 0.057938 6.9733e-06
9:12822221 C T 0.064095 -4.9186e-05
9:12822487 C T 0.190063 -1.6115e-05
9:12822930 C T 0.198784 2.5978e-05
9:12825978 A G 1.231612 -4.0120e-05
9:12826420 A C 0.187184 -3.8471e-05
9:12829110 G A 1.143079 -5.4815e-05
9:12830070 A G 0.641158 9.4074e-06
9:12831389 C A 0.186619 -1.1388e-05
9:12833755 C A 0.128872 2.1437e-05
9:12835553 G A 0.060178 -4.0955e-05
9:12841329 G A 0.056760 -8.0791e-06
9:12842241 C T 0.096261 -2.5987e-05
9:12846491 T C 1.079305 -3.7712e-05
9:12850695 T C 0.209752 -3.3278e-05
9:12852772 A G 0.070892 -2.9673e-06
9:12852862 A C 0.124520 -4.2365e-07
9:12855645 G A 0.022078 -6.7638e-06
9:12861280 C A 0.376964 -5.6683e-05
9:12873607 T G 0.150752 -9.2529e-06
9:12884003 T C 1.834356 -4.9774e-05
9:12886899 C A 0.511730 -1.3469e-05
9:12887371 C T 0.398743 3.8846e-06
9:12890601 C T 1.457681 -6.6794e-06
9:12897342 G A 1.419030 -5.0428e-06
9:12900789 C T 0.165264 3.1954e-05
9:12901747 G C 0.368044 -1.5086e-05
9:12902012 T C 0.226085 8.8076e-06
9:12903747 T G 0.022756 2.3392e-05
9:12904551 C T 0.300946 1.1886e-04
9:12906962 T G 0.788359 8.5756e-06
9:12909292 G T 0.415868 -1.4041e-05
9:12913298 T G 1.848332 -1.2308e-06
9:12914658 C T 0.378830 3.4198e-05
9:12916710 C A 0.385124 8.2161e-05
9:12921348 A G 0.030959 9.3266e-07
9:12922330 A G 1.403047 4.2574e-05
9:12924014 C A 0.035389 1.2992e-05
9:12924111 A G 0.242372 6.5620e-05
9:12924211 G A 0.596459 -1.9915e-05
9:12924800 C G 0.099718 4.0727e-05
9:12925921 A G 0.398454 -7.4023e-06
9:12930315 C T 0.374737 -1.0705e-05
9:12930974 C T 0.116876 3.3587e-05
9:12931403 A G 0.390012 -3.5457e-05
9:12934851 C T 0.781601 -4.2794e-05
9:12935617 A G 0.575144 -1.1420e-05
9:12940570 T A 0.032825 -4.3581e-05
9:12940748 A C 0.126146 1.2015e-05
9:12941365 C T 0.324252 -7.9081e-06
9:12942764 T C 1.427121 1.0549e-06
9:12943601 T A 0.079711 2.1230e-05
9:12945146 A G 0.062641 1.3744e-05
9:12946419 C A 0.066673 -3.3509e-06
9:12946957 A G 1.797882 -2.4333e-05
9:12947268 A G 0.066328 -5.0544e-06
9:12947761 T C 0.418738 -9.6641e-06
9:12955636 A G 1.154777 -3.2310e-07
9:12955842 T C 0.055685 8.6415e-06
9:12957958 C T 0.780329 -2.1279e-05
9:12964777 T G 0.048275 -3.4486e-06
9:12965201 T C 0.335450 2.5249e-05
9:12968573 A G 1.814796 8.4185e-07
9:12986799 C T 0.026551 -2.3771e-05
9:12987911 T G 1.834054 1.7863e-05
9:12988126 G A 0.557464 5.8520e-05
9:12990156 A G 0.069477 -6.3010e-05
9:12991511 A G 0.038687 -3.2944e-05
9:13001645 C T 0.031270 -3.0814e-05
9:13002317 T C 0.030842 -4.8662e-07
9:13004227 T C 0.090883 -1.1523e-05
9:13007129 C T 1.880544 -6.7231e-06
9:13010191 C T 1.854068 -5.9043e-06
9:13014232 G A 1.738792 -3.4045e-06
9:13025284 T G 0.416488 1.6933e-05
9:13027530 G A 0.847076 -4.6806e-05
9:13032397 C T 0.142151 -6.8057e-05
9:13033449 A C 0.038719 -2.6806e-05
9:13034420 A G 0.512337 -5.0426e-06
9:13034734 T C 0.943120 1.0492e-04
9:13045827 G A 0.051294 5.5623e-06
9:13046042 C A 1.002522 -1.2512e-04
9:13047289 A G 0.052264 1.6961e-05
9:13047925 T G 0.692059 -8.7290e-05
9:13049379 T C 1.014739 -1.0084e-04
9:13052570 G A 0.379310 8.4093e-06
9:13060614 A G 0.857109 2.7557e-05
9:13063791 T C 0.473952 -6.3752e-05
9:13064793 C T 1.009374 4.9632e-05
9:13068475 T G 0.079571 -1.7937e-05
9:13072341 C T 0.108440 -9.0650e-06
9:13073919 T C 0.353146 -4.7168e-06
9:13084183 C T 0.803894 -6.2700e-06
9:13092788 G T 0.914979 1.6290e-05
9:13094902 G A 0.193416 -1.6568e-05
9:13096013 C T 1.979658 -2.0542e-05
9:13096758 C T 0.092915 -1.8317e-05
9:13097571 T C 0.122358 -9.0097e-06
9:13097608 G A 0.897328 3.1692e-05
9:13105638 C T 1.891028 -2.2038e-05
9:13105859 A G 0.085024 4.8991e-05
9:13107601 G A 0.670825 -3.6918e-06
9:13110844 C T 0.130940 1.5459e-05
9:13112024 T C 0.087261 1.1793e-06
9:13112331 G A 0.095898 -1.2751e-05
9:13115422 G T 0.593227 -6.3940e-07
9:13116323 C T 0.092756 -1.6352e-05
9:13120380 T C 1.091639 5.9503e-06
9:13133479 A G 0.308490 1.2662e-05
9:13146599 A G 0.630317 2.6351e-05
9:13148739 C A 0.077105 -9.6824e-06
9:13149947 C T 0.027327 -1.3321e-05
9:13152048 G A 0.026619 7.8352e-06
9:13171366 T C 0.052001 3.8166e-05
9:13181456 C T 0.076835 2.6836e-06
9:13189017 C T 0.031829 -1.2789e-06
9:13209807 C A 0.258105 -4.2570e-05
9:13214871 A C 0.072125 -2.1654e-06
9:13221628 C A 0.171779 1.7835e-05
9:13224491 A G 0.022078 -4.3700e-05
9:13227063 C T 1.719048 -3.1321e-06
9:13229650 G A 0.030878 8.8152e-06
9:13230642 C T 0.120008 4.6940e-06
9:13233517 C G 0.027385 -3.5261e-06
9:13235662 C T 0.024538 -4.7994e-06
9:13247519 C T 0.022039 -5.0778e-06
9:13257251 T C 0.051807 3.4514e-05
9:13260323 T G 0.572100 -5.9425e-06
9:13277260 G A 0.335943 -2.1041e-05
9:13279112 A G 0.021562 5.1951e-05
9:13279498 G A 0.021721 5.0839e-05
9:13280635 A G 0.021338 5.3473e-05
9:13281895 A G 0.031235 3.1469e-06
9:13284056 G A 0.133141 -1.2773e-05
9:13285909 G A 0.170915 4.6350e-05
9:13290746 C T 0.047840 2.7781e-05
9:13299306 A G 0.021585 1.4131e-05
9:13300442 G A 0.158909 3.1159e-05
9:13301146 C G 0.190621 1.9391e-05
9:13309191 G T 0.051226 8.0446e-07
9:13315466 G A 0.498806 -3.3990e-05
9:13316950 T C 0.025334 5.0728e-05
9:13318513 A G 0.028920 6.2785e-06
9:13322007 G C 0.180530 3.8035e-05
9:13347937 C T 0.271874 -3.2066e-05
9:13357550 G A 0.200754 3.1023e-05
9:13362974 G A 0.416362 -4.5348e-05
9:13365816 A G 0.510221 4.5151e-05
9:13365907 T C 0.081831 -2.7978e-05
9:13367572 C G 0.033718 1.9172e-05
9:13373812 T C 0.112939 -5.3930e-06
9:13374657 G A 0.034247 1.2008e-05
9:13377511 G A 0.149668 -5.3726e-06
9:13380289 A C 1.626324 -3.6289e-06
9:13380507 C T 0.811609 -4.2867e-05
9:13381524 G T 0.039774 4.5175e-06
9:13387483 A G 0.029122 3.4403e-05
9:13396958 C T 0.325108 -2.6148e-05
9:13398918 T C 0.334427 2.1382e-05
9:13399199 C T 0.231028 -1.6064e-05
9:13406819 G A 0.042475 3.3123e-06
9:13416702 T C 0.065939 -3.2616e-05
9:13427691 A C 0.058951 -2.4146e-05
9:13435487 T C 0.103211 5.5526e-06
9:13435926 C G 0.795107 -1.1112e-05
9:13437966 C T 0.093253 -3.3093e-05
9:13442008 A G 0.171445 8.1089e-06
9:13445186 G A 0.143079 -7.7892e-05
9:13446081 C A 0.050073 5.9101e-06
9:13457116 T G 1.386682 -1.8955e-06
9:13464125 A G 0.079464 2.1602e-06
9:13468276 A G 0.735530 1.6983e-05
9:13470509 T C 0.681062 3.5091e-05
9:13476856 T C 0.045792 -4.9943e-05
9:13478523 A G 0.123864 7.6554e-07
9:13490257 A G 0.141680 1.2446e-05
9:13491083 G T 0.719635 -5.4426e-05
9:13493687 T C 0.054277 -1.4548e-06
9:13497150 G C 0.042189 -5.3342e-06
9:13505851 T G 1.336446 -8.2539e-05
9:13507443 T C 0.256394 1.0702e-05
9:13509186 G A 0.397951 6.9199e-06
9:13510637 T C 0.040592 2.2266e-05
9:13512200 G C 0.190751 -1.3175e-05
9:13512443 G C 0.101818 4.2463e-05
9:13515654 G A 0.154748 1.3296e-05
9:13516313 A G 0.629106 -1.9711e-05
9:13522568 C T 0.415148 5.4812e-06
9:13524467 C T 0.285457 2.2935e-05
9:13526054 A G 0.091328 -1.0339e-05
9:13528776 A G 0.140638 -1.9322e-05
9:13530105 T C 0.795769 1.2161e-05
9:13545200 G A 0.594080 -5.5894e-06
9:13545346 A G 0.026522 1.4615e-05
9:13548561 G A 0.074742 1.6470e-05
9:13554589 C T 0.266180 1.5020e-08
9:13555912 T G 0.360702 -9.4445e-06
9:13564404 A G 0.095862 -1.2184e-05
9:13564718 T C 0.099511 2.2695e-06
9:13566733 C T 0.264291 -1.7914e-06
9:13584784 C T 0.160169 -9.5756e-06
9:13590778 G A 1.530767 -4.9300e-06
9:13592808 G A 1.503960 -2.0032e-05
9:13595329 T C 0.046500 -2.7089e-05
9:13599662 T C 1.651642 2.3024e-06
9:13602338 C T 0.022737 2.6645e-05
9:13603665 G T 0.039154 2.7727e-05
9:13603877 A G 0.058334 -7.0786e-05
9:13604097 T C 0.076972 -1.4314e-05
9:13604687 T C 0.023286 -3.1700e-05
9:13606930 C T 0.039508 7.1102e-07
9:13607506 C T 1.258975 2.5736e-05
9:13612154 T G 1.690274 4.1487e-05
9:13614384 A G 1.238445 2.4667e-05
9:13618371 A G 0.031806 2.4212e-06
9:13619283 T C 0.047710 2.0844e-05
9:13629639 A G 0.108680 -1.2059e-05
9:13632132 G A 0.261938 -2.2440e-06
9:13639092 T C 0.305241 -2.3215e-05
9:13639140 A C 0.233089 -1.4607e-05
9:13649063 G A 0.065040 1.0314e-05
9:13660999 A C 0.086479 6.8586e-05
9:13666120 A C 0.209226 -2.4811e-06
9:13673157 T C 0.030835 -2.0386e-05
9:13675244 C A 1.145170 8.3520e-06
9:13685398 T C 0.048629 -7.7392e-06
9:13685649 G A 0.199855 -1.6328e-05
9:13689028 T C 0.045068 -9.5636e-06
9:13692166 C T 0.024126 2.0553e-05
9:13698840 T C 0.042838 -6.3726e-06
9:13708161 A G 0.158649 3.6996e-05
9:13708607 C T 1.334401 3.8558e-05
9:13725620 C T 0.085891 5.9060e-07
9:13730665 A G 1.840597 3.8719e-05
9:13731215 A G 0.030420 8.9998e-06
9:13732363 T C 0.220239 2.6889e-05
9:13735446 A G 0.024652 1.2503e-05
9:13735490 T C 0.069957 -7.5779e-05
9:13737464 T C 0.295695 2.3230e-05
9:13739598 T C 0.129843 1.7128e-05
9:13739877 C A 0.368051 -1.2318e-06
9:13745685 G A 0.039745 -1.6557e-05
9:13747082 C T 0.149986 1.4796e-05
9:13750811 C T 1.017859 5.2093e-05
9:13755456 A C 1.412632 6.0252e-05
9:13757924 G A 0.219690 -2.1086e-05
9:13758018 A G 0.093227 -4.0007e-06
9:13760006 G A 0.089033 2.5413e-05
9:13760986 G A 0.145721 -5.2917e-06
9:13762174 G T 0.644572 3.0131e-05
9:13764434 C T 0.547233 -3.6935e-06
9:13772937 T C 0.041949 1.3436e-05
9:13775351 C A 0.121916 -4.0446e-06
9:13779642 A G 0.052355 1.8146e-05
9:13779777 C T 0.203017 -1.2932e-05
9:13783765 C A 0.400928 -4.4280e-06
9:13790577 C G 0.331058 1.2269e-05
9:13799451 G A 1.136730 1.0299e-05
9:13802044 G T 1.229892 -3.4047e-05
9:13805060 G A 0.164096 -2.6858e-05
9:13806104 A G 0.035266 -1.5355e-05
9:13806201 A C 0.047022 5.3711e-05
9:13806513 T G 0.953637 -9.8342e-06
9:13808474 G A 0.059736 4.4508e-05
9:13809735 G A 1.194977 3.8381e-06
9:13815453 T G 0.041521 1.1601e-05
9:13818080 A G 0.125867 -2.9552e-05
9:13818216 T C 0.134884 -1.8991e-05
9:13820269 T C 1.942542 -2.9023e-05
9:13823578 T G 0.226069 -1.3224e-05
9:13825565 A C 0.686901 -1.7943e-05
9:13837089 T A 0.083340 -3.1984e-05
9:13846603 T C 0.065660 -5.0797e-07
9:13847719 T G 0.254145 3.9432e-06
9:13847868 T C 0.757598 -2.0092e-05
9:13855908 C G 0.161344 2.4665e-05
9:13857405 G A 0.329672 1.9646e-05
9:13859996 C T 0.592681 -4.8109e-05
9:13861065 C T 0.086037 3.7316e-05
9:13861582 T C 0.241217 -8.3492e-05
9:13861802 A G 0.693409 -3.8402e-05
9:13866096 G A 0.185077 5.6577e-05
9:13869686 C A 0.031303 5.3223e-06
9:13878670 A C 0.031257 8.9680e-06
9:13879604 A G 0.669241 2.4085e-05
9:13884784 G C 0.131638 3.3461e-05
9:13888676 C A 0.046613 -2.3071e-05
9:13894250 G A 0.200923 -1.0661e-04
9:13896129 G A 0.373160 6.6089e-05
9:13898153 G A 0.085531 -3.7265e-05
9:13921272 G T 0.826939 -5.6437e-05
9:13923909 C T 0.208229 -6.9587e-05
9:13928171 A G 0.067841 -3.3813e-06
9:13933559 G A 0.134793 4.0761e-05
9:13934451 C G 0.054809 1.9930e-05
9:13934924 G A 0.040534 3.8708e-05
9:13937311 T C 0.172006 -3.2239e-05
9:13940536 G A 0.382118 -4.2453e-05
9:13941635 T C 0.087686 3.4621e-05
9:13948119 G A 0.027671 -1.8384e-05
9:13954710 A G 0.077978 9.7691e-06
9:13961462 C T 0.905595 -5.6887e-05
9:13961706 T C 0.146432 -2.8171e-06
9:13961804 G A 0.066127 -8.3643e-06
9:13962062 A G 0.053024 1.6192e-05
9:13969024 T G 0.718931 -8.3510e-05
9:13970372 G A 0.430244 -3.4884e-05
9:13971317 C T 0.053358 -2.7153e-07
9:13971664 A T 0.033981 2.6245e-05
9:13974667 C T 0.177420 -4.2795e-06
9:13977427 C T 0.043072 -1.4805e-05
9:13982283 A G 1.465445 -2.4374e-05
9:13982870 C T 0.524363 3.5911e-06
9:13983504 T C 0.159899 -3.8763e-06
9:13986757 T C 1.288807 -2.2729e-05
9:13989821 C T 0.055539 -1.9986e-05
9:13991001 C T 0.696298 2.7171e-05
9:13995138 T C 0.042702 7.9716e-06
9:14003554 T C 0.069847 7.4207e-05
9:14003848 C T 0.784484 -6.4410e-05
9:14010304 A G 0.087144 2.7137e-06
9:14010536 T G 0.027005 -4.8625e-06
9:14012301 A G 0.404852 4.3085e-05
9:14020300 G C 1.100510 9.3291e-06
9:14021276 C G 0.115668 8.6746e-05
9:14024159 A G 0.773448 -2.8305e-05
9:14024588 A T 0.068458 -3.9036e-05
9:14026510 C A 0.122280 4.0100e-06
9:14028244 T C 0.120664 -3.5052e-06
9:14030190 C A 0.266460 1.5153e-05
9:14030275 C T 0.962443 -5.1419e-06
9:14030444 G A 0.436210 -2.0308e-05
9:14030625 T C 0.672139 -5.2260e-06
9:14030829 C A 0.929475 5.0901e-07
9:14031804 G T 0.062365 -7.4610e-07
9:14032023 A G 1.051751 2.5423e-05
9:14034123 G A 0.220609 -3.8956e-05
9:14035339 T G 0.052845 1.9808e-05
9:14035613 A G 0.181977 -1.8350e-05
9:14036224 C A 0.130388 8.5860e-07
9:14036538 T G 0.091815 -1.0224e-05
9:14043253 C A 0.226007 2.0199e-05
9:14043516 T C 1.060713 2.4895e-06
9:14044608 G C 0.068383 7.8229e-06
9:14044839 A G 0.067370 5.9250e-06
9:14054403 T C 0.082597 1.0315e-05
9:14057055 C T 0.897520 -3.8956e-06
9:14058548 C A 0.980486 2.9473e-05
9:14058665 A G 0.051872 2.9349e-05
9:14061765 C T 0.050784 -2.6672e-06
9:14064502 T G 0.389658 -4.9732e-05
9:14064741 G T 0.412700 4.1215e-05
9:14064891 T C 0.202604 -3.9133e-05
9:14072757 A G 0.104464 3.8202e-05
9:14072941 A G 0.153963 2.4560e-05
9:14073110 A G 0.040966 3.1750e-05
9:14078878 A G 0.140437 5.6234e-05
9:14079067 C T 0.708746 -1.4129e-05
9:14085827 A G 0.087069 -3.6342e-05
9:14113931 G A 0.172775 -4.6967e-07
9:14125908 A G 0.088384 -5.4586e-06
9:14136167 G A 0.355596 7.7669e-05
9:14136495 T C 0.331090 -6.6210e-05
9:14138325 G A 0.029144 3.6052e-06
9:14144624 A G 0.073645 9.9098e-06
9:14144821 A C 0.289151 3.5973e-05
9:14155541 A G 0.070373 1.0766e-05
9:14164598 C T 0.206873 2.8035e-05
9:14166469 C T 0.267446 -3.5451e-05
9:14172165 C A 0.045601 1.1762e-05
9:14182043 G A 0.050567 2.8233e-05
9:14184047 G A 0.189310 6.3765e-05
9:14192730 G T 1.140557 -4.1209e-06
9:14199422 A G 1.693497 1.8718e-05
9:14199803 C G 0.038424 -6.6557e-06
9:14199909 C T 1.721589 3.3410e-05
9:14202404 T C 0.030871 1.5224e-05
9:14202489 C G 0.104149 -4.2095e-05
9:14204068 T C 0.232297 -3.7395e-05
9:14206835 A G 0.587105 7.7882e-05
9:14213098 A G 0.160405 4.8459e-05
9:14218106 T C 0.195548 8.6720e-07
9:14219691 C T 1.973410 4.8790e-06
9:14220429 G A 0.034818 -3.7359e-05
9:14221591 G A 1.164362 -1.0106e-05
9:14224955 A C 0.314313 7.2098e-06
9:14225281 G A 0.312239 1.0975e-05
9:14230110 A G 0.026551 -4.2095e-06
9:14231361 A G 0.269592 3.9930e-06
9:14234315 C T 0.370112 -5.4870e-06
9:14236134 C T 0.749120 -1.1295e-05
9:14237267 C T 0.044890 5.8018e-06
9:14237649 A C 0.878587 5.5759e-06
9:14238598 G A 0.070035 7.9020e-07
9:14242214 C T 0.085972 9.3330e-07
9:14248877 T C 0.767635 -3.4940e-05
9:14248934 A G 1.618443 -5.1545e-06
9:14249418 T C 0.026768 8.2823e-06
9:14249617 G C 1.683224 2.9806e-05
9:14250285 A G 1.675323 -1.2797e-05
9:14250450 T C 0.106940 -7.7036e-05
9:14251243 G C 1.206428 2.2883e-05
9:14251951 T G 0.111082 -2.1122e-05
9:14257910 C A 0.144076 -4.2247e-07
9:14262699 T G 1.719109 4.4091e-05
9:14267238 A G 0.049914 -5.3540e-05
9:14267285 A C 0.194052 -3.8249e-05
9:14268975 T C 0.078676 -1.1686e-05
9:14269556 G A 1.165732 3.7278e-05
9:14270440 C T 0.052534 2.9897e-05
9:14274071 C T 1.831000 -5.5531e-06
9:14274950 C T 1.886935 -2.2169e-05
9:14285975 G C 0.114503 2.6883e-08
9:14286072 T C 0.092613 -4.8537e-06
9:14286997 C T 1.901139 -1.0697e-05
9:14292567 A G 0.617716 -6.0574e-06
9:14293522 A G 0.114497 1.8664e-05
9:14294068 T C 1.926437 -3.3431e-06
9:14294350 C T 1.249779 -5.8093e-06
9:14294980 G T 0.538502 -4.0430e-06
9:14295331 A G 0.028456 -1.7577e-05
9:14295934 C T 0.034510 5.1117e-06
9:14298674 A C 1.959070 2.2157e-05
9:14299594 C T 0.024321 -2.0113e-05
9:14299853 G T 1.965747 1.0983e-05
9:14300901 C T 0.061687 -2.9138e-05
9:14303061 G T 1.955039 -2.6171e-06
9:14304973 T A 1.733557 -2.0094e-05
9:14305299 G A 0.028648 -6.8490e-06
9:14305428 C G 0.403339 -3.8713e-05
9:14309504 C A 0.121355 -3.7538e-05
9:14312539 T C 0.032692 4.3927e-06
9:14312724 T C 1.415449 1.5444e-05
9:14313712 G T 1.798600 -2.4376e-05
9:14314796 C T 0.052212 2.0338e-05
9:14316570 G A 0.741545 2.4698e-05
9:14317914 A G 0.053309 1.1348e-05
9:14332385 C A 0.064845 2.6919e-05
9:14334095 A G 0.131742 1.3587e-05
9:14334384 A G 1.261549 -2.0076e-05
9:14341026 G A 0.053813 -8.9208e-06
9:14342321 A G 0.053037 -8.6015e-06
9:14342353 T C 0.715964 3.6644e-05
9:14342890 G A 0.604957 -6.0916e-06
9:14343493 T A 0.085612 -8.2820e-06
9:14343670 C T 1.498049 -8.5863e-06
9:14344511 C T 0.051323 -1.4995e-06
9:14345220 C T 0.255950 4.6600e-05
9:14346104 T C 0.027768 2.8564e-06
9:14346343 T C 0.037522 -3.2301e-05
9:14346394 C G 0.729214 -2.4970e-05
9:14348384 G C 0.620550 -3.5313e-05
9:14348774 T C 0.049645 3.1665e-05
9:14349356 C T 0.099176 2.3744e-05
9:14349900 T G 0.074579 7.5547e-06
9:14351035 T C 0.050086 8.5257e-06
9:14352001 T C 0.055705 1.6904e-05
9:14352654 C T 0.066059 -6.4942e-06
9:14354731 C T 1.898548 1.2320e-05
9:14354766 C T 0.636159 -1.9626e-05
9:14356795 C A 0.355587 -2.9379e-06
9:14359149 C G 0.154823 2.2683e-05
9:14359273 A G 0.096937 -7.9684e-06
9:14362390 C T 0.141641 1.1851e-05
9:14364590 C T 1.165488 1.5793e-05
9:14366123 G A 0.246618 5.4796e-05
9:14370172 C T 0.367898 7.5405e-06
9:14370396 T C 0.021364 -1.3618e-06
9:14371830 C T 0.058052 3.8442e-05
9:14373353 T G 0.087894 -1.9668e-05
9:14373551 C T 0.151291 9.8294e-06
9:14376009 G A 1.666469 -4.2571e-05
9:14376038 C T 0.649646 7.2671e-06
9:14378712 C A 1.347459 -1.6867e-04
9:14380528 C T 0.668215 1.2566e-05
9:14380609 C G 0.100737 -5.0210e-05
9:14380658 T C 0.143521 1.7697e-04
9:14382189 G A 0.036168 -1.8088e-05
9:14382209 C T 0.797324 -1.2060e-05
9:14384074 A G 0.094798 5.5771e-05
9:14384602 A G 0.056773 -2.1555e-06
9:14384976 G A 0.510714 -2.2799e-05
9:14385105 A G 0.032601 -9.9180e-06
9:14388013 G A 1.556052 3.2543e-05
9:14389868 C T 0.816809 2.3698e-05
9:14392298 C T 0.105249 6.3036e-06
9:14393160 G A 0.088011 2.1905e-05
9:14395234 A G 0.084749 -1.4615e-05
9:14396011 G A 0.083759 1.8132e-06
9:14396833 C T 1.016505 2.4637e-05
9:14398201 C T 0.244803 -2.8339e-05
9:14398875 A G 0.549599 -1.0760e-05
9:14399908 T C 0.074547 3.5820e-05
9:14404277 T C 0.125458 1.9415e-06
9:14407184 A G 1.290862 -2.6030e-05
9:14411359 C T 0.512665 9.7351e-06
9:14412287 C T 1.568198 -2.9546e-07
9:14412730 T C 0.033185 4.4063e-05
9:14415775 G C 0.027541 1.3960e-05
9:14415819 G A 0.042355 3.6845e-05
9:14416158 A C 0.335297 6.5439e-06
9:14419092 T C 0.200345 3.3443e-06
9:14419492 C T 0.082548 2.4782e-06
9:14421412 C T 0.047064 4.8721e-06
9:14426069 T G 0.161730 -2.3533e-05
9:14426209 T C 1.492629 -3.7112e-05
9:14427727 A G 0.040884 -1.2516e-06
9:14434284 G A 0.761007 -1.4652e-05
9:14435118 C T 0.483524 4.2510e-06
9:14443392 C T 0.168591 3.0444e-05
9:14444316 T G 0.793549 -3.5175e-05
9:14446001 T C 1.039106 -2.0177e-05
9:14450444 T C 0.095340 6.7920e-06
9:14452366 G T 0.097764 -2.7132e-05
9:14455076 G A 0.972225 -4.4589e-05
9:14455325 G A 1.785685 -1.5174e-05
9:14461879 G A 0.083733 2.7082e-05
9:14464254 G C 1.425018 -1.8148e-05
9:14466057 C T 1.580597 -5.1293e-06
9:14466912 G A 1.980006 5.8135e-06
9:14470833 G A 0.218710 2.0886e-05
9:14472327 C G 0.167248 2.7723e-05
9:14473276 C A 0.991366 3.9589e-05
9:14477655 C T 0.061891 3.1540e-05
9:14479208 G A 0.071827 -7.9712e-06
9:14480141 C T 0.123014 -5.2470e-06
9:14481504 C T 0.215562 -6.8012e-06
9:14483461 T C 0.055117 -7.4337e-06
9:14493251 C T 0.408552 8.1256e-06
9:14494177 G A 0.164297 -5.1157e-06
9:14498336 T C 1.353315 2.9022e-06
9:14498849 T C 0.236254 -1.2908e-05
9:14501066 A G 0.122533 1.6855e-05
9:14514366 T C 1.429426 9.2681e-06
9:14514644 A G 1.094541 7.6732e-06
9:14519194 C A 1.274295 6.6220e-06
9:14520611 A G 1.514889 1.3223e-05
9:14536543 A G 0.583395 -2.8025e-06
9:14537063 A G 0.159633 1.2842e-05
9:14538577 A G 0.166949 1.7746e-06
9:14539758 G A 0.224374 -2.1623e-06
9:14539850 T G 1.493645 1.1207e-05
9:14540908 C T 1.763503 4.9381e-06
9:14550711 C T 0.065855 -2.9522e-06
9:14552979 A G 0.207288 -1.6851e-06
9:14554211 T C 0.137944 2.8660e-05
9:14555961 G T 0.217331 2.0145e-06
9:14556784 G T 0.036094 5.5031e-05
9:14561674 T C 0.043023 -5.6134e-06
9:14562698 C A 0.160870 3.0381e-05
9:14563908 A G 0.063014 -1.5484e-05
9:14564931 C T 0.109258 1.4941e-05
9:14564944 A G 0.040751 5.8322e-05
9:14565861 C T 0.126357 7.3512e-06
9:14567386 A G 0.052203 -1.5014e-05
9:14574931 C T 0.240474 1.1332e-05
9:14578130 C T 0.025470 1.1779e-05
9:14579068 T C 0.138172 1.0543e-05
9:14585866 G A 0.151402 2.0825e-05
9:14592890 C T 0.131657 3.5436e-05
9:14613003 C T 0.100092 6.3985e-06
9:14615651 C T 0.028291 2.8557e-05
9:14616829 T G 0.297292 -3.1282e-06
9:14621093 C A 0.133196 2.4544e-05
9:14622952 A G 1.397438 1.1946e-04
9:14635546 G A 0.907549 5.7266e-05
9:14648076 C T 0.034669 -2.5186e-05
9:14653104 C T 0.104684 9.1677e-06
9:14654900 T C 0.329831 -2.5402e-05
9:14657139 C A 1.867726 -4.2201e-05
9:14662260 G A 0.317273 -2.8796e-05
9:14663133 T C 0.050921 6.9036e-05
9:14663920 C A 0.664924 -2.0985e-05
9:14675925 C T 0.811833 3.6011e-05
9:14686571 A G 0.030829 1.1122e-04
9:14691941 T C 0.546866 -2.0786e-05
9:14692846 A G 0.057396 -4.1868e-06
9:14694211 G A 0.714952 -4.4430e-06
9:14694536 C A 0.361507 -8.2663e-05
9:14694799 T C 0.064491 4.9502e-05
9:14694856 A G 0.035165 3.8528e-06
9:14695553 C T 0.090847 -1.5328e-05
9:14699865 T C 0.342529 9.9371e-06
9:14702371 A G 0.030284 -2.5526e-05
9:14704185 T C 0.403352 7.5828e-05
9:14716183 G C 0.024892 -1.3673e-06
9:14718365 G A 0.254223 -4.8034e-06
9:14722616 A G 0.159980 -8.8342e-06
9:14723317 C T 0.045490 -1.7674e-05
9:14723637 G T 0.226465 -2.0608e-05
9:14725290 C T 0.160220 -7.5226e-06
9:14727637 G T 0.515340 -6.5970e-06
9:14729626 T C 0.280754 8.7344e-06
9:14729827 G C 1.735257 4.4494e-05
9:14731257 G C 0.024886 1.0937e-05
9:14733005 T C 0.430088 -6.7404e-06
9:14737506 G T 1.455529 2.6242e-05
9:14737616 G A 1.435587 3.1212e-05
9:14741409 C T 0.400350 -2.9195e-05
9:14750911 C G 0.441796 6.5339e-06
9:14755278 G T 1.040430 2.2223e-05
9:14761226 C T 1.639136 5.3210e-05
9:14762424 A G 0.133894 -2.7099e-06
9:14763634 C T 0.079026 -9.2302e-06
9:14767367 T C 0.036597 2.7356e-05
9:14773991 A G 0.243943 6.5336e-05
9:14776140 T C 0.331688 5.5867e-06
9:14776178 T C 0.040141 3.7867e-05
9:14780122 C A 0.135588 -1.7501e-05
9:14783200 T C 0.057565 -4.1713e-05
9:14784389 A G 0.030683 1.1963e-05
9:14786193 C A 0.061865 7.8100e-06
9:14788407 C T 0.691819 3.8392e-05
9:14795356 T G 0.244008 -1.7791e-05
9:14795420 A G 0.053063 -4.0781e-05
9:14797143 G T 0.470586 -7.8240e-05
9:14800779 C A 0.468791 1.2613e-05
9:14801710 A C 0.716019 6.1136e-04
9:14801738 C G 0.126048 -6.1757e-05
9:14801892 G A 0.033068 -5.0023e-05
9:14803857 T G 0.177858 1.2412e-05
9:14809548 T C 0.291339 -2.8290e-05
9:14809826 T C 1.785990 -2.8569e-06
9:14812365 G A 0.045305 -1.4109e-05
9:14814367 T C 0.076754 -1.3946e-05
9:14816829 C G 0.258166 -1.6599e-05
9:14817068 T C 0.040102 -2.2700e-05
9:14818384 T C 0.187914 5.6416e-05
9:14819370 T G 0.477487 -2.3682e-05
9:14820694 T C 0.020617 -9.5793e-05
9:14821159 A G 0.024181 1.3873e-05
9:14821493 C G 1.600312 3.2064e-05
9:14821833 G A 0.404514 -1.4252e-05
9:14829889 A G 0.034938 4.5145e-05
9:14829924 A G 0.772481 -5.8951e-05
9:14829930 G A 0.025291 -1.5189e-05
9:14833401 A G 0.121368 -1.5711e-05
9:14835824 A G 0.111689 3.6447e-05
9:14839278 C G 0.105424 -4.6464e-06
9:14839651 C T 0.097943 4.7608e-05
9:14841633 G A 0.131206 4.9421e-05
9:14842267 C T 0.072700 2.4731e-05
9:14842557 C T 0.129904 4.1519e-05
9:14846036 G C 1.244015 -2.0857e-05
9:14846122 G C 1.558814 4.1531e-06
9:14847175 C T 0.179199 -1.3102e-05
9:14851089 T C 0.026025 -3.9300e-05
9:14853750 T C 0.069844 -6.2654e-06
9:14856284 T C 0.734300 -2.1913e-05
9:14857105 G A 0.074852 -1.0720e-05
9:14859296 A G 0.036275 -5.3338e-06
9:14864584 C A 0.802199 -2.7325e-05
9:14865264 T C 0.081324 -1.6633e-05
9:14867958 G A 0.111702 -1.6105e-06
9:14877199 C T 0.409331 -4.1796e-06
9:14877677 A C 0.310288 -4.8999e-05
9:14877786 T C 0.146559 -1.4735e-05
9:14879735 A C 0.059882 -4.7837e-06
9:14883705 T C 0.163940 -2.8812e-06
9:14886623 A G 0.096917 -1.1873e-05
9:14891038 A G 0.085592 1.7201e-05
9:14891810 A G 0.368067 -3.2086e-06
9:14892856 T C 0.215088 -2.9643e-05
9:14892957 T C 0.518381 -2.4733e-05
9:14896900 C G 0.026528 1.4362e-05
9:14897030 T C 0.021442 2.0729e-05
9:14898161 G T 0.176089 -1.1839e-05
9:14899367 G A 0.065020 -2.3290e-06
9:14899764 T C 0.854876 9.1414e-05
9:14899974 T C 0.089702 -5.5195e-05
9:14900356 T C 0.665995 -1.1185e-05
9:14901322 C T 0.910642 -3.7104e-05
9:14903697 T C 1.202251 -2.1633e-05
9:14906086 C T 1.603840 2.7195e-05
9:14912191 T G 0.049619 -1.1225e-05
9:14919539 A G 1.472339 5.0132e-06
9:14922877 C T 1.217341 -1.2650e-05
9:14926649 A G 0.039940 -3.4303e-05
9:14926774 C T 0.037009 1.4913e-05
9:14941672 T C 1.550684 2.6892e-05
9:14943233 C T 0.257832 3.2447e-05
9:14956686 A G 0.299973 -9.6295e-06
9:14957582 G A 0.055838 -1.0961e-05
9:14957682 G A 0.030514 -7.5979e-06
9:14960217 G A 1.293588 1.0196e-05
9:14966241 C T 0.043718 -1.0768e-05
9:14976996 T C 0.112309 -3.9309e-05
9:14977171 T C 0.028800 1.2857e-05
9:14981684 T G 0.022597 1.6992e-05
9:14982145 C T 0.079325 5.0180e-05
9:14991330 C A 0.088897 6.1794e-06
9:15004553 A G 0.027593 -7.5353e-07
9:15010532 C T 0.037012 -6.1822e-06
9:15018281 C T 1.013324 -3.1580e-05
9:15021942 G C 0.037278 -4.2424e-05
9:15023707 A G 1.015129 -3.6160e-05
9:15032948 C G 0.052306 -1.5770e-05
9:15035960 C T 0.305001 1.9835e-05
9:15058299 T C 1.607245 8.2641e-06
9:15059242 C T 0.432435 -4.1926e-06
9:15061723 A G 0.043699 -2.3630e-05
9:15064147 G T 1.392265 -9.2329e-06
9:15067562 G A 0.176764 3.4775e-05
9:15072946 T G 0.450764 -1.6531e-05
9:15074464 T G 0.193941 -1.6746e-05
9:15075265 T C 0.110040 1.1770e-05
9:15076859 C T 1.244310 1.8877e-05
9:15077591 T C 0.033260 -6.6279e-05
9:15078627 C T 1.061885 3.6084e-05
9:15080062 A G 0.032549 -9.3491e-06
9:15081598 G A 0.136555 5.0141e-06
9:15082688 C T 0.107898 1.2520e-05
9:15083039 C T 0.373773 7.2027e-07
9:15084167 T G 0.023532 -4.9503e-05
9:15085778 G A 1.931672 -6.9079e-06
9:15085796 A G 0.579390 -3.7529e-06
9:15085993 C T 0.310898 3.6078e-06
9:15086011 A G 0.166784 -2.7238e-05
9:15086590 C A 0.199501 9.9764e-06
9:15086653 T C 0.472771 1.8173e-05
9:15091826 C T 0.127610 2.5140e-05
9:15094374 G T 1.125857 -4.0083e-05
9:15097153 A T 0.169205 2.2198e-05
9:15098969 C T 1.233329 -4.9991e-06
9:15103940 C T 0.068354 3.0337e-05
9:15114269 A G 0.113120 3.3953e-06
9:15115885 T C 0.086900 2.0205e-05
9:15117602 C T 0.724111 1.3478e-05
9:15120189 C T 0.198229 3.2616e-07
9:15128116 G C 0.041073 4.0035e-06
9:15128278 G T 0.060999 4.5824e-05
9:15130648 G C 0.049509 2.7223e-05
9:15134378 G A 0.490110 -7.1556e-05
9:15137224 T C 0.169572 -7.8599e-07
9:15141249 A G 0.604671 -5.2452e-05
9:15141810 G T 0.223420 1.1825e-05
9:15141901 C T 0.097125 7.0018e-06
9:15144198 C G 0.199845 2.9844e-05
9:15153943 G A 0.437683 -2.8280e-05
9:15154689 C G 0.071554 -3.7257e-05
9:15157746 A C 1.275519 -3.4347e-06
9:15157977 C T 0.166855 1.1256e-05
9:15160592 A C 0.035535 1.3226e-05
9:15162631 C G 0.150872 2.3751e-05
9:15162922 T C 0.020075 -1.6747e-05
9:15165877 G A 1.492788 -4.8783e-07
9:15170396 G A 1.964763 2.5468e-05
9:15176942 A G 0.047782 -2.4836e-05
9:15188106 C T 1.209583 -2.8788e-05
9:15189086 C T 0.599274 1.2239e-05
9:15191440 G C 0.061353 -4.8825e-06
9:15192720 G A 1.534354 -1.1555e-05
9:15200264 T C 0.343470 1.2661e-05
9:15201034 C T 1.248546 -2.1038e-05
9:15202052 T C 0.115220 -3.3635e-05
9:15203203 G A 0.668293 1.2567e-05
9:15208605 C G 0.021880 -1.1440e-06
9:15212216 G T 0.437346 -4.1277e-05
9:15214237 G T 0.023649 -8.8542e-06
9:15216003 C T 0.060447 -3.9247e-05
9:15216036 T C 0.139129 1.2617e-05
9:15217647 C T 0.261240 -4.1308e-06
9:15221226 A G 0.024058 -1.3820e-05
9:15225188 T G 0.950193 1.3184e-05
9:15229622 T C 0.153862 7.0942e-05
9:15250477 T C 0.114587 2.6401e-05
9:15258639 C T 0.157689 1.9867e-05
9:15259432 G A 0.252441 -4.6340e-06
9:15260650 C T 0.313021 -9.7258e-06
9:15266052 T G 0.090016 -2.1310e-05
9:15271039 G T 0.105392 3.0763e-05
9:15271335 C T 0.234995 2.6158e-06
9:15276813 A G 0.023221 -8.9862e-06
9:15279848 T C 0.093769 -4.1153e-05
9:15283097 T C 0.108057 -3.1438e-05
9:15284120 C A 1.476990 -2.9285e-05
9:15286588 T C 0.651226 -1.3875e-05
9:15286744 C T 0.848433 3.4598e-07
9:15289578 T C 1.771880 9.3735e-06
9:15295073 A G 0.592973 -1.7940e-05
9:15296034 A C 1.728159 1.1778e-05
9:15297028 A G 0.118382 1.8712e-05
9:15300160 A G 0.026548 7.8617e-06
9:15301428 A C 0.652174 -1.0824e-05
9:15305378 C G 1.640129 5.6352e-06
9:15308154 A G 1.147205 1.2010e-05
9:15309572 C G 0.057217 1.3847e-05
9:15309649 T C 0.276645 1.0721e-05
9:15310704 T C 0.671347 -3.4798e-05
9:15315761 T C 0.101559 4.6261e-06
9:15316335 A G 0.325485 -1.5463e-05
9:15319264 A G 0.026483 -2.7684e-06
9:15319460 C A 0.253833 1.9587e-05
9:15328677 T C 0.264746 4.8392e-06
9:15333788 T G 0.686203 -7.1527e-06
9:15336067 G A 0.967324 1.0160e-05
9:15336291 C T 0.031403 1.8302e-05
9:15336637 C G 0.078442 -2.0788e-05
9:15337952 C A 1.660740 -1.0161e-06
9:15339722 A G 0.990311 8.4371e-06
9:15340597 T C 0.090617 -7.9154e-06
9:15340686 C T 0.324303 6.0654e-06
9:15347518 T C 1.235998 -5.6385e-05
9:15351287 C T 0.022627 -1.2319e-06
9:15352410 G A 0.205003 1.1250e-05
9:15356805 G A 0.448625 5.1267e-05
9:15357041 C T 0.500010 -1.9320e-05
9:15369631 G A 0.083476 3.0039e-05
9:15370832 A G 0.648510 -1.1778e-05
9:15371111 T C 1.968691 -1.6971e-05
9:15371803 T C 0.398925 -2.5404e-05
9:15373972 C A 1.969051 -1.9207e-05
9:15378449 C T 1.675859 -2.5637e-05
9:15386433 C T 0.524753 3.5880e-05
9:15386678 C A 0.096505 2.8182e-05
9:15387949 A G 0.479162 -1.3330e-04
9:15393381 G A 1.763168 3.8769e-05
9:15397816 G A 0.042170 2.3214e-05
9:15402054 C T 1.873715 1.4762e-05
9:15408150 G A 0.119119 9.0193e-06
9:15420730 A G 0.486043 -8.6419e-05
9:15424888 C T 0.678043 -6.6091e-05
9:15431589 T C 1.839380 3.6985e-05
9:15445219 A G 1.841029 4.1491e-05
9:15445392 T G 0.061297 6.5634e-05
9:15449303 A G 0.074235 -5.6313e-06
9:15451176 G A 0.075258 -6.8683e-05
9:15451866 G A 1.665037 6.2563e-05
9:15453339 C T 0.033403 1.2627e-05
9:15459821 C A 0.095833 -2.2535e-05
9:15462521 T C 0.079597 3.4720e-05
9:15466692 A T 0.041771 -1.2854e-05
9:15468268 T C 0.038732 -4.5925e-06
9:15493287 T G 0.040738 -3.1406e-05
9:15502555 G T 0.033179 -4.7677e-06
9:15508627 A C 0.050369 4.3269e-05
9:15509366 C G 0.806348 2.4657e-05
9:15513113 A C 0.053105 -1.5602e-06
9:15523304 C T 0.110845 -3.3574e-05
9:15529905 A C 0.615564 6.0689e-06
9:15535074 A G 0.051411 1.8883e-05
9:15543551 G A 0.086917 2.6269e-06
9:15549731 C A 0.083116 -3.7329e-06
9:15564100 T C 0.025791 -1.6236e-05
9:15578863 A G 0.022325 -1.4530e-06
9:15591699 G A 0.120027 -1.5678e-04
9:15601363 G A 0.202556 7.7352e-05
9:15611443 G A 0.900587 -1.2214e-05
9:15623908 G T 0.079740 -5.0282e-06
9:15635016 C T 0.209171 -1.1865e-04
9:15636430 G A 0.051076 -5.2428e-06
9:15638387 G A 0.889132 -1.5322e-05
9:15654475 T C 1.022766 1.4313e-05
9:15656806 A G 1.913096 5.0013e-06
9:15666865 G A 0.247825 5.5498e-05
9:15679314 T C 0.054157 1.1571e-05
9:15685340 G A 0.129297 1.0984e-05
9:15707430 G A 0.033302 1.1677e-05
9:15712636 A G 0.890457 -1.7865e-05
9:15726057 C T 0.547159 -3.9549e-05
9:15727518 G A 0.075706 4.0843e-05
9:15755519 T C 0.022380 -8.3984e-06
9:15755674 C T 1.908195 -2.3397e-06
9:15776290 T C 0.407049 -3.7558e-05
9:15779853 C T 0.040352 -1.9748e-06
9:15781267 G T 1.017833 -4.5007e-08
9:15783816 A G 0.909633 -1.8979e-05
9:15784560 G A 0.099153 1.0109e-06
9:15784631 G A 0.997897 1.4733e-05
9:15788315 G T 0.047616 -4.9972e-06
9:15830622 T C 0.919870 2.1726e-06
9:15864682 C T 0.021702 4.4243e-06
9:15869845 G A 0.535441 -5.1710e-05
9:15879220 G C 0.024461 3.8125e-05
9:15880385 C T 1.727568 3.1660e-06
9:15894781 C A 1.736147 3.2764e-06
9:15898339 C T 0.032874 -3.7861e-06
9:15900771 A C 0.844824 -2.4630e-05
9:15902478 G C 0.599413 3.4853e-06
9:15909082 C T 1.732213 1.0789e-06
9:15928988 C G 0.123926 2.4227e-06
9:15933662 G A 0.039051 -1.3924e-05
9:15956164 A G 0.763636 -3.3025e-05
9:15957219 G A 0.072038 -5.7420e-05
9:15958862 A G 0.061035 -5.8349e-05
9:15970733 T G 0.178608 6.4305e-05
9:15986716 C T 0.880904 1.0168e-05
9:15997250 G A 0.090649 -5.3164e-06
9:15999922 A G 0.069753 -8.2980e-07
9:16000235 T C 0.139976 5.5461e-05
9:16003364 G A 0.022182 -2.2208e-05
9:16006161 G A 0.043260 -1.3542e-05
9:16011070 A G 0.055166 2.2152e-07
9:16011083 A G 0.081129 6.3290e-06
9:16016603 A G 0.073946 4.2050e-05
9:16016789 C A 0.045623 -1.4600e-05
9:16018094 A G 0.062521 -7.0302e-05
9:16022186 T C 0.347066 1.0711e-05
9:16030359 C T 0.323768 -9.9033e-06
9:16044097 G A 0.891051 -2.1741e-05
9:16044442 C T 0.039437 8.2717e-06
9:16045136 C A 0.035986 1.1698e-05
9:16047748 G T 0.054484 -2.3060e-05
9:16048164 A G 0.293059 -1.2248e-04
9:16050347 A G 1.500130 9.3778e-06
9:16053530 T G 0.076761 -3.1410e-05
9:16054406 G T 0.163771 -5.4564e-06
9:16055128 C T 0.047269 -2.1140e-05
9:16060417 C T 0.637659 -1.6607e-04
9:16064774 C T 0.114841 -2.1933e-05
9:16066169 C T 0.291962 -3.0110e-05
9:16066297 T G 0.284880 -2.9202e-05
9:16071410 T C 0.035837 -5.6129e-05
9:16073896 A G 0.023821 -2.1265e-05
9:16075645 G A 0.259322 -3.5925e-05
9:16081444 A G 0.777969 -5.4470e-05
9:16081570 G A 0.028521 1.1697e-05
9:16084750 A G 0.109482 2.7302e-05
9:16091590 T C 0.059389 -2.6945e-06
9:16091817 G A 0.054355 4.3429e-05
9:16092594 G A 0.405488 -9.6584e-05
9:16098105 C T 0.738013 -3.3989e-05
9:16099817 C A 0.081483 3.5857e-05
9:16101067 C G 0.039466 -6.5468e-06
9:16103030 C T 0.437034 -6.5871e-05
9:16105056 C T 0.029070 -9.8867e-06
9:16105373 A C 0.096615 -4.6807e-06
9:16105961 G T 0.864484 -1.3658e-04
9:16106801 G T 0.670889 -1.5197e-05
9:16108051 A G 0.691507 9.6505e-06
9:16110623 G T 0.110008 -2.3967e-05
9:16113134 A G 0.024587 -4.2796e-05
9:16113334 T C 0.082327 2.0962e-05
9:16115834 A G 0.024584 2.0363e-05
9:16118758 G T 0.031423 -1.6966e-05
9:16124909 A G 0.023279 -1.3380e-07
9:16125796 T C 0.055439 5.0975e-05
9:16127905 G T 0.035763 -1.6231e-05
9:16128360 G C 0.185307 2.5542e-05
9:16130537 G A 0.616434 -2.8941e-05
9:16130630 C T 0.043543 -3.4323e-05
9:16130937 T C 0.193399 5.9428e-05
9:16131805 G A 0.571308 1.4057e-06
9:16134677 A G 0.085398 1.3224e-05
9:16135142 G A 0.433659 1.1739e-05
9:16136208 G T 0.020669 -9.0563e-06
9:16137435 A C 0.153326 -2.6742e-05
9:16138688 T C 0.037992 -3.3929e-06
9:16140847 A G 0.032345 1.6340e-06
9:16143064 A G 0.043176 -6.7625e-06
9:16143759 T G 0.121777 -1.3136e-05
9:16144279 G A 0.075478 -7.6328e-06
9:16146503 C T 0.322596 -1.0819e-05
9:16150000 C T 0.044293 2.1930e-06
9:16151249 T C 0.046837 -4.0816e-05
9:16152791 T C 0.522529 1.8825e-05
9:16155473 C T 0.070133 1.6595e-05
9:16159064 A G 0.232307 5.3843e-06
9:16161620 G A 0.465750 -6.4240e-06
9:16161652 A G 0.033737 -1.4865e-05
9:16161739 T C 0.047003 5.1686e-05
9:16162964 C T 0.270303 -4.4701e-06
9:16165852 T G 0.091409 -6.9986e-05
9:16168475 A G 0.070100 -7.8658e-06
9:16174296 A G 0.175505 -4.9194e-06
9:16179114 G A 0.079000 1.4490e-05
9:16179982 G A 0.268504 -8.3550e-06
9:16183083 G A 0.319022 -2.1538e-05
9:16185090 T G 0.251590 -2.1305e-05
9:16186212 A G 0.518670 -2.0463e-05
9:16195751 G C 0.073515 -6.0530e-05
9:16197490 C A 0.099806 -4.1132e-05
9:16198488 G A 0.246086 2.3657e-06
9:16201094 A G 0.150418 -5.4896e-05
9:16202037 A G 0.221654 -8.3823e-06
9:16207676 C T 0.178939 -2.3115e-05
9:16208524 C G 0.081262 -1.5117e-05
9:16210867 G A 0.672788 -6.7077e-05
9:16212721 G A 0.106369 -3.8054e-05
9:16215744 T C 0.105395 -2.5823e-05
9:16217410 A G 0.089877 -1.5158e-05
9:16217690 G A 0.154855 -5.5097e-05
9:16218929 T C 0.029586 -3.2117e-05
9:16219058 G T 0.049460 -2.9165e-05
9:16222897 G T 0.685142 1.1125e-05
9:16230839 C T 0.275564 6.3370e-06
9:16231968 T C 0.096732 6.5393e-05
9:16234519 A C 0.093175 7.6141e-06
9:16235907 G T 0.158601 -1.8318e-05
9:16236466 A G 0.074437 -2.7559e-05
9:16237614 C A 0.394232 -8.2027e-06
9:16242449 T C 0.055173 -2.5880e-05
9:16242560 T C 0.112114 -1.8448e-05
9:16243229 C G 1.274506 2.4093e-05
9:16243361 C A 0.194555 -3.0509e-06
9:16243514 C T 1.768095 -1.2280e-05
9:16243597 C T 0.139402 2.3809e-05
9:16245170 T C 1.098180 2.4917e-05
9:16247124 C T 0.235491 5.4591e-05
9:16251290 C T 0.039567 2.4736e-05
9:16251695 T C 1.182217 -8.7418e-06
9:16254779 A G 1.710281 3.9225e-06
9:16255306 G A 0.071291 1.8396e-06
9:16257016 T C 0.493197 -3.0903e-05
9:16260012 T C 0.154371 4.1894e-06
9:16262043 C T 1.231564 2.3329e-05
9:16263689 A G 0.199047 -1.5855e-05
9:16263887 T C 0.280894 -2.5947e-05
9:16269045 C T 0.043510 -1.4367e-05
9:16269616 A G 0.118232 1.1257e-05
9:16271083 A G 0.309743 -2.5531e-05
9:16274821 A G 0.491950 1.9167e-06
9:16278256 C T 0.076300 9.0048e-05
9:16284231 T C 1.194143 -1.3602e-05
9:16285259 G A 0.176570 -2.6630e-05
9:16287769 C T 0.151807 -1.5273e-05
9:16289322 G A 0.476912 1.8515e-06
9:16293566 A G 0.698580 -5.3236e-06
9:16296460 G C 0.034182 -2.8202e-05
9:16307145 C A 0.414093 8.6991e-06
9:16308266 T G 1.481638 -4.7324e-05
9:16312457 T C 0.033127 3.7028e-06
9:16324063 C A 1.538362 -6.6414e-07
9:16326380 G A 0.160483 4.3826e-06
9:16327919 A G 0.268823 9.3878e-06
9:16329886 T G 0.089919 2.7697e-07
9:16333849 T C 0.042933 4.4306e-06
9:16334761 A C 1.087553 8.8029e-06
9:16335566 G T 1.643874 -2.5317e-05
9:16339230 G C 0.191767 1.9511e-05
9:16341080 A G 1.601520 2.0790e-06
9:16343636 A C 0.117976 3.6426e-05
9:16349034 T C 0.024785 5.0690e-06
9:16354862 A G 0.986069 -9.1753e-06
9:16356319 T C 0.143576 3.9283e-05
9:16357262 G A 0.033890 1.6058e-05
9:16360101 T C 0.988247 -4.5453e-06
9:16360889 C T 0.133868 -6.2550e-06
9:16364351 A C 0.728850 1.3751e-05
9:16364528 C T 1.956873 1.7686e-06
9:16364612 T C 0.753119 -1.5990e-05
9:16364727 T C 0.093428 -8.3205e-06
9:16368232 A G 0.301329 2.2734e-05
9:16368732 T G 0.628898 3.8335e-06
9:16371689 T C 0.376931 1.4915e-05
9:16377636 G A 0.588510 3.4576e-06
9:16377640 G A 0.082201 1.9779e-05
9:16384212 T C 1.193325 6.5682e-05
9:16386151 A G 0.399493 4.1583e-05
9:16388447 A C 1.265090 7.5267e-05
9:16388799 T C 1.905498 7.8170e-06
9:16390629 T C 0.853834 3.7017e-05
9:16392810 G A 0.477834 4.6750e-05
9:16398634 A C 0.385487 2.6183e-05
9:16398933 C T 0.196561 1.3320e-05
9:16405251 T C 0.129979 1.0719e-05
9:16413491 G A 0.030657 -1.4504e-05
9:16413779 A G 0.792449 1.9102e-05
9:16419367 C T 0.032838 3.8671e-06
9:16419519 A G 0.076543 1.6756e-05
9:16423481 T C 0.153089 6.9950e-06
9:16430010 T C 0.045877 2.0261e-05
9:16436647 C T 0.129784 3.1776e-05
9:16436952 C G 0.029083 3.7007e-06
9:16449776 A C 0.062508 -1.4219e-05
9:16451601 T C 0.037626 1.1734e-06
9:16454224 G A 0.789460 5.9974e-06
9:16459175 T G 0.547850 7.9286e-06
9:16472947 T C 0.157916 3.0177e-05
9:16474605 G C 0.127720 -2.0460e-05
9:16480054 C T 0.068928 -4.1421e-05
9:16481630 T C 0.118518 1.9425e-05
9:16482083 C T 0.292488 -1.2066e-06
9:16484731 G T 0.412921 1.6326e-05
9:16490671 T C 0.043835 -2.7550e-06
9:16491931 T C 0.051933 3.2149e-05
9:16493197 C T 0.041816 -1.2880e-05
9:16493832 A G 0.055153 -7.2510e-06
9:16497683 T C 0.053160 -5.0629e-05
9:16500289 C A 0.348050 -1.5381e-05
9:16507737 A C 0.086712 1.0593e-05
9:16508227 C T 0.873857 -3.0314e-05
9:16519203 C T 0.749847 -1.6720e-05
9:16520074 T C 0.024594 2.1725e-05
9:16525632 T C 0.088254 1.4018e-06
9:16534282 T C 0.044185 -8.5383e-06
9:16552375 G C 0.038028 -1.0197e-05
9:16558173 T C 1.921896 -8.8711e-07
9:16570549 C T 0.021913 1.6607e-05
9:16572826 C A 0.179549 1.8788e-05
9:16577080 C T 0.032474 -1.6717e-05
9:16591600 C T 0.019965 -9.5094e-06
9:16596140 C T 1.025470 1.0298e-05
9:16602290 A G 0.307201 -4.1622e-06
9:16605471 G A 0.100890 3.3440e-05
9:16613687 T C 1.857632 -3.4767e-05
9:16614272 C T 1.911866 -2.5347e-05
9:16618556 C T 0.072882 1.2995e-05
9:16628828 C T 0.170107 8.4011e-06
9:16629923 C T 0.904910 -1.2014e-05
9:16634133 C T 0.030092 1.8268e-05
9:16634300 T C 0.045029 1.4605e-05
9:16635383 C T 0.089410 3.5379e-05
9:16640779 A G 0.021549 8.8692e-06
9:16655933 A G 0.049437 2.9596e-06
9:16656587 A G 0.768485 -4.9029e-06
9:16658484 T C 0.086836 -1.6993e-05
9:16658807 T C 1.408026 -2.9032e-05
9:16658915 G A 0.612280 -6.2951e-06
9:16659259 T C 0.996667 3.8489e-05
9:16659863 T C 0.766852 -1.2144e-05
9:16661210 G A 0.144202 1.6486e-05
9:16661933 A G 0.652466 1.4678e-05
9:16664628 C T 0.057964 1.9278e-05
9:16665850 A C 1.159954 -1.6195e-05
9:16668824 T G 0.062544 2.1502e-06
9:16669394 C A 0.062057 9.3808e-06
9:16669912 C A 1.549817 1.1703e-05
9:16671045 T G 1.616681 -3.3913e-05
9:16675103 T C 0.047447 2.6538e-06
9:16677221 G A 0.191595 -2.4971e-05
9:16677623 G A 0.038791 1.3171e-05
9:16678149 A G 0.059668 1.3309e-05
9:16678789 C A 0.113380 1.8820e-05
9:16682689 C T 0.139476 -1.4891e-05
9:16683543 T C 1.870362 -4.6382e-05
9:16690025 G A 0.067348 2.4600e-06
9:16692794 T C 1.978652 -7.5630e-06
9:16696626 C T 1.602104 -1.9714e-05
9:16702394 G A 0.095359 -4.5128e-06
9:16706557 A G 1.594665 -1.2982e-05
9:16708269 C T 0.086819 1.7870e-05
9:16710003 G T 0.040021 -2.3188e-05
9:16711777 G A 0.224491 3.1427e-05
9:16719445 T C 0.330224 -3.0867e-06
9:16725894 G A 0.022412 8.9536e-07
9:16727619 G A 0.100617 2.7924e-05
9:16730041 T C 0.074424 9.0643e-06
9:16734676 C T 0.137483 6.2142e-06
9:16737875 C T 0.038382 4.6389e-05
9:16739954 C A 0.038888 -8.4033e-06
9:16740028 A G 0.040261 -9.4258e-06
9:16740110 T G 1.291190 -2.6069e-05
9:16741082 G A 0.109917 5.0566e-06
9:16744304 C T 1.833038 -2.1767e-05
9:16750759 C A 0.046990 -1.4348e-05
9:16754552 C T 1.830870 -2.2512e-05
9:16755509 G A 1.785305 -2.6319e-05
9:16771494 G T 0.025457 3.8919e-05
9:16772349 C T 0.043140 3.0844e-06
9:16776792 G T 1.390593 -1.4143e-05
9:16779009 G A 1.831288 -9.9373e-06
9:16786784 C A 0.097696 -1.4822e-05
9:16787400 G A 0.022085 2.4573e-05
9:16787477 C G 0.266885 8.6417e-06
9:16788148 G T 0.367067 -4.3141e-05
9:16788253 C T 0.160879 -1.7209e-05
9:16789652 T C 1.807253 -5.3899e-06
9:16791743 C T 0.192854 -2.1952e-05
9:16795159 G A 0.162749 -2.4366e-05
9:16801850 C A 0.141768 1.1016e-05
9:16802955 T C 0.042303 3.9235e-07
9:16804167 G T 1.528489 1.3765e-05
9:16806521 C T 0.159221 -1.1097e-05
9:16806728 C A 0.023055 -3.5763e-06
9:16809958 C T 0.130641 7.7777e-06
9:16814564 G A 0.068007 4.3508e-06
9:16816655 A G 1.098553 -1.5890e-06
9:16820568 C T 0.027275 -1.8719e-05
9:16824430 G A 0.464598 -1.5939e-05
9:16826766 T C 0.125312 1.3008e-06
9:16831748 G A 0.341136 -1.1285e-05
9:16836011 A G 1.026343 8.0128e-06
9:16836893 C G 0.204529 -3.0165e-06
9:16839599 T C 0.079899 -1.4499e-05
9:16840464 G T 0.472083 -3.2324e-05
9:16842310 C T 0.200527 5.0827e-05
9:16843773 T C 0.059840 -2.6867e-06
9:16847054 C T 0.154576 1.3438e-05
9:16848462 G T 0.086871 -2.8898e-05
9:16848716 G A 0.135182 5.5040e-06
9:16856367 C T 0.163291 6.4805e-05
9:16857676 G A 0.029511 -2.4947e-05
9:16864521 T C 1.229856 -7.6426e-05
9:16868073 C T 0.080428 -9.4241e-06
9:16875274 G A 0.153158 -8.8004e-06
9:16880921 G C 0.146942 3.8229e-05
9:16885854 T G 0.161814 5.7263e-05
9:16889787 G A 0.148630 4.7001e-05
9:16891002 G A 0.058746 2.2103e-05
9:16900029 C T 1.928368 -6.0834e-05
9:16900930 T C 0.147685 4.2432e-05
9:16902060 C T 0.099277 1.3656e-05
9:16904635 G C 0.386289 1.9738e-05
9:16904735 A G 0.105090 -1.9454e-05
9:16904903 T C 0.048687 1.2071e-05
9:16910025 C T 0.150256 5.4380e-05
9:16914412 C T 0.067675 1.3642e-04
9:16915021 C T 0.616856 3.9841e-05
9:16915716 T G 0.154518 -7.8676e-06
9:16919692 T C 0.217574 -3.9032e-06
9:16921847 C T 1.275116 -3.8480e-05
9:16929842 A G 1.162210 -9.3535e-06
9:16932299 G A 0.212118 4.8325e-07
9:16936307 A C 0.043910 -2.4494e-05
9:16937666 C A 0.038142 -4.4329e-06
9:16941006 T G 1.685421 -1.4243e-05
9:16941297 G A 0.669526 2.1363e-06
9:16941398 C T 0.444827 1.3528e-06
9:16941569 C A 1.585388 -1.2430e-05
9:16942901 T C 0.770254 3.6817e-06
9:16943046 C T 0.103120 -2.7045e-06
9:16947312 T C 0.456282 2.8079e-06
9:16948534 G T 0.904216 -2.7433e-05
9:16957172 A G 1.676407 -2.5293e-05
9:16961600 A G 0.504875 2.2414e-05
9:16961911 G A 0.436145 -4.3300e-05
9:16971270 G A 0.966036 -1.8037e-05
9:16972978 G A 0.069824 -1.6850e-06
9:16973031 C T 0.088458 -2.6838e-05
9:16973643 T C 0.223290 3.4486e-05
9:16974014 C T 0.099455 3.6441e-06
9:16982735 A G 0.217091 -9.1374e-06
9:16986264 G A 0.149016 3.9259e-06
9:16986321 G A 0.023269 8.5734e-05
9:16987005 C G 1.559119 -1.4306e-05
9:16991332 A G 1.282776 -7.7885e-05
9:17002273 G A 0.163281 -1.9918e-05
9:17007112 C T 0.227104 2.0745e-05
9:17012980 G T 1.290190 2.4439e-05
9:17017561 A G 0.049801 3.9355e-05
9:17022978 T C 0.068380 3.8787e-05
9:17024644 T C 0.076030 -3.6843e-05
9:17027250 T C 0.058795 3.9486e-05
9:17033840 A G 0.919607 -4.2505e-05
9:17034642 G C 0.024324 -1.2602e-05
9:17036983 G A 0.070081 1.0732e-05
9:17039431 C T 0.023756 -1.1304e-06
9:17041557 G A 0.144452 -5.5145e-06
9:17050077 G A 0.324018 3.6488e-06
9:17060599 G C 0.317081 6.6390e-05
9:17062264 C T 0.067107 3.1813e-05
9:17067364 G A 0.166394 -3.5948e-05
9:17068803 G A 0.908004 -1.5015e-05
9:17078272 G C 0.380106 3.5537e-05
9:17091951 A G 0.069438 -5.4046e-05
9:17100003 G A 0.061934 5.0813e-05
9:17107016 A G 0.086849 1.4513e-05
9:17107467 C T 0.130167 4.0009e-06
9:17114199 G A 0.333862 4.7943e-05
9:17127664 C T 0.323281 5.2577e-05
9:17130360 C T 0.675138 -8.6481e-05
9:17141793 G C 0.082811 8.0810e-06
9:17143805 C T 0.040709 1.2109e-04
9:17162581 C T 0.030605 4.1209e-06
9:17166074 G A 0.125032 4.7749e-05
9:17168226 C T 0.310259 -6.6740e-06
9:17176599 G A 0.046272 2.0326e-05
9:17182929 A G 0.045828 1.6266e-05
9:17208077 G C 0.067747 3.1593e-05
9:17210004 C T 0.094291 1.1397e-05
9:17220680 T G 0.023750 6.1142e-06
9:17221579 T C 0.035847 1.3289e-05
9:17222825 G C 0.081230 1.2693e-06
9:17234883 C T 0.256699 8.4360e-06
9:17261603 C T 0.035552 -1.0595e-05
9:17270025 G C 0.489406 3.9781e-05
9:17273731 G A 0.510695 4.2510e-05
9:17278146 T C 0.034536 -2.2658e-05
9:17279530 T C 0.056026 -1.7563e-05
9:17306864 C A 0.136406 -1.6211e-05
9:17340864 T C 0.171753 1.0890e-06
9:17350246 C T 1.826686 2.8222e-06
9:17351580 C T 0.083213 9.2423e-06
9:17361894 C G 0.031510 1.3389e-05
9:17367616 G T 1.254619 -5.2858e-05
9:17367673 A G 1.743573 -8.1982e-06
9:17384354 A G 0.067818 3.0035e-05
9:17390878 A G 0.063644 1.8545e-05
9:17392885 C A 0.418471 -4.9646e-05
9:17394536 T C 1.749578 -1.4473e-05
9:17402272 A G 1.153330 -5.8729e-05
9:17404542 C G 0.063842 5.5605e-05
9:17408156 G A 0.513006 6.9883e-05
9:17416532 A G 0.042378 -1.8571e-05
9:17436950 A G 0.347446 -1.7116e-05
9:17438205 G T 0.054049 3.1498e-05
9:17444446 A G 0.052329 -7.0198e-05
9:17451460 T G 0.184827 -5.4156e-06
9:17458872 T C 1.629492 -1.7899e-05
9:17466468 G A 1.762444 -4.3041e-05
9:17467314 A G 0.055614 3.2692e-07
9:17471911 G C 1.818373 -5.2247e-05
9:17483559 C A 0.130067 -2.0540e-05
9:17484061 A G 0.063157 -3.3855e-06
9:17487808 T C 0.024499 -4.3469e-06
9:17488893 A G 0.043971 -2.4224e-05
9:17489796 C T 0.101961 3.5063e-05
9:17490312 A C 0.030952 1.2913e-05
9:17493392 A G 0.036788 -5.1522e-05
9:17497841 T C 0.770630 -2.7437e-05
9:17501669 G A 0.073284 -7.1233e-06
9:17502032 G A 1.955941 3.2567e-05
9:17502228 G A 1.971161 2.3704e-05
9:17508813 T C 1.513282 8.1201e-06
9:17511083 G A 0.088046 1.2727e-05
9:17511285 C T 0.104347 1.1264e-05
9:17519917 T C 1.585463 1.6664e-05
9:17522878 A C 0.041388 2.3473e-05
9:17524038 T G 0.525924 1.4176e-06
9:17529016 G A 0.051170 -6.6228e-06
9:17531552 G A 0.084778 4.6077e-05
9:17533610 T G 0.583395 -2.1844e-07
9:17534540 T C 0.248130 2.6849e-05
9:17549433 C A 0.664018 2.7532e-06
9:17555140 G C 0.107219 -9.9101e-07
9:17561336 T C 0.038272 -2.2252e-05
9:17564267 T C 1.926651 5.8692e-06
9:17574710 T C 0.653605 -1.1522e-05
9:17577880 G C 0.034201 -2.6253e-05
9:17580292 T G 0.093425 9.4883e-06
9:17583846 G A 0.732317 2.9126e-05
9:17591406 T G 1.515499 -1.0503e-05
9:17591978 G A 0.048058 2.9335e-05
9:17593211 G T 0.025918 1.8434e-05
9:17595482 G T 0.042569 -3.5352e-05
9:17598287 T C 1.427875 -3.0300e-05
9:17599212 A G 0.873088 1.8271e-06
9:17599616 C T 0.029995 2.5971e-05
9:17604934 C T 1.689972 -1.2534e-05
9:17605305 G A 0.058574 4.2912e-06
9:17608784 C T 0.402940 3.1439e-05
9:17610211 C T 0.736994 2.0440e-05
9:17613587 G A 0.092685 3.8601e-05
9:17614778 G A 0.603334 -2.9810e-06
9:17615153 A G 0.286431 2.4276e-05
9:17617409 C T 0.545383 -4.1506e-05
9:17618356 A G 0.045760 7.3763e-05
9:17620329 T C 0.719775 3.8813e-05
9:17623387 G A 0.029170 -1.3562e-05
9:17624902 G A 0.324972 -7.3051e-06
9:17626762 C T 0.279073 4.7255e-05
9:17627444 A G 0.154748 5.1321e-05
9:17629169 C T 0.068081 -2.6671e-05
9:17629471 C T 0.065868 -3.8421e-05
9:17630500 T C 1.871482 -1.2114e-05
9:17630727 G A 1.915914 -4.2941e-06
9:17633825 A G 0.360735 -2.7463e-05
9:17635522 C G 0.200637 5.3039e-05
9:17635712 G A 1.321645 -3.5499e-05
9:17641128 G A 0.086365 -3.6470e-05
9:17647363 G A 0.064978 -1.0257e-06
9:17661980 G T 0.060486 7.3005e-05
9:17666785 A G 0.026778 -2.4620e-05
9:17667075 C T 0.037077 -2.3522e-05
9:17674057 A G 0.749685 2.4258e-05
9:17697037 A C 0.149464 3.0235e-05
9:17697178 A G 0.047103 -1.0775e-05
9:17699317 A G 0.153872 3.1466e-05
9:17699909 C T 0.904816 4.4305e-05
9:17701196 T C 0.142459 -6.5907e-06
9:17704788 A G 0.164602 1.1910e-05
9:17716786 G C 0.022231 3.7761e-06
9:17718946 G A 0.458515 -7.7937e-06
9:17726888 T C 0.456665 -2.5070e-06
9:17728183 G T 0.069964 -3.2422e-05
9:17731921 G T 0.467944 -3.6863e-06
9:17737505 A G 0.023678 -4.3428e-05
9:17743079 T C 0.158825 3.9127e-06
9:17756105 T C 0.170185 -3.5930e-05
9:17757525 G C 0.129051 5.5868e-07
9:17757575 A G 0.053254 5.6524e-06
9:17758945 A C 0.546049 3.1116e-05
9:17766201 A G 0.077780 3.0811e-05
9:17768623 G A 0.068104 4.8762e-05
9:17771244 G T 0.237789 2.6092e-06
9:17781593 T G 0.035552 -3.3385e-05
9:17782325 C G 0.972544 3.6994e-06
9:17785204 C T 0.036071 -2.7379e-05
9:17787769 T C 0.035636 -9.8056e-06
9:17791988 G A 0.045795 -7.9200e-06
9:17796668 G T 1.178037 -1.5526e-05
9:17797521 T G 0.038297 -4.1251e-06
9:17800011 T C 1.872358 1.5696e-06
9:17810273 G A 0.362452 2.1430e-05
9:17812054 C G 0.023506 2.1886e-05
9:17812661 G A 0.087118 -1.5305e-06
9:17828144 T C 0.027895 3.0775e-05
9:17829306 A G 0.047477 4.5344e-05
9:17833014 T G 0.044562 -1.1832e-05
9:17838271 T C 0.172016 2.7013e-05
9:17839124 C T 0.031955 -5.2367e-06
9:17849503 T G 0.111572 -6.8228e-06
9:17850296 C T 0.704286 -6.0201e-06
9:17857109 A G 0.165083 -4.5582e-07
9:17864133 A C 0.025911 1.6689e-05
9:17869637 G T 0.349115 7.0981e-06
9:17870180 A G 0.038427 7.6286e-06
9:17878336 T C 0.607158 -1.0586e-05
9:17880914 G A 0.849890 -2.9771e-05
9:17894272 C A 0.295857 -3.0226e-05
9:17896998 T C 0.103896 9.7409e-06
9:17899606 T C 0.293906 -2.7186e-05
9:17901871 A G 1.727906 -2.6791e-05
9:17908444 T C 0.078374 5.4505e-05
9:17915215 C G 1.643521 5.1143e-05
9:17915896 T G 0.030105 -2.3289e-05
9:17920596 T C 0.192279 2.5783e-05
9:17923017 C T 0.260718 8.2150e-06
9:17929377 A C 0.121387 -8.2271e-06
9:17930182 A G 0.093808 -1.9255e-05
9:17932217 A C 1.976585 -4.4820e-05
9:17933188 T C 0.029917 -4.7052e-06
9:17935538 T C 0.058444 -3.2534e-05
9:17938168 C T 0.128363 9.6801e-06
9:17938351 C T 1.242122 -1.1123e-06
9:17939863 A G 0.401174 -1.7838e-05
9:17943475 T C 0.155115 -2.3500e-05
9:17946150 C A 0.052303 2.0494e-05
9:17948869 G A 0.451235 -2.8235e-05
9:17964401 G A 0.029576 -8.5585e-06
9:17969574 T C 1.255372 2.8023e-06
9:17971404 C T 0.031212 8.5008e-06
9:17981142 A C 0.448865 -2.5127e-05
9:17985592 T C 0.602610 3.4029e-05
9:17985909 T C 0.682471 2.7107e-05
9:17986179 A G 0.159292 -2.5624e-06
9:17986287 G C 0.106369 -5.2514e-06
9:17986367 G A 1.786714 3.7593e-05
9:17987408 T C 1.027460 -2.3216e-05
9:17990785 T C 0.135013 -1.7189e-05
9:17993589 A C 0.081538 3.2059e-05
9:17996889 G A 0.125831 2.6175e-05
9:17997430 G A 0.081600 3.3459e-06
9:17997775 A G 0.031738 3.5426e-05
9:18005232 C T 0.174625 1.3363e-05
9:18011417 A C 0.575436 -1.2233e-05
9:18012373 A G 0.079396 2.7253e-06
9:18019900 T C 0.023143 2.0935e-05
9:18023186 C A 0.037639 2.5829e-05
9:18032972 T C 0.771896 4.9215e-06
9:18040586 C G 0.149646 6.1867e-06
9:18046478 C T 0.020205 -3.4662e-06
9:18047076 A G 0.060905 3.5700e-05
9:18047728 A C 0.104172 -1.5181e-05
9:18060860 A C 0.051008 -5.4554e-06
9:18070964 A G 1.089215 9.1390e-06
9:18071353 T C 1.208249 3.2793e-05
9:18076279 T C 0.166702 -6.6542e-07
9:18083355 G C 0.306386 1.2155e-05
9:18087087 G T 0.071629 2.5408e-06
9:18095958 C A 0.022390 -2.1365e-05
9:18100798 A G 0.042368 9.5619e-06
9:18101081 A G 0.151898 -1.0326e-05
9:18111955 G A 0.033325 1.2273e-05
9:18112889 A G 0.316238 1.6150e-05
9:18113219 T G 0.589403 7.7380e-06
9:18118508 G A 0.023438 7.3328e-06
9:18119238 G A 0.952342 -3.6017e-05
9:18123414 T C 0.048889 1.2605e-05
9:18127674 C G 0.204315 1.3181e-05
9:18130563 A G 0.353425 -3.1064e-05
9:18131156 T G 0.042611 -2.1254e-05
9:18131366 T C 0.039304 -2.0288e-07
9:18135019 A T 0.115078 -2.1151e-05
9:18136875 T C 0.954211 -1.9281e-05
9:18151098 G A 0.925739 7.5434e-06
9:18164092 T C 0.098293 9.0912e-06
9:18173833 A G 0.658977 3.8417e-05
9:18183905 A G 0.104603 1.6497e-05
9:18201624 G A 0.197366 -2.1082e-05
9:18211283 T C 0.404959 -2.3930e-05
9:18250237 C T 0.399493 7.5534e-06
9:18250401 A G 0.053754 -4.8279e-05
9:18253766 T C 0.043358 2.6963e-05
9:18255609 G A 0.268699 -1.0494e-05
9:18256588 G A 0.699602 2.6939e-05
9:18258316 A G 0.587572 -4.4172e-05
9:18259760 A G 0.832898 1.1923e-05
9:18262127 A G 0.870261 -9.7564e-05
9:18265864 G A 0.926096 -6.7470e-06
9:18272807 T C 0.043838 -2.3177e-05
9:18272857 C T 0.154563 -3.7523e-05
9:18289897 G T 0.107320 6.6564e-06
9:18290684 G A 0.064465 -1.1741e-05
9:18291313 G A 0.924155 -1.7653e-05
9:18294429 C T 0.281621 2.4743e-05
9:18300883 G A 0.287596 -2.0174e-05
9:18317093 C A 0.133673 -1.8094e-06
9:18325157 G A 0.097716 -2.0724e-06
9:18328167 A G 0.038736 -2.1680e-05
9:18331122 C A 0.540722 2.9427e-05
9:18336251 A G 0.036334 -9.1123e-08
9:18337698 A G 0.250587 -3.8458e-05
9:18339747 T C 0.161801 -8.4915e-06
9:18343563 C T 0.216613 -3.4735e-05
9:18348539 G A 0.036782 2.5510e-05
9:18368310 T C 0.126389 -2.9649e-05
9:18368546 T G 0.154264 -3.5590e-07
9:18371966 G A 0.230545 -3.0832e-05
9:18375107 G A 0.058685 -1.8841e-05
9:18380820 A G 0.250338 -1.8934e-05
9:18382190 G A 0.050940 1.4373e-05
9:18390837 C T 0.316487 1.2089e-06
9:18394317 T C 0.298551 4.8799e-05
9:18397372 A G 0.081863 -3.4523e-06
9:18397407 G A 1.032280 1.2097e-05
9:18405452 G A 0.314852 -7.7593e-05
9:18408771 C A 0.325667 8.8396e-07
9:18408970 G A 0.435807 5.4792e-05
9:18411779 T C 1.034052 -2.3269e-05
9:18416216 G A 0.099975 1.6424e-05
9:18419585 C T 0.172675 1.1292e-05
9:18426823 C T 0.449206 3.6531e-05
9:18431787 A G 1.270251 -2.1857e-05
9:18434822 G A 0.049285 -2.8775e-06
9:18446117 A G 0.058879 5.7895e-06
9:18451565 G A 0.243950 -6.1328e-06
9:18460989 T C 1.118687 -2.1539e-05
9:18475203 T C 0.611124 -4.2228e-05
9:18497933 A G 0.053644 4.5499e-05
9:18501014 G A 0.031140 -3.4766e-05
9:18501139 G C 0.043400 -3.5038e-05
9:18502762 T C 0.032802 3.2719e-06
9:18505639 C T 0.133825 1.5852e-05
9:18506190 A G 0.373637 -2.7279e-06
9:18508447 G A 0.020049 -2.5570e-05
9:18512570 C T 1.249481 -2.9353e-05
9:18515239 A G 0.193185 8.7297e-06
9:18536274 A G 0.028420 -8.5149e-06
9:18537444 G A 0.624231 -1.4241e-05
9:18538877 T G 1.155910 -5.4206e-05
9:18541136 T C 1.899587 -1.5039e-05
9:18542869 C T 0.286399 2.1186e-05
9:18543094 T A 0.060106 5.6490e-05
9:18565516 G A 0.511234 1.0454e-05
9:18583519 T G 0.023795 -1.5112e-05
9:18585212 C G 0.166069 8.4005e-05
9:18597219 G A 0.532147 -1.9694e-05
9:18605544 T C 0.892086 -3.6814e-06
9:18609330 C T 0.183665 9.2191e-06
9:18610063 A G 0.043721 -5.5753e-06
9:18613937 T G 0.046386 -4.2051e-06
9:18615606 G A 0.021192 6.2063e-06
9:18617420 T C 0.293712 8.5509e-06
9:18626238 C T 0.331016 -2.2751e-05
9:18628362 A G 0.058016 -1.4894e-05
9:18631605 C A 0.038901 5.1354e-05
9:18633028 A G 0.310664 6.1637e-06
9:18638517 A C 0.229558 3.6088e-05
9:18639300 A G 0.081581 3.6521e-05
9:18642144 G A 0.037389 -2.5243e-05
9:18642675 T C 0.483177 9.0141e-07
9:18650692 C A 0.074810 -1.7159e-05
9:18650698 G A 0.112306 4.1590e-05
9:18652833 G A 0.448391 -3.1737e-05
9:18656065 T C 0.515963 1.3317e-05
9:18657967 T C 0.363023 -6.0854e-05
9:18661683 T G 0.274603 -1.4871e-05
9:18661848 G T 0.449635 6.4171e-05
9:18664041 C T 0.612260 4.9853e-06
9:18665782 G A 0.309369 -2.0666e-05
9:18666780 T C 0.238636 -2.4455e-05
9:18667008 C G 0.082590 1.0129e-05
9:18669659 A G 0.099549 -1.1699e-05
9:18670676 C T 0.286441 -1.5270e-06
9:18671467 T C 0.787778 -4.1990e-05
9:18674055 A G 1.409876 -3.6103e-05
9:18681452 G A 0.290722 -1.8045e-05
9:18682352 C A 0.306494 4.8742e-05
9:18682919 A G 0.719794 -3.5835e-05
9:18684837 G T 0.160474 5.7150e-05
9:18689099 G A 1.016664 -1.6574e-05
9:18690905 A G 0.061596 -1.7281e-06
9:18696633 A G 0.321674 -2.8541e-05
9:18697989 G A 0.042209 3.7570e-06
9:18698883 C T 0.074135 -4.2773e-05
9:18699872 C A 0.464361 1.2204e-04
9:18701175 G A 0.032857 2.9248e-06
9:18709161 A G 0.031416 -6.4325e-06
9:18717903 A G 1.736134 -1.1697e-04
9:18718186 G A 1.099374 -2.3426e-05
9:18720952 T C 0.038483 1.1187e-05
9:18721230 A G 0.026606 -1.4562e-05
9:18721847 G A 0.059149 -1.4860e-06
9:18722484 A G 0.024905 1.3036e-05
9:18728689 A C 1.683691 -5.3467e-05
9:18729933 A G 0.037723 -3.7358e-06
9:18732114 T G 1.310600 2.7154e-05
9:18735331 G A 0.054212 2.1564e-05
9:18742434 T C 0.515866 -3.1651e-05
9:18743239 C T 1.632190 -6.7682e-05
9:18743676 A G 1.050583 -1.1844e-05
9:18751638 A G 1.009686 -4.5300e-05
9:18752630 T C 0.024000 -3.3455e-06
9:18755459 G T 1.435862 3.8454e-05
9:18757379 A G 0.254953 5.3839e-05
9:18758054 A G 0.091036 -3.1669e-06
9:18758836 C G 0.847469 6.4306e-06
9:18760665 G A 0.377191 -6.2298e-06
9:18761099 C A 0.407562 2.1868e-05
9:18767830 G A 0.166550 2.3555e-05
9:18768738 A C 0.233265 -3.0948e-05
9:18771613 G A 0.145147 1.0314e-05
9:18775810 A C 0.992051 7.0269e-06
9:18776550 T G 0.300680 -3.8268e-05
9:18777196 C A 0.350994 3.0128e-06
9:18777268 T C 0.101581 1.0998e-05
9:18777304 T C 0.063232 2.6574e-05
9:18777368 C T 1.433506 -3.2169e-06
9:18780271 T G 0.072557 3.6035e-05
9:18780845 A G 0.319535 1.9862e-05
9:18783332 T C 0.164005 2.6850e-05
9:18787381 C A 1.194042 7.1543e-05
9:18789128 C T 0.419747 2.1092e-06
9:18795304 T C 0.430134 1.4305e-05
9:18797419 A G 0.898467 -1.0885e-05
9:18804418 T G 1.581766 -4.5201e-06
9:18816959 T C 0.024707 6.4975e-05
9:18817372 T C 1.415712 2.2642e-05
9:18817951 G T 0.508481 3.9367e-06
9:18818477 C T 0.067228 4.6551e-05
9:18819525 A G 1.794799 3.5434e-05
9:18826610 A G 0.103496 -1.1108e-05
9:18829952 G A 0.474368 3.3972e-05
9:18832027 C T 0.208603 1.2497e-05
9:18832441 A G 0.027366 -6.8869e-06
9:18833101 T C 0.127528 4.6851e-06
9:18849525 G T 0.025999 1.9170e-05
9:18852226 A G 0.076277 -1.5965e-06
9:18856840 A G 1.488636 3.0077e-05
9:18858945 T C 0.853431 3.4704e-05
9:18863560 A C 0.100611 1.7014e-05
9:18871191 G C 0.120371 2.6956e-05
9:18882338 C T 0.093376 9.3317e-06
9:18882562 T C 1.231207 8.1542e-06
9:18887178 C T 0.175232 -1.8630e-05
9:18890883 T C 1.954974 1.7694e-05
9:18892827 A G 0.178913 -7.2000e-06
9:18893166 T C 0.662226 4.1987e-05
9:18893621 A G 0.028648 -2.8213e-07
9:18903943 G A 0.072151 3.0448e-05
9:18904986 C T 0.088676 -7.4264e-06
9:18905289 G A 0.238808 -5.7847e-05
9:18907551 C T 0.295007 6.2790e-06
9:18907625 C A 0.092577 5.5637e-06
9:18907844 G A 1.126318 -8.8128e-06
9:18909742 T C 0.056221 -2.1005e-06
9:18910581 C T 0.380476 1.4886e-05
9:18911029 C T 0.101542 -3.3939e-06
9:18911628 T G 1.549301 -5.3259e-06
9:18913052 C T 0.143417 5.1830e-06
9:18914103 G A 0.488020 1.5217e-05
9:18916932 C A 0.377042 2.0910e-05
9:18917483 T C 1.134806 2.3916e-05
9:18918024 G A 0.035779 4.7464e-05
9:18919270 A G 0.062148 1.6435e-05
9:18921386 G T 0.530108 2.5693e-05
9:18923130 C T 0.111033 3.6478e-05
9:18925962 T C 0.112439 -4.6733e-05
9:18926608 C A 0.279154 5.8276e-05
9:18926997 G A 0.207619 4.1934e-05
9:18927177 C A 0.292228 9.9881e-05
9:18927768 A C 1.547561 -1.1442e-05
9:18928210 A G 0.071772 3.1775e-05
9:18928536 C G 0.071694 2.8186e-05
9:18930222 A G 1.709976 2.7051e-05
9:18932805 G A 0.356564 1.1734e-05
9:18933274 C T 0.299434 5.2813e-05
9:18935819 T G 0.685025 1.8121e-05
9:18936179 G C 1.219041 3.2866e-06
9:18936798 G C 0.054663 9.7444e-07
9:18937624 G A 1.275902 1.6031e-06
9:18938782 G A 0.449868 3.4334e-05
9:18942204 C A 0.100806 3.7844e-05
9:18944215 A G 0.185820 2.1544e-05
9:18950787 A G 1.548684 9.2020e-06
9:18950895 C T 1.377778 -7.2306e-06
9:18953625 G A 1.424947 1.5282e-05
9:18953905 T C 1.826939 -2.9126e-07
9:18957669 C T 0.091081 -2.4124e-05
9:18972704 A G 1.666375 4.8106e-05
9:18972801 T G 1.867129 1.8968e-05
9:18973390 T G 0.082275 -2.7119e-05
9:18974009 C T 0.100241 4.2716e-05
9:18978051 A G 0.034601 -1.6622e-05
9:18987037 A G 0.091364 -7.3526e-05
9:18989578 C A 0.253937 -2.5345e-05
9:18993373 T G 1.253778 3.0784e-05
9:19012750 T C 0.105937 -1.1922e-05
9:19017723 C T 1.232541 3.6712e-05
9:19025234 T C 0.105298 4.2998e-05
9:19030303 A C 0.847923 7.5539e-06
9:19033058 A C 0.832405 1.0774e-05
9:19048176 A G 0.027054 1.2121e-05
9:19051733 T C 0.894845 1.9368e-05
9:19058483 A C 0.272104 -4.3340e-05
9:19058636 T C 0.030754 3.6105e-05
9:19058743 C G 0.177696 3.9790e-05
9:19059155 C T 0.097518 -6.0469e-06
9:19065152 C G 0.272286 -4.4439e-05
9:19069911 T C 0.488520 1.7475e-05
9:19072745 C T 0.040521 1.3708e-05
9:19080577 A G 0.022182 -4.2337e-06
9:19087154 C T 0.209531 2.2851e-05
9:19102828 C T 0.214734 -1.0721e-06
9:19115088 C T 0.102909 9.9400e-06
9:19115802 A G 0.317146 -2.7744e-05
9:19119034 A C 1.478840 6.0931e-05
9:19119674 G A 0.105743 -6.3007e-06
9:19127877 T G 0.736997 1.4266e-04
9:19130209 T G 1.003035 3.2014e-05
9:19131123 A G 0.102980 -2.8293e-05
9:19137825 G A 0.918880 -9.4624e-06
9:19139836 C T 0.318156 2.0856e-05
9:19143965 T C 0.154719 -1.8908e-05
9:19146343 T C 0.345479 2.4722e-05
9:19146627 T C 0.045967 3.0667e-05
9:19151254 C T 0.187197 -6.0304e-05
9:19152187 G A 1.841565 3.8607e-05
9:19154016 A G 0.092779 3.4692e-05
9:19156784 G T 0.591217 7.3532e-05
9:19156917 T C 0.083713 -1.0631e-05
9:19158229 C G 0.494024 -3.1063e-05
9:19161100 A G 0.730123 2.1114e-05
9:19161145 C G 1.785529 1.4488e-05
9:19161239 A G 0.474397 -2.8595e-05
9:19166110 G C 0.110890 1.0930e-05
9:19167849 G T 0.597212 -3.9979e-05
9:19176406 C T 0.488140 1.6723e-05
9:19189830 C G 0.113250 -8.9944e-06
9:19192694 C T 1.288827 -7.9019e-06
9:19193644 C G 0.113919 3.2189e-05
9:19196038 C T 0.636266 -5.0890e-05
9:19208907 G C 0.171905 2.1018e-05
9:19217780 C T 0.151866 -3.1288e-05
9:19224325 C T 1.588997 -1.5910e-05
9:19234830 G T 1.779787 -6.1160e-05
9:19234908 G A 0.590821 -2.3520e-05
9:19246892 G A 0.166138 1.5272e-05
9:19254083 G A 0.031329 -8.5486e-06
9:19254449 T C 0.439404 -1.9983e-06
9:19267852 T G 0.050888 -2.1092e-05
9:19278526 T C 0.509984 1.1382e-05
9:19278718 G C 0.033020 -1.9947e-05
9:19289959 A G 0.139321 -2.4981e-05
9:19290794 C A 0.070266 3.5898e-05
9:19296275 A G 0.070817 3.3987e-05
9:19298554 G A 0.059366 1.5919e-05
9:19303662 G A 1.163044 -1.6640e-05
9:19305912 T C 1.695931 -1.0022e-05
9:19343291 C T 0.473105 -5.2797e-05
9:19346710 G A 0.169727 8.0833e-07
9:19346729 T C 0.037583 4.1056e-06
9:19355557 C A 0.020790 -3.0748e-05
9:19360566 A G 0.184668 -3.8213e-05
9:19373813 T C 0.046120 -1.7715e-05
9:19376255 C A 0.157916 -3.7036e-05
9:19376408 G A 0.383608 -2.5344e-05
9:19379367 A G 0.157111 -3.9129e-05
9:19393194 G A 1.831214 -1.5791e-05
9:19395650 C T 0.630063 3.1601e-05
9:19397342 A G 0.037405 -8.9091e-06
9:19400351 C T 1.615146 1.8426e-05
9:19403973 A G 0.387474 -1.0182e-05
9:19405649 A C 0.043634 2.5020e-06
9:19408191 C T 1.414654 -3.8761e-06
9:19416235 G A 0.101857 -1.4876e-06
9:19434980 T C 0.036821 5.6408e-06
9:19438279 G T 0.767034 1.9418e-05
9:19438402 C T 0.320152 -1.3935e-05
9:19440753 G A 0.056464 -1.0920e-05
9:19442379 G T 0.028515 -7.3704e-06
9:19443516 C A 0.503557 3.3394e-06
9:19446663 C A 0.879547 -1.6560e-05
9:19448473 G A 1.135624 4.3008e-05
9:19450111 A G 0.110429 -9.5474e-05
9:19451553 T G 0.025223 4.2682e-07
9:19451807 A C 0.084538 1.9222e-05
9:19451809 G A 0.025132 -3.2867e-05
9:19452990 C T 1.309470 -8.7562e-06
9:19457947 G A 0.726828 7.1759e-05
9:19457990 C T 0.768212 3.7463e-06
9:19458166 C G 0.112741 -7.1650e-06
9:19458939 T C 0.600351 -2.0427e-06
9:19459904 T C 0.071207 1.3323e-05
9:19462052 G A 0.088601 -4.6196e-05
9:19464445 G A 0.753161 -2.7855e-05
9:19466906 G A 0.085790 -8.6366e-06
9:19468614 T G 0.532471 -9.0522e-06
9:19470350 A C 0.071204 -5.9789e-06
9:19471205 A G 0.488016 -1.1779e-05
9:19472460 C A 0.505573 -1.1131e-04
9:19472784 A G 0.425865 -8.3828e-05
9:19475410 G T 0.167024 1.6514e-05
9:19476590 A G 0.706863 7.0467e-05
9:19478606 A G 1.381813 -6.4986e-06
9:19478854 A G 1.943536 1.7942e-05
9:19479202 A G 0.044445 -2.2966e-05
9:19481505 T C 0.092282 1.3888e-05
9:19481950 G C 0.037064 4.7565e-06
9:19482493 C T 0.029394 -1.1191e-07
9:19482530 C T 0.042118 -1.1405e-05
9:19492973 G A 0.533883 -1.1421e-04
9:19496550 C T 0.649188 7.9002e-05
9:19497162 A C 0.026304 7.0917e-06
9:19511629 A G 0.573778 4.6258e-05
9:19512411 T C 0.430345 -5.9766e-05
9:19513628 T G 0.033536 -1.2032e-06
9:19513701 G A 0.675346 4.1607e-05
9:19520199 C T 0.024178 -2.0313e-05
9:19526712 C T 0.495261 -4.2538e-05
9:19527580 C T 0.021601 -2.4768e-05
9:19529293 G A 0.780572 3.7127e-05
9:19530184 T A 0.033974 -3.9960e-05
9:19531262 T C 1.533094 2.8138e-05
9:19531556 C T 0.023438 -2.3008e-05
9:19532826 T G 1.623439 -6.9832e-06
9:19533752 G A 0.838264 2.0514e-05
9:19550467 C T 1.595083 -1.1515e-05
9:19556473 C T 0.215864 1.7586e-06
9:19571774 T C 0.024659 -4.8259e-05
9:19573600 T C 1.592155 -4.7638e-06
9:19573980 G C 0.798817 -2.5880e-05
9:19574889 G T 1.809369 -1.5787e-05
9:19581602 T C 0.247754 -1.0914e-05
9:19582820 G A 0.216312 -3.1608e-06
9:19586233 T C 0.047064 3.4850e-06
9:19591691 T G 1.879989 2.0602e-05
9:19592221 A G 0.059606 2.1277e-06
9:19594957 G A 0.248309 3.1893e-06
9:19598020 G A 1.810259 1.7592e-05
9:19599129 T G 0.048165 -1.8202e-05
9:19610405 C T 0.033322 5.2038e-05
9:19619509 T C 1.461810 3.5621e-05
9:19623884 G A 0.106564 6.7248e-06
9:19632800 G A 0.026807 6.7859e-05
9:19638387 G A 0.106596 6.4858e-06
9:19653899 G A 1.460579 2.5074e-05
9:19658759 A G 0.081412 5.6660e-05
9:19660406 G A 0.955675 -1.8692e-05
9:19661044 A G 0.023500 2.5639e-05
9:19664081 T G 0.685671 7.6107e-06
9:19670630 G A 0.456746 3.4036e-05
9:19681740 A G 1.952368 4.4958e-06
9:19683745 T C 0.964302 -2.8200e-05
9:19690739 A G 0.443656 5.0355e-05
9:19700975 C T 0.130765 6.0025e-08
9:19701411 G A 0.609199 2.5151e-05
9:19701963 G A 0.030628 5.6842e-05
9:19703119 T C 0.082149 -1.9482e-05
9:19710240 C T 0.053501 1.9480e-05
9:19712378 C T 0.123835 -2.4477e-05
9:19713500 T G 0.736796 2.7907e-05
9:19714431 C T 0.052225 -1.3236e-05
9:19722063 G A 0.048483 3.2459e-05
9:19722598 T G 0.047155 4.4076e-06
9:19724592 G T 0.091243 1.5166e-05
9:19725104 C T 0.039265 4.5153e-05
9:19733849 T C 1.065189 -1.9348e-05
9:19734033 T C 0.020965 1.7905e-06
9:19737865 C T 1.280485 1.9303e-05
9:19739629 G C 1.303481 1.2735e-05
9:19740030 C T 0.021737 1.4646e-06
9:19740463 C T 0.072966 -2.2305e-05
9:19740788 T C 0.185096 -5.2604e-05
9:19743554 G T 0.173924 -2.1113e-05
9:19744948 C T 0.027005 1.7738e-05
9:19746160 G A 0.533783 -3.1487e-06
9:19746830 T C 0.026006 1.8340e-05
9:19751057 T C 0.041300 4.3048e-05
9:19751149 C T 0.650603 7.3570e-05
9:19751379 G A 0.490013 -1.2850e-05
9:19751710 C T 0.582700 5.0173e-05
9:19752389 C T 1.182334 4.0755e-05
9:19758611 A G 0.143861 5.0246e-06
9:19759004 A G 0.497559 2.5470e-06
9:19760153 T C 1.548009 -2.2812e-05
9:19775635 G A 0.035724 3.5292e-05
9:19787182 A G 0.901148 -3.6413e-05
9:19790000 T G 0.432243 8.9143e-06
9:19794528 G A 0.080383 -4.4357e-05
9:19802214 C T 1.848212 2.2536e-05
9:19825237 C A 1.888198 -2.4081e-06
9:19826404 C T 0.172944 1.3668e-05
9:19827259 C T 1.900363 1.5022e-05
9:19828895 T C 0.036791 3.7662e-06
9:19830187 G C 0.043234 2.7175e-05
9:19830541 T C 0.027132 5.4178e-06
9:19840148 C T 1.901772 1.2142e-05
9:19842235 A C 1.752912 2.1981e-05
9:19848467 T C 1.187203 -2.7978e-05
9:19849073 G C 1.509085 2.4362e-06
9:19854343 T C 0.084479 -2.7605e-05
9:19861624 G T 0.044309 3.2033e-05
9:19873010 G A 0.098459 3.6898e-05
9:19873126 G C 1.356327 -9.2498e-06
9:19878336 A C 0.132134 1.5400e-05
9:19880301 A C 0.033539 -2.4690e-05
9:19880315 G A 0.310525 -4.3699e-06
9:19881100 C T 0.098176 2.3046e-05
9:19881812 T C 0.361725 8.0935e-05
9:19882251 T C 1.120021 1.3552e-05
9:19882454 C T 1.917241 -1.2751e-05
9:19882463 C T 0.174009 -1.3666e-05
9:19882865 C T 1.871303 -2.3005e-05
9:19883421 T C 0.627535 -3.8706e-05
9:19884364 C T 0.742846 4.7916e-05
9:19896870 C G 0.054098 1.7991e-05
9:19897119 C T 1.798707 3.3504e-05
9:19899209 A G 0.069639 1.4527e-05
9:19902822 C T 1.129106 -1.4333e-05
9:19903133 T C 0.927975 -1.0902e-05
9:19903935 C T 0.033825 5.3770e-05
9:19905711 C G 0.078747 1.5170e-05
9:19909755 G A 0.934266 1.3887e-05
9:19910154 C G 0.103513 5.0432e-06
9:19913350 G C 0.090890 1.1403e-05
9:19913425 C T 0.040602 2.1212e-05
9:19913898 G C 0.025947 1.3628e-05
9:19921973 T C 0.061706 -1.3917e-05
9:19925390 C T 0.031124 2.3326e-05
9:19926411 C T 0.337300 -1.7922e-05
9:19933465 T C 0.066338 -1.1708e-05
9:19941355 A C 0.334966 -1.7656e-05
9:19942824 T C 1.052693 -6.3167e-06
9:19952419 A C 1.748617 -4.2861e-05
9:19954348 T C 0.604214 -3.0614e-05
9:19964590 T G 0.078942 2.7480e-05
9:19969768 C T 1.225202 2.0542e-05
9:19972636 A G 0.359040 -2.0900e-05
9:19974888 A G 0.054958 2.2724e-05
9:19978750 G A 0.549866 -5.4428e-05
9:19982183 C T 1.676920 -4.3295e-05
9:19987456 G A 0.043828 1.1964e-05
9:19988975 C T 0.112864 -6.6297e-06
9:19995950 C T 0.082885 2.2524e-05
9:20004666 A G 0.912434 -1.2615e-05
9:20016698 T C 1.454750 -4.6381e-05
9:20016778 T C 0.442974 -3.0435e-05
9:20018445 C T 1.007436 -1.7571e-05
9:20022425 C T 0.128853 -7.3275e-06
9:20025247 C A 0.285198 3.1850e-06
9:20026004 C G 0.430796 4.2335e-05
9:20028769 G C 0.230811 8.9024e-06
9:20033977 C T 0.258154 8.3449e-06
9:20037709 T C 0.137581 -5.7324e-05
9:20041650 G A 0.026622 6.8039e-06
9:20057240 G A 0.065799 1.6621e-05
9:20058939 G T 0.244570 7.4252e-07
9:20061835 T G 0.318062 1.5503e-05
9:20072685 T G 0.278560 -2.0090e-05
9:20072967 A G 0.448002 -3.3454e-05
9:20074464 C T 0.106853 -3.9993e-05
9:20075291 C A 1.061187 -1.0622e-05
9:20083684 A G 0.126616 2.4914e-05
9:20086325 T G 0.108284 3.5690e-05
9:20089435 C A 0.089036 1.8866e-05
9:20093557 A G 0.196324 -3.4444e-06
9:20094086 C G 0.028956 -9.5596e-06
9:20095103 G A 0.604632 -2.4865e-05
9:20095198 A G 0.028203 2.3109e-05
9:20095592 T G 0.130885 -1.3558e-05
9:20098626 C T 0.184402 2.1951e-05
9:20098711 G A 0.193461 -1.8807e-05
9:20101035 T C 0.046263 -7.7524e-06
9:20101087 G A 0.169351 -1.7055e-05
9:20101645 A G 0.166835 -4.7462e-06
9:20111141 T G 0.034795 -1.3596e-05
9:20111554 C T 0.284932 -1.9957e-06
9:20121133 A C 0.030553 -1.6159e-05
9:20122244 T C 0.350549 -2.5204e-05
9:20131952 C T 1.236111 6.7915e-06
9:20141558 A C 0.065721 1.5284e-05
9:20147352 T G 1.837079 -2.7909e-05
9:20148749 A C 0.057941 2.2812e-05
9:20148889 A G 0.030579 1.2876e-05
9:20156963 A C 0.153414 -2.7324e-05
9:20159208 G A 0.558139 -5.9738e-06
9:20167602 T C 0.345963 -1.5360e-05
9:20173766 C T 0.038083 6.3856e-06
9:20175604 T C 0.334145 -1.9602e-05
9:20176246 G A 0.805484 -2.8092e-05
9:20176358 C T 0.753067 5.3396e-06
9:20176715 A G 0.306812 4.2025e-06
9:20178236 T G 0.169299 -1.3034e-05
9:20178811 G A 1.805549 -7.1400e-06
9:20180613 T C 0.391933 1.4049e-05
9:20184175 T C 0.251373 -6.1097e-05
9:20185782 G C 0.767784 1.7891e-05
9:20186054 C T 0.127210 -1.0349e-05
9:20187574 C T 0.170659 -8.8793e-07
9:20187933 G A 0.064348 -5.5843e-06
9:20188441 C G 0.325365 8.8231e-06
9:20188704 T C 0.709106 -1.4587e-05
9:20190480 T G 0.124669 2.6768e-05
9:20190563 C T 0.765684 3.6618e-07
9:20191019 A G 0.033688 5.6477e-06
9:20196174 G A 0.269793 -1.0893e-05
9:20199412 A G 0.077663 -2.6578e-05
9:20201556 A C 0.130862 7.3763e-06
9:20202826 A G 0.049457 2.9896e-05
9:20207963 A C 0.175427 -3.5038e-06
9:20209914 A C 0.047441 9.8552e-06
9:20214972 C T 1.797288 1.3098e-05
9:20216946 A G 0.186632 -1.1942e-05
9:20220838 T C 1.190546 7.1048e-06
9:20227807 C T 0.201189 1.5224e-05
9:20237047 A G 0.265804 2.4295e-05
9:20239600 T C 0.145731 6.5162e-06
9:20242610 A G 0.043384 3.0942e-05
9:20248945 A G 0.280267 -1.0587e-05
9:20251513 T C 0.161525 1.1309e-05
9:20253425 C T 0.637464 1.0179e-05
9:20255091 T C 0.113461 1.3434e-05
9:20256859 A C 0.020312 -1.3118e-05
9:20261441 C G 0.028154 4.2240e-05
9:20270907 A C 0.508277 1.5917e-05
9:20271492 T G 0.048538 -3.2475e-06
9:20272222 G A 0.193549 1.1120e-05
9:20273793 C T 0.196369 -8.3876e-06
9:20283406 G A 0.300200 -8.6585e-06
9:20285814 C A 0.881625 1.3411e-05
9:20287051 T G 0.043585 3.4439e-05
9:20287106 A G 0.045211 4.9440e-06
9:20287948 C T 0.935781 4.7087e-05
9:20288119 C G 0.142933 -3.2147e-05
9:20289153 G A 0.185872 8.4222e-06
9:20289426 T C 1.430767 -7.0135e-06
9:20291115 A G 0.063693 -1.2590e-05
9:20291602 G A 0.319840 -4.9443e-06
9:20298585 T C 0.210813 -1.2513e-06
9:20300670 A G 0.476082 -1.2179e-04
9:20302083 C T 0.100036 8.7012e-06
9:20304292 A G 0.040031 -2.1398e-06
9:20315337 T G 0.730353 1.8168e-05
9:20317383 C G 0.046487 -1.5102e-05
9:20318113 G A 0.057766 7.1821e-06
9:20318893 C A 0.200904 -2.0284e-05
9:20319469 G A 0.037191 -2.0193e-05
9:20319885 G A 0.145007 -1.0823e-05
9:20322809 C A 0.077884 2.1102e-05
9:20323424 C T 1.484440 -2.0587e-07
9:20323492 T C 0.181646 -1.8765e-06
9:20327754 G A 0.137204 4.1991e-05
9:20330264 C T 0.031595 -6.2113e-06
9:20340776 G C 0.123604 2.5482e-05
9:20341169 A G 0.042157 4.3102e-05
9:20342055 C T 0.337780 -1.4407e-05
9:20346912 C T 0.201507 3.3203e-06
9:20348200 G A 0.043877 3.7998e-06
9:20348280 C T 0.423804 -4.9298e-06
9:20349442 A C 0.064907 1.6730e-05
9:20351419 G C 0.110397 1.7398e-05
9:20357663 T C 0.021409 -1.4896e-05
9:20372980 C T 0.023818 -3.0326e-05
9:20377019 C T 0.023957 5.3330e-06
9:20391649 T C 0.029845 8.9915e-06
9:20405630 A C 0.354454 -8.9367e-06
9:20412028 C T 0.043536 -1.1584e-05
9:20417953 A C 0.028229 -1.4978e-05
9:20418172 C G 0.088936 -1.7057e-05
9:20419019 A G 0.026272 -3.4171e-05
9:20426396 T C 0.123478 -1.5085e-05
9:20429581 T C 0.060729 -5.5289e-06
9:20432758 A G 0.101880 1.6810e-05
9:20446666 G T 0.037467 -2.1436e-05
9:20448012 T C 0.020955 -3.1961e-06
9:20449711 C A 0.048597 1.9276e-05
9:20453684 C G 0.325612 -1.5945e-05
9:20455527 C T 0.034841 8.2697e-06
9:20464018 G A 0.531744 -2.3949e-06
9:20464362 A C 1.206821 2.4158e-05
9:20465705 A G 0.132336 -2.1998e-05
9:20469851 C T 0.864162 2.1875e-05
9:20471312 G A 1.115026 -1.6930e-05
9:20472276 C T 0.066731 3.6278e-06
9:20475176 C T 0.496063 -2.4040e-05
9:20476392 G C 0.072911 1.6947e-05
9:20478728 C T 0.029933 -1.0643e-05
9:20482239 C G 1.358511 1.2522e-06
9:20484086 C T 0.086871 -5.5212e-06
9:20484481 G A 0.379284 8.8971e-06
9:20488417 G A 0.395708 -3.2513e-06
9:20489769 A G 0.057165 -3.4165e-06
9:20490128 G A 0.050638 -4.1675e-06
9:20490178 T C 0.448904 -8.9406e-05
9:20496622 C G 0.037009 -1.8024e-05
9:20498364 A T 0.031452 8.8718e-06
9:20508424 T C 0.057607 -2.5209e-05
9:20512797 A G 0.058165 -2.5465e-05
9:20521903 G A 0.825852 2.4947e-07
9:20524499 T C 0.064089 2.3081e-05
9:20529277 G A 1.323787 -5.5091e-05
9:20529873 C T 0.028080 -1.2557e-05
9:20538090 G T 1.923671 -9.4622e-06
9:20538919 T C 0.057370 1.1392e-05
9:20541868 G A 1.845469 -2.0027e-05
9:20555572 A C 0.037587 -1.6541e-05
9:20557525 T C 0.034860 4.3517e-05
9:20557882 G A 0.053439 1.1335e-05
9:20558258 T C 1.750143 -8.5620e-06
9:20560673 C G 0.217769 -4.2673e-05
9:20563365 T C 0.088614 -8.1553e-08
9:20569126 C T 1.245219 -4.7365e-05
9:20571749 G A 0.024071 -4.6730e-06
9:20575345 T C 0.688965 5.3571e-05
9:20578041 C T 0.307591 -5.3602e-05
9:20578256 T C 0.987432 -5.2128e-05
9:20585402 T G 0.037411 7.7006e-06
9:20585867 A C 1.664914 -3.7566e-06
9:20594315 T C 0.046730 1.8589e-05
9:20599628 C T 0.131102 -6.3150e-05
9:20602393 C T 0.104003 -1.5752e-05
9:20605854 G A 0.145452 3.6278e-05
9:20609859 T C 0.060236 4.8227e-05
9:20616618 A G 0.970327 -5.2689e-06
9:20621644 T C 0.093194 2.4376e-05
9:20625228 A G 0.740237 -1.2030e-05
9:20625875 G A 0.832775 -1.4858e-05
9:20629553 A C 0.995203 2.0032e-06
9:20633326 G A 0.074884 -2.6957e-05
9:20634143 A G 0.049453 -4.2298e-06
9:20637176 G A 0.028268 6.6826e-06
9:20638248 T C 0.781523 1.1116e-05
9:20641181 A C 0.858427 -1.1404e-06
9:20641615 A G 0.064154 1.4753e-05
9:20642892 A G 0.020653 7.7995e-06
9:20649638 A C 0.461319 3.4284e-06
9:20652174 A G 0.245764 3.3352e-05
9:20654666 C G 1.799096 -1.5333e-05
9:20655564 T G 0.079948 -8.6854e-07
9:20661298 A G 0.036324 -2.9736e-05
9:20667155 G A 0.083921 1.4889e-05
9:20670092 C T 1.626341 -1.6904e-05
9:20671212 G A 0.095817 2.3927e-06
9:20671245 G A 0.096252 1.5456e-05
9:20678713 G T 0.091088 -1.8690e-06
9:20681224 G A 0.025438 -1.1645e-05
9:20690244 T C 0.355450 3.8272e-06
9:20701045 C T 1.018871 -1.2085e-05
9:20703928 G A 0.842341 1.2933e-05
9:20717414 A G 1.703562 -6.5565e-06
9:20735234 G A 0.809126 5.4198e-06
9:20737290 G A 0.489782 1.0411e-06
9:20742487 T G 0.049888 -7.3558e-06
9:20742963 G A 1.900434 3.3304e-05
9:20746230 A G 0.021666 -1.7479e-06
9:20749291 A G 1.366580 3.6336e-06
9:20750716 G A 0.033802 1.9073e-05
9:20756763 G A 0.054744 -2.1685e-05
9:20760133 T C 0.441520 2.7836e-06
9:20760922 C A 0.039989 3.0420e-05
9:20763513 T C 0.777005 -3.1296e-06
9:20764870 C T 0.731505 5.0772e-06
9:20776109 T C 0.042705 -8.5565e-07
9:20776743 C A 0.688823 2.2477e-06
9:20786473 T G 1.694022 2.7861e-06
9:20787789 C T 0.083898 8.8101e-06
9:20789170 T C 0.059295 -1.3117e-05
9:20789841 T C 0.471102 1.5318e-06
9:20791060 T C 0.031332 2.2530e-05
9:20793865 G C 0.021932 1.6570e-05
9:20808245 A C 0.423528 4.3634e-06
9:20810216 A G 0.435590 -2.5613e-06
9:20833705 C T 0.084972 2.5415e-05
9:20834837 G A 1.253061 1.8780e-05
9:20836624 T C 0.073875 -1.0704e-05
9:20839798 G A 0.278816 5.2488e-06
9:20872842 T C 0.349579 1.6692e-06
9:20880493 G A 0.055361 2.4365e-05
9:20891711 T C 0.512987 -1.1926e-05
9:20892952 G A 1.653352 1.3782e-05
9:20902449 A G 0.034412 3.2995e-05
9:20906204 C T 0.059032 3.4370e-05
9:20907871 A G 0.090318 6.1572e-06
9:20908513 A G 1.181565 1.0023e-05
9:20910013 C G 0.065812 3.7005e-06
9:20913716 T G 0.069983 -1.6985e-05
9:20928037 G C 0.101257 -2.6232e-05
9:20943257 A G 0.584774 5.4163e-06
9:20944629 A G 0.025515 7.7841e-06
9:20953049 G A 0.818704 -9.8499e-06
9:20970280 C A 0.071976 -1.5649e-05
9:20982515 C G 0.067672 1.3322e-05
9:20984009 G T 0.022153 1.0008e-06
9:20988423 A G 0.034464 1.0390e-05
9:20990164 A G 0.033559 -1.8055e-05
9:20998354 A G 1.441624 1.2738e-07
9:21017743 T C 1.447233 3.5016e-06
9:21026800 A G 1.355885 -1.2132e-05
9:21027815 T G 0.832967 -1.9538e-05
9:21029330 C T 0.580902 5.9637e-06
9:21055413 G T 1.595414 5.0529e-05
9:21055970 C G 0.058152 1.7851e-05
9:21056422 T C 0.052631 2.7007e-05
9:21073031 A G 0.240441 4.6297e-05
9:21078952 C T 0.348839 -9.8449e-06
9:21081441 G A 0.666637 -3.3076e-06
9:21081655 A G 0.028599 2.2543e-05
9:21098843 A G 0.129667 1.1704e-05
9:21104437 G C 0.297081 -5.3128e-05
9:21108817 G A 0.521854 1.5054e-05
9:21114675 A G 0.864782 1.3301e-05
9:21121306 A C 1.492395 -1.7860e-05
9:21129719 G A 0.211618 1.1903e-05
9:21131660 A G 0.746981 8.5788e-06
9:21136264 A G 1.416108 2.4535e-05
9:21139656 G A 0.504086 6.7178e-06
9:21143088 T C 0.032565 1.3242e-05
9:21144920 G C 0.515898 6.0214e-05
9:21147570 A G 1.236075 5.3187e-05
9:21149053 A G 0.496196 1.1877e-05
9:21152110 A G 0.038171 -1.0002e-05
9:21155044 G A 0.042709 -1.2362e-05
9:21163277 C T 1.207369 4.8115e-05
9:21164084 C T 0.063699 -2.1814e-05
9:21173342 C T 0.036785 -1.7544e-06
9:21174141 C T 0.328747 4.0266e-05
9:21177108 T C 0.043023 2.9845e-05
9:21180203 C T 0.070632 2.7364e-05
9:21189644 T C 0.114331 3.2094e-07
9:21192750 C T 0.068289 2.0281e-06
9:21195961 G T 0.329474 4.8050e-05
9:21197022 T G 0.087735 2.5249e-05
9:21203291 G A 0.030361 1.4352e-05
9:21203293 G T 0.095960 -7.4812e-07
9:21205335 T A 0.039437 -1.3145e-05
9:21206919 C G 0.095466 1.7112e-06
9:21217022 G C 0.095710 4.8825e-07
9:21234306 T C 0.071736 -1.2831e-05
9:21255960 G A 0.095038 2.6033e-06
9:21267087 C T 0.773980 5.5350e-05
9:21268533 G C 0.074242 -1.8366e-06
9:21278750 T C 0.033046 1.2409e-05
9:21303473 G A 0.135010 -2.5887e-06
9:21306241 A G 0.181341 -1.7487e-05
9:21317899 G C 0.417384 4.3581e-05
9:21318205 C T 0.036373 -1.6938e-07
9:21320151 A G 0.051106 2.7309e-06
9:21327141 G A 0.268897 -2.3369e-05
9:21329433 A C 0.079179 2.9232e-05
9:21331370 A G 0.037454 -2.4037e-05
9:21333254 C T 0.092629 6.9099e-06
9:21352862 T C 0.321119 5.9363e-05
9:21377478 C A 0.250026 6.1952e-06
9:21383734 A C 0.213011 3.6475e-05
9:21389799 G A 0.036077 -1.6610e-05
9:21391698 C T 1.269439 1.7330e-05
9:21396898 A G 0.102695 2.3032e-05
9:21398024 C T 0.379499 3.1652e-05
9:21405421 G A 0.534263 2.6408e-05
9:21411631 A G 0.939397 4.5924e-05
9:21413301 A G 0.587852 -1.0952e-05
9:21415687 A G 0.910548 9.3583e-06
9:21416065 C T 0.156822 2.4280e-05
9:21416277 C T 0.029563 -1.5998e-05
9:21417570 C G 0.143897 -8.2437e-06
9:21419997 C G 0.114841 9.2355e-06
9:21430131 T C 0.163846 -5.2885e-06
9:21435859 C T 0.063936 3.2118e-05
9:21437847 G C 0.256972 2.6855e-05
9:21437953 A G 0.064024 1.7813e-06
9:21442349 A C 0.114545 2.3776e-05
9:21446735 A G 0.147279 -2.5586e-06
9:21455814 T C 0.143238 -3.6676e-06
9:21471726 T C 1.085498 2.0832e-05
9:21476348 T C 0.106392 -4.0267e-05
9:21478865 T G 0.146617 -2.3429e-06
9:21481556 G T 0.144468 -3.7448e-06
9:21482817 T C 0.036567 -7.4565e-06
9:21485184 T C 0.042007 1.5150e-05
9:21495765 T C 0.067529 -1.2941e-05
9:21498666 T C 0.042822 6.0752e-06
9:21501888 G T 0.022792 9.0310e-06
9:21506986 A C 1.878713 3.1877e-05
9:21510642 A G 0.099757 2.4295e-06
9:21511740 T C 1.110757 1.8345e-05
9:21517302 C T 0.541482 8.7698e-06
9:21531629 T C 1.282014 -5.5313e-06
9:21531948 T G 0.090542 3.7634e-05
9:21542166 C A 0.147987 6.3822e-06
9:21543444 G A 0.200131 -2.7004e-05
9:21549638 G A 0.145442 3.5796e-06
9:21551513 C T 0.454614 1.8521e-05
9:21551647 C T 0.100819 -4.3446e-06
9:21555167 C T 0.060742 -4.0210e-06
9:21564788 C T 0.173590 -8.3337e-06
9:21566730 A G 0.383287 -8.5481e-06
9:21573049 A G 1.544280 1.1662e-06
9:21574194 A C 0.250497 8.6750e-06
9:21580031 T C 0.103941 2.7095e-05
9:21580763 T C 0.225241 -2.6976e-05
9:21583666 C A 0.036068 3.1270e-05
9:21587410 A G 0.227390 7.3649e-06
9:21590629 G A 1.589656 1.4395e-05
9:21592091 C T 0.062141 -4.2175e-05
9:21596183 C G 0.151989 1.3354e-05
9:21600424 A G 0.270673 -5.0176e-05
9:21605346 T C 0.031497 -1.1361e-05
9:21605629 T C 0.033403 -5.0386e-06
9:21641325 G T 0.705594 -6.6780e-06
9:21653648 G C 0.357547 -7.3641e-06
9:21653976 G T 0.036996 -4.4339e-05
9:21654443 A C 0.022315 -3.7043e-06
9:21654824 T C 0.035769 -2.0108e-05
9:21656874 A G 0.036678 -7.7777e-06
9:21663844 T C 0.374189 -2.9212e-05
9:21667214 A G 0.099507 -5.3046e-06
9:21670557 G A 0.188449 -3.0315e-05
9:21672228 A G 0.107645 -3.8190e-06
9:21672575 C T 0.154222 -1.5349e-06
9:21674067 A G 0.345210 -2.3768e-05
9:21675361 A G 0.246530 -7.3744e-05
9:21681671 G A 0.082853 2.0011e-05
9:21683805 C T 0.493301 -2.7425e-06
9:21690864 T C 0.024590 1.1070e-05
9:21691392 T C 0.525145 -8.4808e-08
9:21696540 A C 0.058026 -3.2999e-05
9:21707372 T C 1.085154 -2.2332e-05
9:21708049 A G 0.058788 3.4094e-05
9:21720998 T C 0.031280 -1.8966e-05
9:21724919 G A 0.043884 1.9117e-05
9:21725596 A G 0.029404 -3.6909e-05
9:21730445 T C 0.025876 1.2375e-05
9:21747803 G A 1.046594 -2.7003e-05
9:21748320 G A 0.458629 5.5411e-05
9:21753138 A G 1.745926 -2.4157e-06
9:21755630 A G 0.860335 -8.9971e-06
9:21757432 T C 0.185947 -3.2701e-05
9:21780037 C T 0.163599 9.7032e-05
9:21782302 G A 0.128551 1.0472e-05
9:21788951 T C 0.194457 -2.9257e-05
9:21816528 G A 1.018563 -3.4194e-05
9:21816758 A G 0.845431 -2.7283e-05
9:21832742 G A 0.221599 -4.8344e-05
9:21834210 C T 0.910321 -2.9943e-05
9:21834600 T C 0.047999 -5.2507e-05
9:21838377 G T 0.059068 2.3958e-05
9:21838630 C T 0.034205 8.2677e-06
9:21846285 G A 0.516966 -1.7931e-05
9:21854740 T C 0.189154 1.5117e-06
9:21855038 A G 0.254077 -2.4120e-05
9:21855345 C G 0.075160 4.4243e-05
9:21856572 G T 0.029456 1.6470e-05
9:21857303 T C 0.103889 -3.0306e-05
9:21857566 G A 0.024775 2.0422e-05
9:21858715 G C 0.369985 -4.4995e-05
9:21874553 A G 0.164810 -5.4398e-05
9:21875506 A G 0.501577 -9.1770e-05
9:21877058 G T 0.059762 -1.1773e-05
9:21887874 G T 0.422428 -3.8771e-05
9:21903143 A C 0.264259 -1.5182e-05
9:21916189 G C 0.092850 -4.7264e-05
9:21922912 G A 0.029871 -1.0739e-05
9:21926169 G A 0.360926 -6.4680e-05
9:21929054 T C 0.020757 -4.4092e-05
9:21929486 T C 0.046324 2.6046e-05
9:21939283 A G 0.067783 3.0087e-05
9:21940588 A C 0.085209 1.9674e-05
9:21941315 A G 0.085219 -4.7383e-06
9:21943952 T C 0.064472 1.6690e-05
9:21946322 T C 1.723550 -8.1508e-06
9:21954953 G A 1.261429 -2.6156e-05
9:21955460 A G 0.186057 3.7951e-05
9:21970916 T C 0.054027 4.3195e-06
9:21974218 G A 0.734410 -2.9992e-05
9:21975807 A C 0.054744 -1.5645e-05
9:21976402 A G 0.053916 3.9280e-06
9:21981583 A G 0.184590 1.6384e-05
9:21984661 C A 0.295909 -4.0051e-06
9:21986847 A T 1.442568 1.1619e-05
9:21995044 G T 0.045442 1.0219e-05
9:22003223 T C 0.731129 5.1675e-07
9:22003367 A G 1.108456 2.0638e-05
9:22011642 A G 0.768991 -1.8171e-05
9:22013063 G A 0.044335 2.9761e-05
9:22019129 G A 0.894550 -9.8471e-06
9:22019156 C T 0.262639 -1.9182e-05
9:22029445 A G 0.934473 1.1710e-05
9:22029547 C T 0.851766 -1.2406e-05
9:22033366 T C 1.124010 2.0864e-05
9:22043926 G A 0.851883 -1.0956e-05
9:22053687 G A 0.953286 1.5322e-05
9:22062012 C A 0.090935 2.6851e-05
9:22062134 T G 0.340055 -6.9648e-06
9:22065620 G A 0.026428 -3.0202e-05
9:22068652 A G 1.191049 9.1395e-06
9:22081850 T C 0.959817 2.0986e-05
9:22083209 T C 0.050158 1.8139e-05
9:22083404 T C 1.167173 2.3568e-06
9:22088260 T C 0.969850 1.1003e-05
9:22098574 G A 0.974582 1.0998e-05
9:22115959 G A 1.021799 1.7034e-05
9:22120432 A G 0.025525 -7.9918e-06
9:22124477 G A 0.961888 4.0371e-06
9:22125347 C A 0.994073 9.0044e-06
9:22125503 C G 0.962306 9.1041e-06
9:22127879 G A 0.675443 -3.8057e-05
9:22128709 G C 0.111809 -1.4891e-05
9:22129579 T C 0.263139 -6.2235e-05
9:22130065 G A 0.187203 -3.2444e-05
9:22132076 G A 0.357145 -2.3285e-05
9:22132576 T C 0.111656 -6.0092e-06
9:22133251 A G 1.158023 -4.7385e-05
9:22133284 A G 0.342168 -2.1814e-05
9:22133716 C T 0.446161 -1.5716e-05
9:22134094 C T 0.347316 -2.0147e-05
9:22136489 T A 0.273337 -1.8005e-05
9:22137685 G T 0.511419 -4.2427e-06
9:22140712 T C 0.049388 7.5429e-06
9:22141552 T G 1.034984 2.3284e-05
9:22145694 G A 0.314670 -4.6197e-06
9:22148725 T C 0.060466 3.1704e-06
9:22153265 C T 0.628645 1.3621e-06
9:22158924 T C 0.833548 1.3401e-05
9:22160087 T C 0.159678 3.1398e-05
9:22162238 T C 0.223235 3.8989e-06
9:22169700 C T 0.806714 2.4523e-06
9:22173078 C T 0.065760 1.0813e-05
9:22176560 T G 0.363549 -2.8399e-05
9:22176961 T C 0.102211 6.0413e-05
9:22185092 G A 1.225361 -9.5063e-06
9:22196972 G C 0.726740 1.1126e-05
9:22197790 G T 0.085898 5.1480e-06
9:22198149 A G 0.252772 7.8239e-05
9:22200038 T G 0.099364 -3.2817e-07
9:22202865 A G 0.917154 -2.3207e-05
9:22202907 C G 0.552284 -8.4045e-06
9:22206559 C T 0.928936 -9.5186e-06
9:22206676 C A 0.020127 -1.5977e-05
9:22207037 C T 1.862234 4.3460e-06
9:22215660 T C 0.041530 -3.7206e-06
9:22216323 T C 0.061797 -1.8754e-05
9:22219181 A C 0.307636 -1.8434e-05
9:22219565 A G 0.039956 7.1719e-06
9:22240444 C T 0.042501 2.1040e-05
9:22241938 C T 1.810570 2.4807e-05
9:22242295 G A 0.064537 -2.5983e-05
9:22244333 A G 1.876422 1.2198e-05
9:22247076 T G 0.115152 1.0499e-05
9:22267985 A G 0.058714 -7.2300e-05
9:22276877 T C 0.055059 3.9860e-05
9:22279026 G A 0.051826 -1.5566e-05
9:22299267 G C 0.054426 5.4851e-06
9:22301383 T G 1.879677 5.7179e-06
9:22302104 G A 1.812674 3.9362e-05
9:22313093 C T 0.048590 -1.7601e-05
9:22321957 T C 0.047941 -4.2152e-06
9:22331726 C T 0.038762 2.7937e-05
9:22334009 A G 0.031332 1.7084e-05
9:22334114 T C 0.040320 8.1152e-06
9:22337470 C G 0.036334 4.9279e-06
9:22347178 A C 0.925810 6.4767e-05
9:22347320 G A 0.075005 -1.1180e-05
9:22362104 G T 0.191325 -1.5965e-05
9:22364370 T C 0.054413 6.1428e-06
9:22365436 G A 0.040151 2.9260e-06
9:22366400 C T 0.958677 6.3010e-05
9:22379219 G T 0.568292 2.5841e-06
9:22379370 T C 1.299577 4.3446e-05
9:22381955 A G 0.328728 4.1586e-06
9:22416649 G A 0.056847 -1.3197e-05
9:22417552 A G 0.736192 3.3007e-05
9:22427118 T C 1.961096 3.2585e-05
9:22428345 C T 0.154427 1.7168e-05
9:22435189 A G 0.062670 -7.9993e-06
9:22450724 T C 0.290738 -2.4180e-05
9:22455835 G A 0.029371 -1.2381e-05
9:22462813 T G 0.061323 -8.4620e-07
9:22477034 C T 1.169708 -6.0184e-05
9:22486325 A G 0.041806 -1.2163e-06
9:22487593 C T 1.964098 -2.1954e-07
9:22520468 A C 1.670244 1.4131e-05
9:22524944 A G 0.134867 5.6537e-05
9:22525376 G C 0.043322 -1.5269e-06
9:22529095 C A 0.032030 4.8296e-05
9:22536219 G C 0.042199 1.6055e-05
9:22537255 G A 0.344294 -2.7508e-05
9:22537638 T C 0.025418 2.3996e-06
9:22542175 A G 0.048665 -1.4306e-05
9:22544136 T C 0.060038 2.6498e-05
9:22549886 G A 0.068837 -2.4072e-05
9:22550466 C T 0.116308 2.8987e-05
9:22564197 C T 0.045039 -2.8267e-05
9:22572193 C T 0.027862 -1.2874e-05
9:22582974 A G 0.140700 -2.2880e-05
9:22583561 G A 1.210687 -1.3455e-05
9:22592367 A G 0.081188 -1.7239e-05
9:22593375 C T 0.113487 8.1462e-06
9:22610366 T C 1.701949 1.6116e-05
9:22612600 C T 0.028849 -2.9248e-06
9:22624610 A G 0.250370 -2.2411e-05
9:22625342 A G 1.636172 1.8695e-05
9:22629229 C T 0.064163 -2.2779e-05
9:22644110 G A 0.965987 3.8820e-05
9:22664277 A G 0.039778 -8.9861e-06
9:22669622 T C 0.049057 1.7744e-05
9:22670715 G C 1.461190 1.7508e-05
9:22673577 A G 0.102773 -7.7689e-07
9:22679025 C T 0.066494 -1.0205e-05
9:22683194 T C 0.063527 -1.3779e-05
9:22685289 T C 0.023370 2.5942e-05
9:22687163 T G 0.524194 -1.8251e-05
9:22688554 T C 1.397218 2.8501e-06
9:22689017 C A 0.047616 -2.3974e-05
9:22706144 G A 0.793773 2.6913e-05
9:22720465 T C 0.051930 -1.8270e-05
9:22721059 T C 0.052920 -3.7158e-05
9:22730293 C T 1.318633 9.2082e-06
9:22732903 A G 0.026070 -1.9156e-05
9:22740225 G A 0.051518 2.7890e-05
9:22742136 T C 0.376194 1.6664e-07
9:22742536 G A 0.047499 -1.8794e-05
9:22742888 G A 0.063024 -4.7980e-06
9:22747274 C T 1.164940 1.0920e-05
9:22750629 A G 0.045675 -2.3510e-05
9:22751085 G A 0.084187 -1.5401e-05
9:22767164 A C 0.968360 1.9465e-05
9:22767565 T G 0.067224 -2.1660e-05
9:22768155 C A 0.067565 -5.1115e-06
9:22770886 G A 0.733372 1.0323e-05
9:22796898 G A 0.035918 -1.1485e-05
9:22797836 C A 0.167809 -1.1165e-05
9:22799416 A G 0.989461 -1.0493e-05
9:22815582 G A 0.701946 1.4622e-05
9:22816720 C A 0.031400 2.3222e-05
9:22821790 A G 0.072275 -2.3805e-05
9:22825989 T C 0.061093 -2.3106e-05
9:22828847 C A 0.053478 -1.3226e-05
9:22842202 A G 0.192701 1.7366e-05
9:22853831 G A 0.072148 5.3475e-06
9:22860973 A C 0.658247 2.7198e-05
9:22868315 G A 0.255261 -3.2142e-05
9:22872228 G A 0.351082 -3.2023e-05
9:22878814 C A 0.069097 -4.6519e-06
9:22881709 C T 1.725877 1.7468e-05
9:22883652 G A 0.689553 5.6766e-06
9:22890091 A G 0.219944 2.1951e-05
9:22896448 A G 0.064981 -3.0595e-05
9:22906841 C T 0.063511 -5.2609e-06
9:22906968 C T 0.063907 -1.0816e-05
9:22909525 C T 0.042342 -1.8725e-05
9:22914515 C T 0.033185 -1.2088e-06
9:22916259 T C 0.878467 -1.2371e-05
9:22919588 C T 1.008296 -3.8845e-06
9:22920664 A G 0.759147 -1.2806e-05
9:22920903 G A 0.054186 3.8406e-06
9:22920975 C T 0.138895 6.2998e-06
9:22924050 T C 0.273078 -2.0792e-05
9:22925638 C A 0.829565 -3.4290e-05
9:22926825 G T 0.892794 -1.1119e-05
9:22932645 C T 0.605548 7.3428e-06
9:22932647 T C 0.040430 6.1719e-06
9:22934328 A G 0.152242 -4.2539e-05
9:22938308 A G 0.053293 -2.5416e-06
9:22944358 A G 0.602997 4.1814e-05
9:22947192 C T 0.483287 -2.2424e-05
9:22954376 C T 1.884987 -4.5143e-05
9:22954854 T C 0.055552 -8.1491e-06
9:22959270 T C 0.038067 6.1184e-06
9:22959981 A G 1.817299 4.4258e-06
9:22967726 C A 1.705328 -4.3394e-05
9:22970576 A G 0.204500 -4.0579e-05
9:22972837 A C 0.168867 -1.7210e-05
9:22976223 G T 1.270802 -2.3434e-05
9:22982002 T C 1.225608 -1.8413e-05
9:22983864 T C 0.718055 -9.0708e-07
9:22985604 T C 1.235059 -1.5013e-05
9:22986049 T C 0.466665 -9.1653e-06
9:22986975 A G 0.061145 7.3223e-06
9:22987003 C T 0.385452 -3.8433e-05
9:22990408 G A 0.240214 -1.8878e-06
9:22998209 T C 0.195077 -1.5001e-06
9:23001423 T C 0.106590 -3.4447e-05
9:23003585 G T 0.401528 -1.0665e-05
9:23004253 G T 0.065984 -3.6196e-06
9:23005623 A C 0.054426 -1.2924e-05
9:23008320 A G 0.150950 -2.6582e-05
9:23014142 T C 0.106366 4.1978e-05
9:23024223 T C 0.080091 -2.5987e-05
9:23031321 G C 1.540112 1.2246e-05
9:23039576 A C 0.042569 -1.1715e-05
9:23040203 A G 0.079370 -1.9252e-05
9:23048235 T C 0.604223 1.5754e-05
9:23055279 A T 0.038554 -3.3976e-06
9:23058033 C G 0.044124 -2.8777e-05
9:23062494 C T 0.328753 3.3006e-05
9:23071700 C T 0.030589 7.0120e-06
9:23072728 C T 1.377947 -1.3042e-05
9:23072971 C T 0.135254 -2.7074e-06
9:23076582 A G 0.762321 3.0669e-06
9:23078402 G A 1.374098 1.1740e-05
9:23079238 C A 0.722550 1.2428e-05
9:23079973 G A 0.061924 -3.4257e-05
9:23081563 G C 0.665897 2.1003e-05
9:23083234 A G 0.035097 4.5611e-05
9:23083305 C T 0.682493 1.9859e-05
9:23087926 T C 1.943899 2.0303e-05
9:23088585 C T 1.939728 2.8912e-06
9:23095910 T C 1.522971 -1.4487e-05
9:23098027 C G 1.620456 -1.2085e-05
9:23100169 T C 0.066926 1.5401e-05
9:23103709 G A 0.100932 -4.6343e-07
9:23112598 T C 0.066309 1.5777e-05
9:23112862 C G 1.944175 3.4416e-06
9:23113985 A G 0.059668 2.0282e-05
9:23114298 C T 0.103587 5.1030e-07
9:23114437 G C 0.476189 3.0829e-06
9:23114580 A G 0.028229 -1.3518e-06
9:23115591 A G 0.147552 -3.5912e-05
9:23118261 C A 1.896494 -6.2191e-06
9:23119288 G A 0.029446 -2.3935e-05
9:23121518 T C 0.115016 1.1359e-05
9:23122353 G C 1.852159 -7.9784e-06
9:23126022 A G 0.052290 3.8060e-05
9:23127562 C T 1.867888 -3.2896e-06
9:23128203 T C 0.189024 1.2778e-05
9:23129565 C T 0.022296 9.2003e-06
9:23136781 T C 0.913148 -4.0878e-06
9:23138825 T G 0.067208 -1.8801e-05
9:23138889 C T 0.348459 5.6955e-05
9:23147427 G A 1.504820 3.6816e-05
9:23154239 C T 1.230895 1.1962e-05
9:23155418 G C 0.148065 -1.8160e-05
9:23155868 A G 0.087647 1.8707e-06
9:23159696 T G 0.030572 2.6082e-05
9:23161615 C T 0.047249 2.8676e-05
9:23172686 C G 0.326874 -2.8986e-05
9:23173465 A G 0.030469 -3.7646e-05
9:23173943 G A 0.059223 7.1253e-06
9:23176910 G A 0.034321 -2.2812e-05
9:23177740 G A 1.584161 2.3353e-05
9:23179881 G T 0.240681 -2.7899e-05
9:23182786 G T 0.042056 -2.5430e-05
9:23182825 G A 1.624834 2.2380e-05
9:23192202 A T 0.022445 2.3445e-05
9:23194166 G T 0.162869 -2.0324e-05
9:23196562 G A 0.056072 -7.6033e-06
9:23198470 G A 0.748965 -3.1819e-05
9:23202654 T C 0.707489 -2.1532e-05
9:23218974 C G 0.461703 -9.5975e-06
9:23219435 G A 1.139902 -1.2831e-06
9:23220531 G A 0.141057 -1.1738e-05
9:23233685 A G 0.048782 -1.7571e-05
9:23235373 T C 0.078747 -1.9639e-05
9:23241276 T C 0.061427 5.9820e-06
9:23242423 C T 0.059399 2.7697e-05
9:23242643 G A 0.619356 -2.7808e-05
9:23254622 A G 0.531345 -2.1340e-05
9:23257305 G T 1.923713 -8.1651e-06
9:23267559 T C 0.047668 -2.0042e-05
9:23269398 C T 0.041907 -5.7969e-05
9:23270464 T C 1.425434 3.7180e-05
9:23275109 G A 0.197463 -2.0394e-05
9:23277588 G T 0.241340 2.7266e-06
9:23279798 G C 0.063365 1.4654e-05
9:23281011 A C 1.446142 4.4187e-05
9:23290333 C T 0.076163 1.1283e-06
9:23299680 T C 1.890135 -6.2124e-06
9:23302348 G C 0.171594 2.5080e-05
9:23304836 G A 0.028463 -2.9996e-05
9:23310514 G A 0.047581 -3.6813e-05
9:23311309 T C 0.109397 -2.1216e-06
9:23314492 T C 0.062700 8.0143e-06
9:23323931 A G 0.153972 -3.4090e-05
9:23323979 T C 0.033133 -3.0883e-07
9:23333467 A G 1.922616 -3.4739e-05
9:23335082 C T 0.034487 1.1711e-05
9:23340423 A C 0.032637 -4.9084e-05
9:23340616 T C 1.230678 3.1972e-05
9:23341803 C A 1.197599 8.5469e-06
9:23351356 T C 0.041904 1.6612e-05
9:23351676 C T 1.174658 -2.9155e-06
9:23352293 C T 0.832123 -1.3329e-05
9:23362379 G T 0.310171 2.9123e-06
9:23380965 G A 1.375643 -2.2443e-05
9:23385114 C G 0.150541 1.1964e-05
9:23387019 C T 0.491765 -4.8332e-06
9:23401860 A G 0.048217 -2.6424e-05
9:23403518 T C 0.668588 2.0001e-06
9:23420004 T C 0.167767 -6.6613e-06
9:23422031 G A 0.913168 1.7277e-05
9:23422920 C T 0.132040 4.9764e-06
9:23423785 G C 0.922006 -1.6452e-05
9:23423892 G A 1.430990 -2.7125e-05
9:23426000 G A 1.050927 1.8064e-06
9:23426271 G A 0.129518 -2.6970e-05
9:23430177 T C 0.659889 -5.4880e-06
9:23430320 G C 0.068130 -1.6407e-05
9:23430440 A G 0.028135 1.5774e-05
9:23435112 T C 0.084051 -2.4517e-05
9:23435968 G T 1.948317 -2.6918e-05
9:23437895 C T 0.103552 -2.2998e-05
9:23440188 C T 0.079328 1.1422e-05
9:23442387 T G 0.222534 -6.3266e-06
9:23446025 A T 0.219574 1.7980e-05
9:23448619 T C 0.132611 1.2507e-05
9:23454011 T C 0.124834 -3.3815e-05
9:23479588 G T 1.148967 -2.8614e-05
9:23481544 T C 0.053222 -3.5396e-06
9:23486328 C T 0.060879 8.7825e-06
9:23487127 A C 0.099689 1.8498e-05
9:23492233 C T 0.037184 -1.2533e-05
9:23498139 T C 0.424301 4.1514e-05
9:23499237 C T 0.031371 -2.7804e-05
9:23501635 G T 0.104879 2.6308e-05
9:23503635 C G 0.059282 4.0562e-06
9:23503659 G A 0.033662 -2.6730e-05
9:23514817 C T 0.126545 6.0090e-06
9:23516627 G A 1.941315 1.1590e-05
9:23523491 A G 0.132423 -1.5265e-05
9:23527309 T C 0.075657 3.9383e-05
9:23529626 C A 0.858388 2.9428e-06
9:23530249 T C 0.032903 9.7867e-06
9:23542420 A C 0.047389 -1.0550e-05
9:23542707 C T 1.077293 1.7347e-05
9:23542972 C G 1.382680 3.2544e-05
9:23543410 T G 0.124841 2.4553e-05
9:23546391 T C 0.027038 -2.7217e-05
9:23546461 T G 0.476617 -1.8364e-05
9:23546606 C T 0.506550 1.0817e-05
9:23549107 A G 0.072947 -1.5715e-05
9:23556763 T C 0.051472 -2.8390e-06
9:23557227 G T 0.579669 2.3790e-05
9:23564704 T C 0.052316 3.4536e-05
9:23568654 C T 0.105450 -2.0714e-05
9:23568789 A G 0.106674 1.4023e-06
9:23570574 T G 0.115389 -1.2035e-05
9:23574804 C A 0.585318 1.5475e-05
9:23576414 G T 0.536564 -1.1793e-05
9:23583321 A G 0.957493 1.1093e-04
9:23583718 C T 0.134562 4.5546e-06
9:23588583 T C 0.916209 6.3732e-04
9:23590754 G T 0.147260 7.3031e-06
9:23592812 G A 0.034980 -4.3167e-05
9:23593120 T C 0.021565 -5.0253e-05
9:23600137 T C 0.149477 -6.9746e-05
9:23601856 C T 0.033114 -2.9083e-05
9:23605049 T C 0.044082 3.0053e-05
9:23609287 C T 0.381342 -2.6735e-05
9:23609789 G T 0.087342 1.0538e-05
9:23610638 T C 0.180404 -3.3889e-05
9:23613593 C T 0.322070 -1.3921e-06
9:23618574 A G 1.960394 -9.0163e-06
9:23622336 T G 0.152077 -2.5876e-05
9:23622640 T C 0.230067 -2.0910e-05
9:23625925 T C 0.032870 -1.4521e-05
9:23628298 A G 0.073466 2.9274e-05
9:23631612 T C 1.858755 8.1154e-06
9:23634118 A C 0.062297 -5.0960e-06
9:23634624 T C 0.308746 2.9959e-05
9:23642611 C A 0.707061 9.2031e-06
9:23646551 A C 0.490006 5.6079e-06
9:23646691 A G 0.652447 5.9410e-06
9:23651489 A G 0.243713 8.6594e-06
9:23653669 T G 0.028307 1.1973e-05
9:23655352 C A 0.213864 9.1881e-05
9:23655747 G A 0.919964 -1.3478e-05
9:23660060 A C 0.047564 2.3658e-06
9:23661166 A G 1.385886 -2.9947e-05
9:23663521 C T 0.073985 -1.0103e-05
9:23664077 C T 0.366713 -7.3352e-06
9:23665911 G A 1.764291 -8.6063e-06
9:23669526 C T 0.253528 -2.2007e-06
9:23671296 T G 0.544974 -2.4530e-05
9:23672465 A G 1.457038 -3.8963e-05
9:23672851 A G 0.052027 1.2451e-05
9:23674962 G A 0.776645 2.0746e-05
9:23675093 C G 1.713747 -3.2500e-05
9:23677964 C A 1.448515 -5.4561e-05
9:23678879 G A 0.120222 -2.5200e-05
9:23679041 T C 0.210183 4.4653e-05
9:23687687 A G 0.121852 -2.8346e-06
9:23688187 A C 0.495832 -4.1893e-06
9:23688215 G A 0.802144 -1.6766e-06
9:23689717 A C 0.600887 1.4219e-05
9:23691766 A G 0.033883 -6.4607e-05
9:23694329 C A 0.606421 -4.2157e-05
9:23694528 T G 0.187297 1.1878e-05
9:23696856 G T 0.068175 2.5283e-05
9:23699220 T G 0.020286 -6.7820e-06
9:23701138 C T 0.041771 -4.1349e-06
9:23706338 T G 0.387555 -9.1102e-05
9:23713125 G C 1.535951 -9.5190e-05
9:23713284 G A 0.494515 5.7179e-06
9:23714287 A G 0.818688 -1.8647e-05
9:23718281 G A 0.312248 -3.5494e-06
9:23721534 C T 0.021228 2.4122e-05
9:23732000 C T 0.497335 -1.1820e-05
9:23735995 A C 0.316595 2.4465e-05
9:23736624 T C 1.960018 8.3516e-06
9:23737248 G A 0.206720 -2.9917e-05
9:23740241 C T 0.091536 5.1826e-05
9:23747362 C T 1.950258 1.6143e-05
9:23753106 C A 0.154952 3.9782e-05
9:23755586 C G 0.036071 7.6053e-06
9:23765511 C T 1.107791 -1.4047e-05
9:23769894 A G 0.040436 -5.8995e-06
9:23772929 T C 0.036843 -1.1785e-05
9:23775449 G A 0.139629 5.4651e-05
9:23783743 A G 0.199131 8.7905e-05
9:23788043 C T 0.456568 5.7012e-05
9:23789678 A G 0.051115 2.7392e-06
9:23810683 A G 0.039135 4.3649e-05
9:23813100 G A 0.334242 -7.4118e-06
9:23814327 C G 0.060096 1.1518e-05
9:23816941 C T 0.385701 3.3470e-05
9:23819940 T C 0.294929 -2.1394e-05
9:23822734 C T 0.024477 4.7667e-05
9:23825630 A G 0.149415 -6.7233e-06
9:23828146 A G 0.038009 4.0905e-05
9:23840960 G C 0.514126 -4.8604e-05
9:23847431 C T 0.055221 1.2146e-05
9:23849315 T C 0.132202 4.3786e-06
9:23853119 T G 0.117041 -1.0377e-05
9:23853419 A C 0.088192 1.2953e-05
9:23859906 C T 1.136321 -4.3275e-06
9:23869442 G A 0.090010 -7.9443e-06
9:23898021 G A 0.531699 -2.6732e-06
9:23899121 T C 0.284104 -7.4285e-06
9:23905279 A G 1.170247 -1.1365e-05
9:23910829 G A 0.039784 9.8963e-06
9:23925413 T C 0.124737 3.3308e-05
9:23941083 T C 0.028891 1.0478e-05
9:23950769 G A 0.807101 1.4871e-05
9:23968420 T C 0.317685 -1.1093e-05
9:23970661 T C 0.025480 1.4222e-05
9:23975248 A G 1.028349 -3.6780e-05
9:23977597 G T 0.101977 9.9151e-06
9:23984749 T C 0.040972 1.8262e-05
9:23986423 A G 0.049784 -4.5955e-07
9:24001917 C A 0.191056 1.6607e-05
9:24002013 A G 0.514476 -2.5082e-05
9:24011860 A G 0.277427 3.3633e-05
9:24023816 A C 0.483213 3.0253e-06
9:24032281 T C 0.140755 -3.6918e-05
9:24040175 T C 0.036736 5.2467e-05
9:24042004 A G 0.098017 6.1909e-06
9:24043484 T G 0.068753 3.7272e-05
9:24044531 T G 0.040745 8.1157e-07
9:24045778 T C 0.031072 1.6118e-05
9:24051359 C T 0.066014 4.9605e-06
9:24051805 A G 0.211362 -4.2073e-05
9:24056255 A G 0.061401 9.4526e-06
9:24062743 A G 0.275798 4.6199e-06
9:24065292 C T 0.092276 -1.8558e-05
9:24065751 T C 0.151087 -4.9606e-05
9:24066559 G A 0.068208 -1.9595e-05
9:24082398 G A 0.713426 6.6579e-04
9:24088752 T C 0.021533 -1.0436e-05
9:24092072 G C 0.405530 -2.1448e-05
9:24093480 A C 0.132972 2.3840e-05
9:24102057 G C 0.068675 -9.8518e-06
9:24109796 C T 0.038440 3.9404e-05
9:24111280 A C 0.391291 -2.7446e-05
9:24114193 T C 0.041115 -2.0321e-05
9:24114791 A G 0.506131 4.0090e-05
9:24117642 G C 0.039589 8.7110e-06
9:24130369 G C 0.391940 2.6565e-04
9:24131889 A C 0.152064 5.3409e-05
9:24141375 T C 0.239075 7.2779e-05
9:24141659 G C 0.021325 1.5399e-05
9:24142216 T C 0.030757 -4.2715e-06
9:24143730 G A 0.227380 2.3904e-05
9:24155582 C T 0.038356 -1.4069e-05
9:24159018 A G 0.461719 1.4109e-05
9:24170867 C T 0.128054 3.6807e-06
9:24175899 A G 0.387143 1.3650e-06
9:24188618 T C 0.312807 1.4016e-05
9:24190705 G A 0.087845 8.3319e-06
9:24192256 G A 1.506550 5.5483e-06
9:24201575 T G 0.110306 -4.4459e-05
9:24205903 T C 0.028800 4.5463e-05
9:24206566 G A 0.073810 -4.6093e-05
9:24211519 A G 0.079815 -1.6339e-05
9:24217800 T C 0.380670 1.9918e-05
9:24224329 G A 0.023798 -1.1934e-05
9:24233746 T C 0.067682 1.6941e-05
9:24238234 G A 0.036707 -3.5383e-06
9:24254082 G A 0.221703 -4.7243e-05
9:24255420 C T 0.028933 -1.9091e-05
9:24256026 G A 0.504028 1.2099e-05
9:24257401 C G 0.135669 2.7106e-05
9:24273882 A G 0.031163 1.0046e-05
9:24274713 A G 0.042722 -1.6594e-05
9:24275529 G T 1.442315 -3.1615e-05
9:24283949 A G 0.040310 -3.9005e-05
9:24284921 G T 1.893998 -6.1149e-05
9:24305855 T C 0.118038 -2.4216e-05
9:24314260 T C 0.565147 6.8998e-06
9:24315911 G A 0.055014 1.1069e-05
9:24326112 C G 0.082210 1.7006e-05
9:24331307 C A 0.090318 1.3232e-06
9:24333816 T C 0.130787 6.5320e-05
9:24335994 C T 0.067864 9.6856e-06
9:24342423 G T 0.128772 8.6191e-06
9:24351701 T C 0.108953 7.7066e-06
9:24351770 T C 1.100513 6.2225e-06
9:24351840 T G 0.080948 -7.1697e-05
9:24352859 C T 0.036532 1.3460e-05
9:24386250 A G 0.034672 7.0926e-06
9:24394582 G A 0.029073 -1.0540e-05
9:24416223 C T 1.776716 -6.0950e-05
9:24423134 C T 0.107275 5.8380e-06
9:24424199 C T 0.374322 -1.7929e-06
9:24424494 C G 1.399889 -2.8134e-05
9:24433591 T C 0.076614 9.5918e-06
9:24452249 A G 0.041245 2.6609e-05
9:24457291 A C 1.894741 -4.4789e-05
9:24457476 A G 0.028148 -2.8626e-05
9:24459115 T C 0.057315 -7.4890e-06
9:24461542 A G 0.111458 5.3102e-06
9:24465894 T C 0.027862 -1.3397e-06
9:24466353 T C 0.095810 7.1094e-06
9:24470066 A G 0.050573 -2.1885e-05
9:24472623 A G 0.022581 1.3386e-05
9:24479050 C T 0.409915 -6.1783e-05
9:24488921 C A 0.070113 -5.0193e-06
9:24495241 G A 0.984440 -4.9479e-05
9:24520194 G A 1.211952 -1.0274e-05
9:24520381 G A 0.077987 5.6135e-06
9:24528234 C T 0.620936 -2.8338e-05
9:24530815 C G 0.052699 -4.4579e-05
9:24531197 G T 0.081029 2.1748e-05
9:24538142 C A 0.026742 1.1405e-05
9:24550586 C A 0.157364 7.1085e-06
9:24556973 T C 0.079941 1.9487e-05
9:24558022 C T 0.052147 -4.8466e-06
9:24564198 G A 0.690900 -9.8407e-06
9:24568125 C T 0.085479 4.0182e-06
9:24587252 G A 0.286947 1.0426e-05
9:24599714 A T 0.118119 4.1506e-05
9:24607556 G A 0.119437 8.7209e-06
9:24608390 T C 0.041138 -1.6572e-05
9:24611322 G T 0.217126 1.0850e-05
9:24612857 G A 0.054744 -4.5163e-05
9:24614812 A C 1.352870 3.0551e-05
9:24618331 C T 0.039966 2.8332e-06
9:24621013 T G 0.037447 -9.3139e-06
9:24623497 G A 0.059467 6.2202e-06
9:24625154 G A 0.384082 -2.7647e-05
9:24627562 T C 0.072586 3.5391e-05
9:24648712 T C 0.075813 1.1906e-05
9:24649030 G A 0.086813 -3.0315e-05
9:24651946 A G 1.296341 8.2945e-06
9:24653566 G A 0.163294 -3.8198e-06
9:24659540 G C 0.097680 3.9692e-05
9:24661876 A G 0.938881 3.0226e-06
9:24662558 A G 1.100215 -3.6750e-07
9:24671602 A C 1.037457 -1.8715e-05
9:24671671 C T 0.266301 2.1295e-05
9:24673278 G C 0.049612 -3.1354e-05
9:24684335 T C 0.266401 3.3971e-05
9:24686862 T C 0.210829 1.4301e-05
9:24697998 C T 0.078857 1.6693e-06
9:24708168 T C 0.044510 1.6205e-06
9:24712715 G A 0.064482 1.2741e-06
9:24713344 G A 0.045325 8.1858e-06
9:24714014 C T 0.204039 -4.3410e-05
9:24719949 G T 0.049840 -1.4299e-07
9:24721706 C G 0.245514 9.3555e-06
9:24721715 G A 0.866752 -2.1076e-05
9:24722710 C G 0.555361 4.5586e-05
9:24723405 A G 0.070382 1.8920e-05
9:24725697 C T 0.720778 -1.3469e-05
9:24727279 G A 0.113954 9.8954e-06
9:24730341 A G 0.047295 -1.5580e-05
9:24730716 A G 1.194568 -1.8397e-05
9:24740388 C T 0.080646 -1.0481e-05
9:24740580 C A 0.689365 3.1885e-05
9:24741106 T C 0.037210 -1.3761e-06
9:24741297 G T 0.347083 -3.4059e-06
9:24742889 C T 0.096193 -1.5476e-06
9:24750179 G T 0.986731 4.9470e-06
9:24750193 T G 0.135864 -2.7943e-05
9:24750255 G T 0.134458 1.2570e-05
9:24757627 G T 1.726231 9.5469e-06
9:24757755 A G 0.285727 1.8867e-06
9:24758610 A C 0.048356 5.2993e-06
9:24769088 G A 0.051024 -1.8766e-05
9:24769578 C A 0.134371 -1.3556e-06
9:24769948 G A 1.836342 9.7284e-06
9:24770750 G A 0.136055 -1.0884e-05
9:24772872 T C 0.055315 2.5882e-05
9:24781300 C T 0.110712 -1.7480e-05
9:24782686 C A 0.419293 -2.5800e-05
9:24786244 A C 0.131599 -1.6724e-05
9:24786605 G A 0.149655 -1.6450e-05
9:24787071 G A 0.218165 3.4384e-05
9:24794150 G C 0.093548 1.0292e-05
9:24795655 T C 0.087284 1.0764e-05
9:24797747 G A 0.323528 -3.2110e-05
9:24801362 A G 1.061479 -1.0458e-04
9:24808200 C T 0.037480 -9.1917e-06
9:24813775 G A 0.030452 1.2879e-05
9:24815969 G C 0.060405 3.7061e-05
9:24816200 T C 0.070720 2.7384e-05
9:24820697 C T 0.488896 -7.7125e-05
9:24821817 G A 0.505424 -9.6174e-05
9:24822215 G A 0.058983 1.0298e-05
9:24822671 C T 0.511464 -2.5075e-05
9:24823390 G A 0.138889 9.5348e-06
9:24826015 A G 0.736351 -3.5365e-05
9:24826418 C T 0.327273 -2.4980e-05
9:24830666 T C 0.146500 9.6987e-06
9:24838852 T C 0.776778 -5.6698e-05
9:24841259 C T 0.584602 -8.5936e-05
9:24842403 A C 0.024487 1.7698e-05
9:24844349 C T 0.071720 1.3353e-05
9:24848892 C A 0.732963 -5.7198e-05
9:24853029 G A 0.037863 3.5561e-06
9:24862969 A G 0.329935 -5.4979e-06
9:24864298 T G 0.028382 -6.6425e-06
9:24864897 A G 0.060376 5.0729e-05
9:24866799 G A 0.063125 5.3933e-05
9:24866860 C G 1.365788 -1.2757e-05
9:24872573 A G 0.259166 7.3883e-05
9:24877764 T G 0.085907 1.1744e-06
9:24878247 A G 0.219291 -2.5048e-05
9:24885734 G A 0.028271 -1.3774e-05
9:24887907 G C 0.048353 3.7695e-05
9:24897126 C T 0.907952 2.5215e-05
9:24903414 G A 0.048067 -7.5977e-06
9:24906802 C T 0.571113 4.6990e-05
9:24907154 C A 0.044942 3.4893e-05
9:24911447 G A 0.046899 9.9712e-06
9:24916677 G A 0.272383 6.0076e-05
9:24920844 T C 0.038732 -5.0481e-05
9:24921253 C T 0.855613 -2.1614e-05
9:24925470 G A 1.804046 9.2265e-06
9:24929646 C A 0.322979 4.8830e-06
9:24933722 G A 0.058824 2.4025e-06
9:24941200 A G 0.074602 2.9282e-05
9:24946243 A G 0.055082 2.7176e-05
9:24947285 G A 0.301424 -3.2766e-06
9:24960596 T G 0.126535 -3.2783e-05
9:24965611 T C 0.280202 -3.8686e-06
9:24969175 C G 0.263684 -3.6161e-05
9:24971701 G A 0.064449 -6.6924e-07
9:24974842 T C 0.144339 -8.8102e-05
9:24980727 A G 0.030722 3.7309e-06
9:24993060 C T 0.402155 1.5063e-05
9:24993976 C T 0.068711 2.9170e-05
9:24994618 A G 0.023649 9.1367e-06
9:24998422 T C 0.072849 3.9945e-06
9:25000304 C G 0.226945 2.1440e-05
9:25004725 T C 0.020196 -3.4833e-06
9:25004901 A G 0.946519 -3.8581e-05
9:25008242 A G 0.134270 5.7814e-05
9:25011159 T C 0.909863 -2.7271e-05
9:25016227 T G 0.034513 3.2019e-05
9:25018472 C T 0.028339 -3.5115e-05
9:25026353 G A 1.105519 -6.3140e-05
9:25030158 C T 0.043079 4.3844e-06
9:25032303 A G 0.498410 -2.5770e-05
9:25032364 C A 0.109375 -2.4037e-05
9:25036153 C T 0.133819 1.5329e-05
9:25037697 C A 0.066864 8.9676e-06
9:25046186 A G 0.056412 -1.2501e-05
9:25047762 T C 0.027479 -3.0887e-06
9:25048992 G T 0.074566 1.6128e-05
9:25049240 G A 0.020257 4.7077e-05
9:25049507 T C 0.706792 -5.2515e-05
9:25049918 T C 0.093061 -3.9464e-05
9:25052923 G A 0.022584 1.1567e-06
9:25054215 T C 0.020643 -1.6678e-05
9:25054612 G A 0.088205 -1.9983e-05
9:25057881 T C 0.042089 3.1369e-05
9:25062147 G A 1.136188 -2.1684e-05
9:25077035 C A 0.066439 2.5952e-05
9:25077128 A G 0.088364 -1.1421e-06
9:25084369 T C 0.913336 -8.5551e-05
9:25093183 A G 0.225267 3.4560e-05
9:25095132 A G 0.027138 -7.6143e-07
9:25122214 G A 1.037408 -8.9559e-05
9:25125413 G A 0.022721 1.4707e-06
9:25130696 G A 0.473053 8.1956e-06
9:25154021 A G 0.039015 1.9990e-06
9:25156005 G T 0.248981 -4.0726e-05
9:25160222 G A 0.500857 1.0355e-05
9:25183674 A G 0.117658 -1.7545e-05
9:25191923 A G 0.282062 -2.6627e-06
9:25209390 G T 0.101494 1.7912e-06
9:25216669 C T 0.138029 9.3498e-06
9:25217745 C A 0.223514 -4.3045e-05
9:25218035 C T 0.046951 -3.1604e-06
9:25225955 G A 1.954542 -3.2693e-05
9:25227316 T C 0.043598 2.3961e-05
9:25241316 C A 0.877356 3.3442e-05
9:25246151 C T 0.875584 -3.0952e-06
9:25251041 T G 0.029592 -5.7791e-05
9:25254520 A G 0.056552 -8.6676e-06
9:25274305 C G 0.136825 -1.5432e-05
9:25274474 G A 0.055325 1.0065e-05
9:25278431 G A 0.098813 -7.9055e-06
9:25279649 T G 0.397227 3.0102e-06
9:25281072 C A 0.150454 2.9895e-05
9:25281912 T C 0.797237 -9.2181e-05
9:25286964 A G 0.048622 1.5755e-05
9:25287180 C A 0.503032 -3.5466e-06
9:25292127 A G 0.390210 -1.5767e-06
9:25294731 T G 1.555569 -1.4221e-05
9:25296601 C T 0.377480 -3.7480e-05
9:25297533 A G 0.180156 -1.0118e-05
9:25298817 T G 1.761747 -9.7466e-06
9:25300145 T G 1.762617 -1.4037e-05
9:25302926 T G 0.086371 -1.6446e-05
9:25311297 C T 1.222553 -1.0340e-05
9:25311724 C T 0.061830 2.6617e-05
9:25321853 A G 0.056270 -3.9493e-05
9:25346372 C T 0.132991 -1.6952e-05
9:25352201 T C 0.491739 2.4317e-05
9:25354919 C A 0.310181 5.5274e-05
9:25394599 G T 1.103444 -3.7996e-05
9:25397660 C T 1.403963 -7.4910e-07
9:25403001 C T 0.046428 1.3601e-05
9:25422611 T C 0.045127 7.0058e-06
9:25431328 G A 0.049216 -3.2426e-05
9:25432727 G T 0.182367 -5.3236e-05
9:25434369 A G 0.499997 -9.4142e-06
9:25452812 A G 0.133455 -3.6199e-05
9:25459043 G A 0.554371 -1.7783e-05
9:25462188 T C 0.237458 2.9357e-05
9:25464912 G A 0.109975 -9.7556e-06
9:25472081 C T 0.413966 -3.0277e-06
9:25481421 G T 0.047610 -3.6702e-06
9:25483059 A C 0.033916 7.2954e-05
9:25483711 G A 0.111517 1.3152e-05
9:25484551 A G 0.061181 -4.2404e-06
9:25488417 A G 0.263240 -2.5811e-05
9:25489105 A G 0.071486 6.9676e-06
9:25499528 G T 1.449453 5.5800e-06
9:25504372 A C 0.555276 2.8595e-05
9:25522690 A G 1.103091 4.2243e-05
9:25539164 A C 0.602403 -2.9711e-06
9:25548749 C T 0.395971 -1.9067e-05
9:25549118 G T 0.088780 -8.4742e-06
9:25551357 T C 0.394871 -1.8683e-06
9:25558517 A G 0.067679 -2.9370e-05
9:25558868 G A 1.004547 1.6820e-05
9:25562454 G T 0.736166 -5.4439e-08
9:25563756 G A 1.039537 1.1114e-05
9:25564158 G T 0.086303 -3.4230e-05
9:25564201 C T 0.067400 1.3788e-05
9:25565106 T C 0.359066 3.5018e-05
9:25565442 G T 0.775256 -2.7421e-05
9:25566565 C T 0.047879 -6.7163e-06
9:25566855 C G 0.078624 5.2158e-07
9:25575794 G A 0.040281 1.4376e-05
9:25591075 A G 0.121043 -1.7093e-05
9:25592517 G A 0.025652 2.1047e-05
9:25592587 C G 1.490671 -7.3435e-05
9:25599860 C A 0.401255 2.0878e-05
9:25600397 C T 0.306536 -4.5785e-05
9:25603112 C T 0.093191 1.0400e-05
9:25603959 C T 0.066497 4.8621e-05
9:25608163 T G 0.429942 -6.4011e-05
9:25608208 A T 0.082658 -2.5697e-05
9:25614128 C T 0.096148 -2.3730e-05
9:25614409 A G 1.609196 -6.5833e-05
9:25618052 A G 0.280790 -3.4916e-05
9:25618261 T C 0.657770 -1.7909e-05
9:25618483 C T 0.026720 -3.1364e-06
9:25618859 C T 0.392093 1.0748e-06
9:25621363 A C 0.382582 -3.0277e-05
9:25628562 A G 0.050791 -2.9019e-05
9:25629552 G A 0.096258 2.0993e-05
9:25629910 T C 0.552164 -1.7649e-05
9:25631130 C T 0.856879 1.8459e-05
9:25633479 A C 0.184025 2.4990e-05
9:25634034 G A 0.075248 -2.4713e-05
9:25637456 G T 0.061551 -4.8913e-05
9:25640498 G A 0.185957 5.5937e-05
9:25642678 T G 0.251928 -1.4740e-06
9:25645211 G A 0.150191 -1.6078e-05
9:25646816 C T 0.451300 3.2139e-05
9:25647026 T C 1.613562 1.1909e-05
9:25648883 C T 0.534084 -4.0170e-06
9:25652014 C T 0.542352 9.8293e-06
9:25654106 T C 0.049265 1.3872e-06
9:25655916 C T 0.253807 3.3560e-05
9:25661081 G A 0.532423 -2.5990e-05
9:25661206 A G 0.344333 -7.5680e-06
9:25661720 G A 0.920182 -1.0215e-04
9:25664916 T C 0.065585 5.4764e-06
9:25666291 C T 0.050995 -4.0688e-05
9:25667451 T C 1.244164 -8.7941e-05
9:25671218 C T 0.340529 6.1758e-06
9:25676579 T C 0.049262 -3.7859e-05
9:25677698 C A 0.652278 2.1550e-05
9:25677953 C T 1.882462 -3.2476e-05
9:25679137 T C 1.123666 -4.2151e-05
9:25681709 A G 0.103211 1.5859e-05
9:25688977 T C 0.974566 1.6308e-07
9:25689274 T C 0.038207 -7.3037e-06
9:25689845 C A 0.319720 -1.5221e-05
9:25690311 C A 1.059340 3.2333e-05
9:25691032 C T 1.194448 1.3329e-06
9:25695995 T C 0.037986 2.1930e-05
9:25696454 G T 0.049116 -1.7807e-05
9:25699205 G A 0.053365 2.7272e-05
9:25703271 C T 0.400902 1.4668e-06
9:25705690 C T 0.069552 3.9648e-06
9:25707691 C T 0.443153 7.9692e-06
9:25716144 G T 0.396426 1.8375e-05
9:25717537 A G 0.426940 2.3777e-04
9:25719070 C T 0.992687 5.1665e-05
9:25722614 A G 1.240548 9.5800e-06
9:25723678 A G 0.381852 1.5254e-04
9:25724234 G A 0.350105 1.1644e-04
9:25730285 T C 0.402521 1.1257e-04
9:25737401 T C 0.037895 2.0055e-05
9:25737418 G C 0.079390 -9.5388e-05
9:25739312 T C 0.932328 -4.9480e-05
9:25739385 G T 0.043316 -7.1482e-05
9:25742531 A G 0.523928 8.1215e-06
9:25742639 C T 0.043397 4.3021e-05
9:25745122 A G 1.632939 -4.0088e-06
9:25752373 C T 0.139470 -3.0808e-06
9:25753617 T C 1.766213 1.7446e-05
9:25754450 C T 0.092691 -6.5875e-06
9:25757694 G A 0.947385 -1.4940e-06
9:25762125 G T 0.084456 -1.6324e-05
9:25763761 G A 0.085248 1.2803e-05
9:25764505 G C 1.961199 -4.2999e-06
9:25767342 G T 1.912054 3.2437e-06
9:25772005 C T 0.065965 -1.6369e-06
9:25775262 A C 0.445139 1.7540e-05
9:25783111 C T 1.784665 2.9004e-05
9:25787062 G A 0.980759 -1.0749e-05
9:25792486 C A 0.444094 -7.7729e-06
9:25795523 T C 0.036652 2.2189e-05
9:25800000 C T 0.892696 2.8128e-05
9:25805162 A G 0.222479 1.0476e-05
9:25807057 G A 1.914434 1.3372e-05
9:25807383 G A 1.846713 1.4005e-05
9:25812031 G A 0.720129 1.3947e-05
9:25821207 A G 0.082879 -1.1487e-05
9:25825005 A G 1.081103 -4.3414e-06
9:25829002 C T 1.181886 1.4764e-05
9:25830447 T C 0.033396 2.3378e-06
9:25830482 T C 0.033513 -9.9210e-06
9:25839353 G A 1.156592 1.7143e-05
9:25841051 G C 0.261065 7.6951e-06
9:25847430 C T 0.060788 -2.1492e-06
9:25862047 T C 0.082879 -3.2598e-06
9:25890133 C A 1.359949 -3.2250e-05
9:25892067 C T 1.964117 -3.7144e-07
9:25892424 C T 0.071009 1.5410e-05
9:25897335 T C 0.331921 -8.7368e-07
9:25898819 G C 0.194886 -1.9871e-06
9:25902562 C T 0.111410 1.9531e-06
9:25904637 T C 0.162528 1.4382e-06
9:25908006 C G 0.606151 1.4420e-05
9:25908067 A G 0.030904 1.9514e-05
9:25912924 C T 0.109706 -7.0945e-06
9:25917668 C T 0.313316 1.0167e-05
9:25925008 C G 0.036269 5.8565e-06
9:25936455 G A 0.123101 -1.1290e-05
9:25938342 A G 0.186460 1.5617e-06
9:25939182 C T 0.022854 -1.3778e-05
9:25941038 A G 0.069172 1.3770e-06
9:25941211 C T 0.339010 2.5423e-06
9:25941825 A G 0.029401 -2.2512e-05
9:25950505 G A 0.057023 3.5362e-05
9:25953377 C T 0.040346 -6.1389e-06
9:25955230 C T 0.067419 1.6983e-05
9:25955990 T C 0.023857 7.9449e-06
9:25956931 C T 0.234553 5.1379e-05
9:25958888 A G 0.029177 -1.2303e-05
9:25960505 T C 0.474335 -3.2330e-06
9:25964409 C G 0.032351 2.1616e-05
9:25967383 G A 0.050891 5.7504e-06
9:25970007 G A 0.028771 -8.6354e-06
9:25971636 T C 1.862517 2.3229e-05
9:25973292 C A 0.647458 -2.7923e-05
9:25982488 G A 0.058084 -3.9370e-06
9:25996679 A G 0.022630 1.0991e-05
9:25998516 C T 1.437667 2.0048e-05
9:25999871 C T 0.223060 -1.0451e-05
9:26007745 A C 0.722745 3.9310e-05
9:26009436 T C 0.087332 -7.7509e-06
9:26013156 G A 0.538538 -1.9841e-05
9:26019372 G A 0.024194 -6.4502e-06
9:26025378 A G 1.264246 -3.0948e-05
9:26027356 A G 0.065127 -2.5474e-06
9:26034255 C A 0.306520 3.6437e-06
9:26034314 T C 1.804841 -4.7069e-06
9:26038217 A G 1.267329 1.6720e-05
9:26041002 C T 0.021789 -2.8785e-05
9:26042451 T C 0.048528 8.5378e-06
9:26056086 C T 0.047013 3.6561e-06
9:26057295 G A 1.006787 5.7302e-06
9:26061368 C G 0.162470 -5.6629e-06
9:26064456 A G 0.039524 2.2247e-05
9:26066243 A G 0.029326 -1.6492e-06
9:26079103 G A 0.155488 -2.5986e-05
9:26081438 A G 0.064839 -1.6947e-05
9:26098476 T C 0.156072 -2.0194e-05
9:26099341 C T 0.081298 -7.7246e-05
9:26103848 C T 0.065166 -7.7780e-06
9:26110355 T G 0.025035 1.3625e-05
9:26111190 G C 0.042744 -2.7785e-05
9:26116150 T G 0.549388 -2.1402e-04
9:26121991 A C 0.588355 2.6908e-05
9:26124362 C T 0.454468 -3.8178e-05
9:26130190 A G 0.046902 -1.1920e-05
9:26132659 T C 0.062063 3.1195e-05
9:26133808 G C 0.607615 4.4057e-05
9:26141756 C T 0.170776 -2.6792e-05
9:26143725 G A 0.091951 -1.4871e-04
9:26146981 C T 0.073869 -1.7654e-05
9:26151162 T C 0.084479 -1.3660e-05
9:26153585 C T 0.162369 -2.2178e-05
9:26154827 G A 1.215283 -1.8853e-05
9:26159323 T C 0.048424 5.7572e-06
9:26171324 C T 0.134432 -3.5497e-05
9:26172453 C T 0.021630 -6.2983e-06
9:26184637 A G 0.047477 -9.0719e-06
9:26184917 T C 0.047785 -3.9274e-06
9:26189292 T C 0.080844 2.0930e-06
9:26194930 C T 0.030222 7.2664e-06
9:26195519 C T 0.192484 -3.5592e-05
9:26208857 C G 0.134153 -1.7388e-05
9:26209068 A G 0.026064 2.5435e-05
9:26217228 G A 0.751146 1.8018e-05
9:26218843 A G 0.109527 -3.6202e-07
9:26220278 C T 0.034458 3.0270e-05
9:26222710 A G 0.446197 -1.3590e-05
9:26226758 C A 0.025898 -6.4450e-07
9:26230779 A G 0.025253 -3.4207e-06
9:26233872 G A 0.807526 1.0602e-05
9:26243325 C T 0.665002 2.5688e-05
9:26243484 A G 0.046149 -2.5611e-05
9:26263018 G T 0.122543 -3.4205e-05
9:26267385 G A 0.062226 2.1220e-05
9:26267529 C T 0.049320 2.4813e-05
9:26268812 C T 0.170993 1.1155e-05
9:26273358 G A 0.096008 -9.1340e-05
9:26274958 G C 0.057750 2.1022e-05
9:26290354 A G 0.625880 -1.2140e-05
9:26295831 T C 1.682574 2.1411e-05
9:26297343 T C 0.893271 2.8242e-05
9:26299592 G T 0.045123 2.6889e-05
9:26302016 T C 0.042429 -1.5254e-05
9:26305946 T C 0.061865 2.9154e-05
9:26310685 T C 0.026931 1.5520e-05
9:26314312 T C 0.170133 7.6238e-06
9:26317973 C A 1.256667 7.9179e-06
9:26318227 C G 0.116636 -1.5607e-05
9:26325423 A C 0.069948 -1.6952e-05
9:26331285 T C 0.072804 4.1668e-06
9:26339647 T C 0.075095 6.8639e-05
9:26340051 C T 0.072953 -2.9381e-06
9:26341462 C T 0.223881 -1.0270e-05
9:26354809 G A 0.036405 -1.5475e-05
9:26355993 C T 0.077527 -8.6879e-06
9:26362506 C T 0.049570 1.8353e-06
9:26362879 T C 1.740568 1.3979e-05
9:26367184 C T 1.805026 4.6050e-05
9:26380636 G A 0.067925 2.2224e-05
9:26387554 A G 0.072719 2.4780e-05
9:26394003 C T 0.145036 8.3523e-06
9:26395676 T C 0.033929 -2.6203e-05
9:26415623 T C 0.052219 -5.6992e-05
9:26416084 T C 0.031689 -2.0114e-05
9:26420126 A C 0.132524 -1.3139e-06
9:26421561 T G 0.039469 1.3892e-05
9:26422290 T C 1.848043 2.9448e-05
9:26426305 A G 0.051297 5.2928e-05
9:26433194 T C 0.149512 -3.0698e-05
9:26434725 T C 0.037642 -2.4743e-05
9:26435578 C G 0.070077 3.1225e-05
9:26439409 A G 0.046399 -1.3805e-05
9:26449751 C A 0.077786 1.4584e-05
9:26452166 T G 0.062034 1.6346e-06
9:26454110 A G 0.027590 1.2572e-05
9:26457404 G A 0.402041 -4.4993e-05
9:26464273 T C 0.032887 9.7214e-06
9:26466575 A C 0.639249 -1.2167e-04
9:26469057 A C 0.043679 3.4863e-05
9:26471186 G T 1.092276 3.6661e-05
9:26471395 T C 0.128937 -3.7084e-05
9:26479156 C T 0.062119 -1.5342e-05
9:26505918 C T 1.099157 3.3257e-05
9:26509033 T G 0.043332 -3.8769e-06
9:26518514 A C 1.013402 4.7667e-06
9:26521965 C T 0.077611 4.7126e-06
9:26524866 A G 0.035324 5.8903e-06
9:26526327 C T 1.066806 8.9563e-06
9:26530757 T C 1.156183 3.0116e-05
9:26538665 C T 0.348381 -2.6517e-05
9:26547197 C T 0.066809 -1.6469e-05
9:26554531 A G 1.519157 3.2831e-05
9:26556390 A C 0.041936 -5.8286e-05
9:26560804 A C 0.024772 9.9725e-07
9:26571896 G A 0.025954 2.9730e-05
9:26600069 C T 0.067416 -7.0063e-06
9:26601762 T G 0.268053 -2.8863e-05
9:26607745 A G 0.051936 -1.2863e-05
9:26611829 C T 0.041498 6.4025e-05
9:26614847 T C 0.753697 -2.9784e-05
9:26618389 A C 1.839604 1.5106e-05
9:26618520 C A 0.558584 -2.6411e-05
9:26624341 A G 0.174174 -2.7749e-05
9:26625052 T C 0.067166 -1.1272e-05
9:26626389 C T 0.048720 -4.5361e-05
9:26635464 T C 0.076131 -3.3453e-05
9:26647551 C T 0.136665 -5.4272e-05
9:26666571 T C 1.788969 1.3441e-05
9:26674986 G A 1.533799 -6.4353e-06
9:26675909 C A 0.341798 5.6064e-06
9:26676563 A G 0.038603 5.2480e-06
9:26684083 C T 0.740256 -6.1636e-06
9:26694888 G A 0.388344 -5.9818e-06
9:26702745 A G 0.341717 -6.8225e-06
9:26707333 A C 0.162557 -1.7697e-06
9:26707779 T C 0.021539 -5.6805e-05
9:26720925 A G 0.029118 2.3789e-05
9:26722736 G A 1.295763 2.4524e-05
9:26723273 C T 0.133709 -2.3934e-05
9:26723522 C T 0.381391 -2.7923e-05
9:26725702 T C 0.255200 3.9378e-05
9:26750721 T C 0.913888 1.7056e-05
9:26751013 C T 1.404105 3.1074e-05
9:26751369 C T 1.717104 2.9007e-06
9:26754142 A G 0.547983 -2.0570e-06
9:26754840 C G 0.174028 -5.7950e-06
9:26767302 G A 0.081714 1.4637e-08
9:26768409 T C 0.136097 1.4052e-06
9:26779336 C T 0.041553 -3.2617e-05
9:26781944 C G 0.053079 -4.2826e-06
9:26783463 T C 0.150593 -1.0239e-05
9:26788773 A G 0.100877 5.4730e-05
9:26789940 G A 0.772620 2.0120e-05
9:26790633 G A 0.153541 9.0563e-06
9:26796880 T C 0.032659 -2.6152e-05
9:26798101 T G 0.313391 -3.1199e-05
9:26798493 A G 0.065105 -5.3742e-05
9:26802204 G T 0.030079 -1.9975e-05
9:26804941 T C 0.164083 -2.3088e-05
9:26809428 T G 0.292640 -1.0219e-05
9:26817490 G A 0.081120 1.0589e-05
9:26822289 G T 0.037538 2.0965e-05
9:26850609 T C 0.129401 8.0316e-06
9:26862959 A G 0.046980 -1.0099e-06
9:26878295 G A 0.288018 -1.1352e-05
9:26894666 C T 0.031842 1.9583e-05
9:26901602 T C 1.636149 2.6303e-06
9:26904699 G T 0.130791 3.0885e-06
9:26915925 A G 0.370508 -1.1558e-06
9:26921623 G A 0.092996 7.1635e-06
9:26923749 C T 0.046006 -3.1491e-05
9:26927610 C T 0.025162 2.3381e-05
9:26935996 T A 0.225079 1.2240e-06
9:26941243 A G 0.038489 2.9744e-05
9:26942447 A C 0.302534 -9.8006e-06
9:26947827 C T 0.144024 7.2504e-07
9:26951033 T C 0.098926 1.1169e-05
9:26954027 G A 0.077458 -5.0689e-05
9:26956371 G A 0.081749 -2.7281e-05
9:26961836 T C 0.082012 -3.1219e-05
9:26967823 C G 0.036207 3.3258e-06
9:26978170 G A 0.091185 3.9559e-05
9:26978259 G A 0.090841 4.4030e-05
9:26991514 A G 0.045007 2.3743e-05
9:26995787 A G 0.098822 1.3162e-05
9:26998090 T C 0.047873 -3.0828e-05
9:27000340 T C 0.418338 1.3333e-05
9:27037553 A G 0.029498 -2.1097e-05
9:27042895 T C 0.052904 2.4862e-05
9:27050593 A C 0.195564 4.2034e-06
9:27056376 T C 0.052138 -1.9871e-05
9:27062666 A G 0.022283 -1.1989e-05
9:27062721 T C 0.231440 2.1945e-06
9:27065690 T C 0.029641 -1.4573e-05
9:27067654 G A 0.158215 -1.2027e-05
9:27071231 G A 0.104178 -3.0734e-05
9:27084462 A G 0.366314 3.7039e-05
9:27088757 G A 0.113429 5.5735e-06
9:27092254 T C 0.360968 5.1687e-05
9:27095185 C T 0.033870 -1.4911e-05
9:27099244 A G 1.792744 -8.3261e-06
9:27112311 T G 1.480519 -3.3279e-05
9:27116823 C T 0.503012 -5.1964e-05
9:27117744 A G 0.097907 -3.4722e-05
9:27118167 G A 0.028291 -2.8857e-06
9:27118771 G C 0.029242 -3.8971e-05
9:27119939 C T 0.238325 -2.3546e-05
9:27119949 T C 1.344648 -1.7697e-05
9:27119992 G C 0.095547 -4.9366e-06
9:27120630 A G 0.058058 9.3048e-06
9:27121906 C T 0.253444 -4.4162e-05
9:27123260 G A 0.286246 -2.8804e-06
9:27129497 C A 0.120427 -1.5118e-05
9:27130234 G A 0.057821 1.5116e-05
9:27136393 C T 1.087852 -9.9767e-06
9:27140049 G A 0.090559 1.1729e-05
9:27140165 A G 0.319785 2.3680e-05
9:27142444 G A 0.189634 -1.0298e-05
9:27149197 A G 0.060694 8.0845e-06
9:27151706 A G 0.537528 -2.0530e-05
9:27152977 T C 0.439469 -2.4645e-05
9:27157144 G A 0.593558 1.4793e-05
9:27161420 T C 1.911389 -2.3406e-05
9:27162361 C A 0.138655 7.7146e-08
9:27164940 G A 0.037187 2.0392e-05
9:27166159 C T 0.648500 -2.9672e-05
9:27168425 G A 0.065199 9.4671e-06
9:27170934 T C 1.537230 -7.8480e-06
9:27172838 A C 1.371271 -4.6216e-06
9:27173062 T G 0.398649 5.2549e-05
9:27173180 T C 1.031731 1.6121e-05
9:27173429 C T 0.115678 -1.1356e-05
9:27173693 T C 0.243239 -1.9658e-05
9:27183463 C A 1.920110 -3.2396e-05
9:27184130 G A 0.195571 3.8714e-05
9:27184714 A G 0.074742 6.7436e-06
9:27186887 T G 0.542864 -2.8795e-05
9:27187574 G C 0.109001 -5.3010e-05
9:27190655 A G 0.073768 1.0176e-05
9:27192330 A G 1.466029 -3.6334e-05
9:27196119 G T 0.522309 -8.0794e-06
9:27197368 C T 0.128963 -1.3524e-06
9:27201968 G A 0.489964 -2.2377e-06
9:27203002 A G 0.093564 -3.7191e-05
9:27203134 G A 0.977588 5.7748e-06
9:27205021 A G 0.550781 5.3153e-06
9:27205922 C T 1.113523 -2.7886e-05
9:27206669 C G 0.035100 -1.2541e-05
9:27210756 G A 0.517599 1.4321e-06
9:27212360 T C 1.522490 -5.9986e-06
9:27212966 C T 0.622351 -8.6870e-07
9:27213580 C T 0.443123 -1.3359e-06
9:27213612 C G 0.136354 -4.5596e-05
9:27214989 G C 0.098576 -5.1236e-05
9:27217383 T G 0.827841 1.6069e-05
9:27217992 G T 1.625497 2.5384e-05
9:27219640 A C 0.439764 -1.1719e-05
9:27220066 A G 0.321363 -3.3861e-05
9:27226902 A G 0.877623 -7.8114e-05
9:27228022 G A 1.822810 -8.9851e-06
9:27228503 T C 0.777667 -1.4994e-04
9:27230152 A G 0.305948 -4.7955e-05
9:27230287 T C 0.070094 -2.3000e-05
9:27239343 A G 0.374026 -2.4060e-05
9:27248006 T C 0.034977 5.6498e-06
9:27248614 G T 0.398539 -4.1836e-05
9:27249334 A G 0.210193 -1.6239e-05
9:27265156 G A 1.371709 -2.9820e-06
9:27269753 T C 0.282815 -1.7685e-05
9:27271993 A G 0.037480 2.4321e-05
9:27272582 G A 1.734193 -1.3435e-05
9:27276706 T C 0.029868 -2.5390e-05
9:27282154 C T 0.690575 -3.8912e-05
9:27284785 T G 0.030066 -2.2120e-05
9:27289832 T G 1.723761 1.7350e-06
9:27292474 C T 0.037424 -1.7240e-05
9:27292906 C T 0.158611 3.5386e-06
9:27297876 G A 0.288109 -1.4943e-05
9:27304548 T G 0.074297 1.5767e-05
9:27310334 G A 0.818364 4.0257e-05
9:27311537 G A 0.563917 -3.2198e-05
9:27311732 C T 0.893362 -1.0228e-05
9:27313557 A G 0.032939 -2.8113e-05
9:27316787 T C 0.105519 -5.5431e-06
9:27316971 C T 0.336089 2.3741e-05
9:27327487 C T 0.305221 -3.8538e-05
9:27328964 T C 1.609612 4.4806e-05
9:27332892 G A 1.019761 -2.8500e-05
9:27334289 A G 0.539291 9.7700e-06
9:27335339 G A 0.715296 9.4607e-05
9:27336663 C T 0.141440 1.8143e-05
9:27336982 T C 0.060363 -1.4125e-05
9:27336985 C T 1.179030 -5.2444e-05
9:27338006 T C 0.093181 -5.0554e-06
9:27340197 T C 1.065520 -1.9772e-05
9:27340668 C G 1.568081 -6.8046e-05
9:27341338 G A 0.187177 -1.4281e-06
9:27343660 T C 0.031910 1.7789e-05
9:27345834 A G 0.034805 2.9428e-05
9:27346304 C T 0.040475 -1.9721e-05
9:27346660 A G 0.779576 -6.9407e-06
9:27348100 G A 0.028158 -7.9889e-06
9:27348198 T G 0.064128 -2.4077e-05
9:27349252 A G 0.133890 -3.4187e-05
9:27349728 A G 0.081402 6.8136e-05
9:27351687 A G 0.030965 -1.0081e-06
9:27352020 C T 0.113886 -1.4456e-05
9:27352928 T C 0.036045 -2.2638e-05
9:27355005 A G 0.808094 -3.9393e-06
9:27361608 A G 0.050304 -5.2492e-05
9:27366436 C T 0.758816 8.8666e-06
9:27367278 G A 0.177141 -1.3973e-05
9:27368990 T C 0.034510 -6.5896e-05
9:27369877 G A 1.374815 4.0654e-05
9:27370095 A C 0.386802 8.8606e-06
9:27371123 G A 0.224504 -2.6947e-05
9:27371620 C T 0.088754 6.7000e-06
9:27371744 G A 0.041534 -1.0221e-05
9:27372924 T C 0.990668 -4.6204e-05
9:27372991 C T 0.423937 1.6307e-05
9:27373415 C T 0.404446 -3.7484e-05
9:27376142 G A 0.066926 -9.3023e-06
9:27383756 A G 0.104548 -5.2817e-05
9:27384204 T C 0.094531 -1.0049e-05
9:27397072 T G 0.200952 -5.9876e-06
9:27397140 C G 0.095963 1.0034e-05
9:27398070 T C 0.041018 9.7294e-06
9:27400252 C T 0.079211 1.9548e-05
9:27410258 C T 0.618018 3.0662e-05
9:27416144 G T 0.730282 -2.9197e-05
9:27425951 T C 0.024357 -1.0983e-05
9:27426847 G A 1.134952 -2.2135e-05
9:27434415 A G 0.420844 -5.0837e-06
9:27443857 C A 1.389746 -3.0452e-05
9:27448772 G A 0.234913 -1.1382e-05
9:27452817 C T 1.235280 3.7206e-05
9:27453327 T C 0.365123 5.1142e-05
9:27455135 A G 0.360988 3.6726e-06
9:27457724 C G 0.070094 -1.1881e-06
9:27461736 G A 0.040359 -1.4411e-05
9:27462044 G A 0.366227 3.6946e-05
9:27462125 C A 1.273695 1.2997e-04
9:27464035 A G 1.873263 -1.0588e-05
9:27468262 G A 0.036584 -1.7463e-05
9:27468461 A C 0.821775 -1.0585e-05
9:27468673 T C 1.674197 -1.9885e-05
9:27469573 A C 0.667176 8.4069e-06
9:27474593 G T 1.675090 -5.4822e-06
9:27478052 T C 0.545536 2.3504e-05
9:27484496 G A 0.745683 3.2857e-05
9:27490967 G A 1.424684 2.1912e-05
9:27496245 C T 0.151376 -7.0655e-06
9:27511843 A G 0.133228 3.2323e-05
9:27513817 C T 1.979730 -5.1779e-07
9:27521396 T C 0.037191 5.8569e-06
9:27525751 G A 1.066767 3.1377e-05
9:27527737 C T 0.038745 2.9388e-05
9:27533984 A C 1.006618 4.5920e-05
9:27536397 T C 0.490636 -1.8785e-05
9:27541041 T C 0.950910 5.6662e-05
9:27543281 C T 1.512763 2.1638e-05
9:27556780 A G 0.396007 -2.4320e-05
9:27557530 C T 0.065043 4.3537e-05
9:27561049 C T 0.533211 -1.3421e-05
9:27561628 C T 0.261282 -5.6918e-05
9:27564338 C T 0.468519 -6.2899e-06
9:27566333 C T 0.084200 -1.1378e-05
9:27570051 G A 0.128801 1.3496e-05
9:27574515 T C 0.504213 -1.9677e-05
9:27575281 A G 0.025350 2.6146e-05
9:27582189 C T 0.038197 2.9067e-05
9:27582311 C T 1.036366 -1.0901e-05
9:27582803 T C 0.063586 1.9893e-05
9:27583128 C G 0.281689 1.6735e-05
9:27583678 T C 0.088569 2.6618e-05
9:27584899 C T 0.658361 -1.3991e-05
9:27588351 T C 0.336394 -7.8828e-05
9:27591803 A G 1.551456 1.2054e-04
9:27593837 T C 0.341214 2.6438e-05
9:27595995 T C 0.177371 -2.4909e-05
9:27596678 A C 0.497244 1.6536e-05
9:27600645 C T 0.157877 -8.8662e-06
9:27600698 G C 0.263782 2.1218e-05
9:27601376 G A 0.026178 -4.0587e-05
9:27601617 A G 0.057110 -5.0620e-06
9:27602322 T C 0.476981 -5.9989e-05
9:27602921 A G 1.116476 4.5964e-06
9:27605242 T G 0.058623 -1.5183e-05
9:27609279 C T 0.188050 8.6509e-06
9:27609514 A G 1.580110 -4.0950e-05
9:27609779 G C 0.945230 5.9096e-06
9:27609963 A G 0.030433 2.5259e-05
9:27610116 C T 0.204935 3.0576e-05
9:27617365 A C 0.042699 -1.5909e-05
9:27618056 A G 0.442374 4.3562e-06
9:27622521 C G 0.054871 2.2002e-05
9:27626674 C T 0.057789 -2.2195e-05
9:27629304 G C 0.155735 3.8402e-05
9:27630050 A G 1.932620 -8.4208e-06
9:27630562 C T 0.739198 -2.1463e-05
9:27631226 C A 0.199485 7.3441e-06
9:27635480 A G 0.699797 -2.0405e-07
9:27635939 C T 0.056010 -3.3986e-05
9:27644077 T C 0.245216 -2.9979e-05
9:27644539 C T 0.028330 1.9567e-06
9:27652540 T C 0.391963 -7.0686e-06
9:27654016 A G 0.581509 -1.4695e-05
9:27655633 T C 0.443250 -1.6201e-05
9:27656973 T C 0.593038 -2.6833e-06
9:27660948 C G 0.025528 -2.7002e-05
9:27664162 T C 0.459512 2.9414e-05
9:27672182 T C 0.318698 2.8821e-06
9:27672793 G A 0.023818 8.9191e-06
9:27673098 G A 0.020702 4.2826e-06
9:27674224 T G 0.127704 -2.8527e-05
9:27676860 C A 0.043919 -8.7337e-06
9:27677544 G A 0.589948 -1.4292e-06
9:27688573 C G 1.472170 -2.9446e-05
9:27688816 C T 0.080977 1.4768e-05
9:27700940 G A 0.713686 9.6687e-06
9:27705209 C A 0.440816 2.6122e-06
9:27711787 C T 0.061158 7.0874e-06
9:27713350 C G 0.125269 -2.2878e-05
9:27714416 C T 0.716500 3.7352e-06
9:27716676 A G 0.040326 -1.4370e-05
9:27719050 T C 0.233738 2.4899e-05
9:27719394 G T 0.627415 -2.1889e-05
9:27720921 G T 0.080013 2.7956e-05
9:27722707 C A 0.040032 1.7264e-05
9:27723713 A G 1.274233 1.6894e-05
9:27723891 C T 0.045295 1.4499e-05
9:27724226 G A 0.476039 1.7949e-05
9:27726911 G T 1.934438 2.8747e-05
9:27733472 C T 0.205990 -3.0472e-06
9:27741182 G T 0.703633 9.2033e-06
9:27746785 G A 1.933366 -1.9650e-06
9:27747041 T C 0.083995 2.4315e-05
9:27752375 G A 1.021698 7.5355e-05
9:27753227 A G 0.022731 1.1753e-06
9:27768695 C G 0.049804 4.1601e-06
9:27777538 C A 1.926054 -4.6528e-06
9:27787889 T G 0.055192 6.1507e-05
9:27791179 T C 0.109203 8.2812e-06
9:27806841 T C 0.032634 3.4964e-05
9:27815926 C T 0.094139 -8.5704e-05
9:27820493 G A 0.968619 -6.6741e-05
9:27821606 G A 0.454286 7.3468e-05
9:27824816 C T 0.139769 -2.8316e-05
9:27825988 T C 0.073593 -1.1834e-07
9:27829802 A G 0.557983 -3.2995e-05
9:27835640 G C 1.279248 -1.4776e-05
9:27843274 A G 0.031715 -2.8972e-06
9:27851979 T G 0.913716 1.0331e-05
9:27862655 G A 0.727945 1.0110e-05
9:27864330 C T 0.295805 2.6323e-05
9:27865212 G A 0.021072 1.2499e-05
9:27868521 T C 0.027213 -2.1330e-05
9:27869317 G T 0.060142 3.2190e-05
9:27871486 C T 0.065368 2.1312e-05
9:27877778 T C 0.046844 -3.0331e-05
9:27881647 G A 0.052310 1.5352e-05
9:27882653 T C 0.906024 -4.1883e-05
9:27886856 A G 0.423843 1.3757e-05
9:27889643 C T 0.511948 1.4270e-05
9:27897257 G A 0.041326 -5.5449e-06
9:27905858 G A 0.075430 -1.8993e-05
9:27908223 C T 0.123896 1.0431e-05
9:27909983 C T 1.035496 -5.7786e-05
9:27910517 C A 0.233011 2.4878e-05
9:27915384 T C 0.058827 -1.3762e-05
9:27916862 T C 0.112763 -1.1589e-05
9:27922737 G T 0.668393 3.4554e-05
9:27929356 C A 0.082295 8.4981e-06
9:27931106 T C 0.042365 -1.1495e-05
9:27947687 C T 1.905634 -8.4310e-06
9:27951129 C T 1.226630 -5.4036e-05
9:27957933 A G 0.138311 6.9104e-06
9:27961564 A C 0.040005 -3.6336e-06
9:27969292 C T 0.036126 2.0789e-05
9:27979665 G A 0.682000 -4.7085e-05
9:27983847 G T 0.688475 -4.0625e-05
9:27992040 C T 0.282913 -2.8540e-05
9:27993342 C T 0.028959 -5.9260e-05
9:27993608 C T 0.336926 6.6618e-06
9:27998073 A G 0.047788 -1.8096e-05
9:27999346 C T 0.040800 2.7433e-05
9:28001413 G C 1.031215 4.1058e-05
9:28004530 C T 0.063190 -1.1011e-05
9:28005049 G T 0.027713 1.5678e-05
9:28009501 G A 1.525993 2.3687e-05
9:28012962 T C 0.211388 -6.6918e-06
9:28020697 C T 0.048256 -2.3609e-05
9:28023942 T C 0.024243 1.2697e-05
9:28024194 C A 0.093048 -2.1963e-06
9:28028353 A G 0.299548 7.5044e-07
9:28031741 A G 0.032621 -1.2809e-05
9:28035915 C T 0.200618 -2.1214e-05
9:28035948 A G 0.020718 3.4258e-05
9:28037611 A C 1.632897 6.5998e-05
9:28043290 C A 1.735936 4.0674e-05
9:28043906 C T 0.035078 1.6241e-06
9:28044739 A G 0.576439 3.3926e-05
9:28045852 T G 0.035376 1.1995e-06
9:28045924 G A 0.453182 1.5585e-06
9:28053556 G A 0.126532 -4.2487e-05
9:28056067 G A 1.963965 1.8235e-05
9:28058390 A G 0.304575 9.2710e-06
9:28062014 T C 0.503489 3.7363e-05
9:28068081 C T 0.108894 2.7545e-06
9:28071285 C G 1.886461 2.6724e-05
9:28080775 G A 0.428222 -7.7698e-06
9:28081049 T A 0.250954 3.0713e-06
9:28082420 C T 0.076452 -1.6578e-05
9:28086344 G A 0.476578 9.8190e-05
9:28088400 G A 0.054504 -3.4987e-05
9:28093874 G A 1.255437 -9.3406e-05
9:28094175 G A 0.157591 -1.4073e-05
9:28095284 A G 0.032845 -1.3679e-05
9:28107917 C G 0.287814 -7.2809e-05
9:28108634 T C 0.334060 -6.7662e-06
9:28122252 C T 0.051693 1.0633e-06
9:28124180 A G 0.982125 2.6437e-05
9:28135132 C T 0.226169 3.9653e-05
9:28136460 C A 0.585823 -2.5318e-05
9:28140436 G A 0.089004 -2.2791e-05
9:28141368 A C 0.109667 -1.1967e-05
9:28143059 T G 0.155167 -1.5898e-05
9:28164681 G A 0.244836 2.7246e-05
9:28170050 T C 0.043978 1.3697e-05
9:28174772 A G 0.219755 -6.0179e-06
9:28175443 T G 0.093892 -9.6827e-06
9:28184014 G A 0.042102 -2.4313e-05
9:28184075 A G 0.111419 8.0291e-07
9:28186669 T C 1.453870 8.6033e-06
9:28188731 G A 0.817831 -2.6881e-05
9:28189782 G A 0.032913 7.0548e-07
9:28192662 A G 0.159552 3.2005e-05
9:28205131 C T 0.231849 1.3043e-05
9:28205326 G T 0.365191 6.2775e-06
9:28207204 A C 0.239286 9.9392e-06
9:28211487 T C 0.072904 -1.0921e-05
9:28215678 A G 0.050116 8.2972e-06
9:28218368 C T 1.793533 -1.0066e-05
9:28220439 C G 0.075680 -2.7975e-05
9:28222606 C T 0.559778 3.1480e-05
9:28222934 G T 0.812398 1.4176e-05
9:28223750 G A 0.022059 1.0563e-05
9:28226219 A G 0.589883 -7.3181e-06
9:28227167 G A 0.395692 1.2147e-05
9:28228174 C T 0.071217 -1.7392e-05
9:28234300 A C 0.060869 -7.5819e-06
9:28236729 T C 0.021669 1.6099e-05
9:28241422 T G 0.433318 -2.6613e-05
9:28247716 T C 0.098832 2.7749e-05
9:28250265 T G 0.212494 -1.4712e-05
9:28250940 T C 0.494407 9.7348e-06
9:28254570 A C 0.080759 1.0109e-05
9:28254648 C T 0.041313 8.0568e-06
9:28260722 G T 0.666173 -2.3138e-05
9:28264620 G T 0.090448 1.8513e-05
9:28266511 A C 0.293806 4.2507e-06
9:28287776 A G 0.071165 4.8372e-05
9:28291392 A G 0.254775 -2.5539e-05
9:28294879 G A 0.094486 1.0168e-05
9:28300323 A C 0.086070 -1.4471e-05
9:28302133 T C 0.054059 9.5576e-06
9:28305521 C A 0.163664 5.2332e-05
9:28313102 C T 0.044062 -2.1495e-05
9:28320201 C A 0.884630 -3.1123e-05
9:28320685 A G 0.045912 3.6805e-05
9:28329088 T G 0.421422 7.1178e-06
9:28337697 T C 0.042189 -3.1382e-05
9:28339306 T G 0.570951 -5.4055e-07
9:28341935 C T 0.342334 -1.0938e-05
9:28342014 C T 0.262711 -5.3482e-06
9:28342202 C T 0.615863 -2.2237e-06
9:28344873 A C 0.051553 1.0784e-05
9:28348133 A G 0.203721 3.9374e-05
9:28355201 C T 0.296058 -1.0006e-06
9:28355231 C A 0.049489 3.9360e-05
9:28358823 T G 0.913268 -6.3744e-05
9:28359042 A G 0.060668 4.3024e-06
9:28363762 G T 0.260153 -1.4948e-05
9:28365246 C T 0.023471 7.0039e-05
9:28365904 C G 0.047314 1.8990e-05
9:28367812 A C 0.589724 4.0709e-05
9:28369818 A G 1.188618 -8.4404e-05
9:28371898 T G 1.729808 -5.7626e-05
9:28374051 A G 0.103055 -4.0433e-06
9:28381857 A G 0.826864 -2.0895e-05
9:28384733 T C 1.598443 -4.0306e-05
9:28390534 T C 1.529771 -5.6608e-05
9:28396251 G A 0.473991 -1.7631e-06
9:28396385 C T 0.037473 -3.7973e-07
9:28396747 A G 0.226789 4.3793e-05
9:28398225 A C 0.225380 1.3311e-06
9:28402387 A G 0.783572 2.5740e-05
9:28403592 C T 0.110384 8.1376e-07
9:28406687 C A 1.387753 -3.9686e-05
9:28408040 T C 1.865600 3.1443e-05
9:28414339 G A 0.647224 3.7709e-05
9:28417572 A C 0.297425 -7.3922e-06
9:28420528 T C 0.057639 -2.0590e-06
9:28423368 A G 0.765905 -1.1033e-04
9:28429434 T C 0.188738 5.5634e-05
9:28439601 G T 0.024980 -7.7345e-07
9:28441242 C T 0.274074 1.2817e-04
9:28452675 G A 1.400408 -1.3374e-05
9:28469484 C T 0.033046 -2.3919e-05
9:28480963 T C 0.038629 3.2748e-05
9:28485088 C T 0.058409 -6.3310e-06
9:28485668 G T 0.142888 -3.4639e-05
9:28489225 T C 1.408627 -1.2474e-05
9:28499864 T C 0.165901 2.1901e-05
9:28501314 C T 0.291547 7.7426e-06
9:28505399 A G 1.831357 8.2900e-05
9:28507094 C T 1.114617 -9.1509e-05
9:28509969 T G 0.733307 -8.7086e-05
9:28511184 A G 0.028145 1.3439e-06
9:28516237 A G 0.055114 -8.7148e-06
9:28516643 T G 0.315644 -2.3622e-05
9:28517001 C T 1.532786 5.1711e-06
9:28517010 A G 0.542475 3.9559e-05
9:28517137 G A 0.548450 1.6584e-05
9:28517171 T C 0.376224 -1.9980e-05
9:28518911 A G 0.052556 -1.4584e-05
9:28519666 G A 0.890856 8.7664e-06
9:28532094 A G 0.181695 -3.6518e-05
9:28535241 T C 0.052076 4.1997e-07
9:28537472 C T 0.034519 -2.0101e-05
9:28545107 G T 0.144845 -9.0563e-05
9:28562221 T C 0.042933 -1.1058e-05
9:28562253 A C 0.051881 7.2766e-06
9:28564858 T C 0.075423 -1.8733e-05
9:28565858 A G 0.081126 -2.0673e-05
9:28567764 T C 0.324540 2.9188e-05
9:28569164 T G 0.249925 -6.3034e-06
9:28569575 G A 0.944376 -1.3967e-05
9:28572086 A G 1.374740 -4.7263e-05
9:28578948 A C 0.052621 1.1021e-05
9:28582398 C T 1.265447 -3.6518e-06
9:28582880 A G 0.104113 2.9632e-05
9:28584790 T G 0.060866 -4.8616e-05
9:28587575 A G 0.025937 -1.0598e-05
9:28592527 G A 0.369161 -9.0588e-06
9:28602289 A G 0.215987 -1.5885e-06
9:28604008 T C 0.101211 1.0090e-05
9:28607634 A G 0.049755 1.4689e-05
9:28608596 T C 0.233573 -7.7540e-05
9:28615161 C T 0.033283 -1.2122e-05
9:28618258 A C 0.038525 3.3083e-05
9:28631957 G T 0.030569 -1.2655e-05
9:28641544 G A 0.125545 -4.7184e-07
9:28658314 C T 0.066776 -3.3815e-05
9:28658354 C T 0.099329 5.4849e-06
9:28658574 T C 0.041388 -8.5150e-06
9:28661242 C T 0.026570 -1.9072e-05
9:28662229 T C 0.066283 2.2786e-06
9:28670971 G A 0.051427 8.6190e-06
9:28688478 T G 0.552323 1.0926e-05
9:28695135 C T 0.265122 -1.5909e-05
9:28700525 C T 0.262269 -4.1420e-05
9:28706724 C T 0.178978 2.1854e-05
9:28707073 A C 0.097787 1.2707e-05
9:28714669 T C 0.050252 1.4409e-05
9:28723106 A G 0.040784 6.1663e-05
9:28723735 A C 0.041423 -2.6492e-05
9:28730080 C A 0.120083 -6.0454e-06
9:28734729 G A 1.561583 9.4657e-06
9:28741867 G T 0.068364 -3.0748e-05
9:28749171 G A 0.070535 -5.3001e-07
9:28753055 C T 0.106233 -9.2598e-07
9:28754137 G A 0.090172 -3.1559e-06
9:28754535 G A 1.506456 2.6269e-05
9:28755410 T C 0.125954 2.1689e-05
9:28757900 C T 1.041430 5.8671e-06
9:28759813 A G 0.340896 1.1919e-05
9:28759983 C T 1.241898 5.8416e-06
9:28766016 T C 0.043303 2.5285e-05
9:28768187 T C 1.787837 -2.3177e-05
9:28770262 C T 0.172915 -6.3221e-06
9:28771966 A G 0.029628 -2.9500e-05
9:28772017 G C 0.113283 -7.0375e-06
9:28772815 C A 0.122621 2.9186e-05
9:28773602 C A 0.204912 -2.1781e-05
9:28773894 C T 0.065033 2.7921e-05
9:28778418 C T 1.115496 -2.9764e-05
9:28780795 T C 0.537801 6.2689e-05
9:28781357 T C 0.841029 2.3121e-05
9:28783523 T C 0.096343 7.3124e-06
9:28784021 T C 0.186930 -5.0197e-06
9:28786258 G T 0.254690 -3.0429e-05
9:28789958 C T 0.069357 1.3796e-05
9:28797521 T C 0.078117 2.3776e-06
9:28797621 C T 0.051294 -2.2943e-06
9:28799744 C T 0.139220 1.0268e-05
9:28815778 T C 0.354947 -4.4293e-05
9:28817543 A C 1.121861 6.4123e-06
9:28817766 C T 0.029070 -4.7044e-06
9:28819222 T C 1.561684 -2.9628e-05
9:28823239 C T 0.140359 1.0180e-05
9:28823317 C G 0.062200 9.0179e-06
9:28835359 A G 0.168923 5.8708e-06
9:28837910 C T 0.102276 -4.2142e-05
9:28856903 C T 0.142862 1.4839e-05
9:28864549 G A 0.056146 8.5550e-06
9:28865289 G A 0.371099 -4.9548e-05
9:28879500 T C 0.600497 -2.8010e-05
9:28880045 T G 0.142031 1.3652e-05
9:28890746 C T 1.791680 1.9554e-05
9:28891704 A C 0.058814 -2.3260e-06
9:28896198 G A 0.113234 1.1963e-05
9:28900359 T C 0.224313 -6.0207e-06
9:28909283 C T 0.063716 -8.4636e-06
9:28921331 T C 0.049190 1.3439e-05
9:28929626 T G 1.567364 1.8033e-05
9:28934039 C T 0.096826 -5.2544e-05
9:28934191 T C 0.033669 6.5439e-06
9:28940698 A G 0.035889 1.0027e-05
9:28945824 A G 0.303683 -5.0712e-07
9:28965088 T C 0.192990 4.6808e-05
9:28969954 T G 1.426294 5.8336e-05
9:28988242 C T 1.198706 6.2212e-05
9:28988613 G A 1.502688 5.7978e-05
9:29011285 G A 1.868690 1.0850e-05
9:29015145 A G 0.020491 -9.9176e-06
9:29021207 C T 0.367895 7.7426e-06
9:29022152 T C 0.445308 1.0674e-05
9:29025219 G A 0.049638 -7.7832e-06
9:29035488 C T 0.381927 -5.0223e-05
9:29036152 G A 0.038901 1.5417e-05
9:29038468 T C 0.053027 1.1335e-05
9:29043844 G C 0.045685 -4.3457e-06
9:29050489 G A 0.049132 -2.9718e-05
9:29051325 T C 0.052209 4.8150e-07
9:29075393 A C 0.779569 -2.0669e-05
9:29076524 C G 0.176664 2.7791e-06
9:29092111 T C 0.146689 4.6644e-05
9:29104587 A G 0.029625 -4.7180e-05
9:29105290 A C 0.331120 4.0931e-06
9:29110669 G T 0.445821 -2.6641e-05
9:29122419 G A 0.063985 9.5427e-06
9:29128681 C T 0.054754 -1.7825e-06
9:29131739 A G 0.080354 6.5672e-07
9:29138604 A C 0.076494 -1.7110e-06
9:29162369 C T 0.166624 2.0614e-05
9:29164599 G A 0.244158 -1.7928e-05
9:29191892 A G 0.875130 2.6567e-05
9:29213250 C A 0.272724 -3.1312e-05
9:29216319 T G 0.059911 3.1057e-05
9:29223296 T C 0.194951 3.7374e-05
9:29241877 G A 0.067461 5.0963e-06
9:29246516 G A 0.021913 -2.9054e-06
9:29247058 T G 0.111439 9.8073e-06
9:29248484 G A 0.068419 -1.1827e-06
9:29249828 G T 0.104944 -3.8477e-06
9:29261935 G A 0.373289 -8.9308e-06
9:29263492 G A 0.722784 -5.6671e-05
9:29268120 C A 0.237497 -2.8422e-05
9:29269152 T C 0.383111 -5.8789e-07
9:29281340 G A 0.134913 7.8960e-06
9:29283602 G A 0.142427 8.6879e-06
9:29296812 C T 0.074813 9.5221e-05
9:29298753 T G 0.049161 1.7998e-05
9:29298932 A G 0.050051 -1.2861e-05
9:29298962 A G 0.169731 4.4849e-05
9:29302701 A G 0.580597 -4.6455e-07
9:29302902 A G 0.547860 2.0004e-05
9:29303329 G A 0.377019 -1.0227e-05
9:29318695 G A 0.243768 3.1463e-05
9:29336213 A G 0.048622 -1.0822e-05
9:29344284 A C 0.363000 -2.5613e-05
9:29358191 A G 0.051183 -1.1303e-05
9:29363582 G A 0.531069 -2.6697e-05
9:29364327 T G 0.057893 8.3736e-06
9:29370606 T C 1.269550 7.2184e-06
9:29371045 T C 0.673986 -2.5473e-05
9:29375052 A G 0.035883 -9.5761e-06
9:29391712 C T 0.526466 -9.2476e-06
9:29393873 C T 0.112650 6.5983e-06
9:29395695 A G 0.030167 -1.3617e-05
9:29406667 G T 1.830367 -2.2192e-06
9:29408403 G A 0.861660 6.0893e-06
9:29413036 A G 0.022033 -9.8419e-06
9:29414554 T C 1.773383 -1.2574e-05
9:29424408 A G 0.096317 1.0824e-05
9:29426335 G A 0.520640 -5.0617e-06
9:29434370 T C 0.193435 2.7243e-05
9:29441972 T G 0.030517 -8.7539e-05
9:29443480 C T 0.080191 1.3538e-05
9:29443745 C T 0.046234 -2.6925e-05
9:29457130 A G 0.097537 3.4523e-06
9:29457425 T C 1.678011 -2.5842e-05
9:29457656 T C 0.985394 -2.1358e-06
9:29462663 C A 0.758231 -4.6621e-06
9:29465587 A G 0.689556 -1.7356e-05
9:29474802 T C 0.385533 -8.8586e-06
9:29475179 G A 0.113977 -3.9055e-05
9:29477898 C T 0.351198 -3.4835e-05
9:29490214 A G 0.034688 -6.1021e-05
9:29495856 C A 0.020254 4.5131e-05
9:29498899 A G 0.039648 3.1543e-06
9:29502791 T C 0.145319 -3.7258e-06
9:29502919 G A 0.422506 -4.9846e-05
9:29510394 C T 0.037295 -1.3423e-06
9:29511265 A G 0.445470 -9.5729e-06
9:29512612 C A 0.041644 2.5730e-05
9:29533638 A C 0.068769 6.5336e-06
9:29539557 A C 1.288278 -4.1437e-05
9:29542199 T C 0.043556 -6.9973e-08
9:29550878 T C 0.031517 -7.5601e-05
9:29554760 A G 0.328458 1.4542e-05
9:29557128 G A 0.591529 -1.1007e-05
9:29565243 G A 0.170844 -2.8449e-07
9:29566870 T C 0.040011 -6.6845e-06
9:29568836 G A 0.065523 -2.5660e-05
9:29569037 A G 0.075264 7.2989e-06
9:29571321 G T 0.037772 -7.5105e-06
9:29575526 A C 0.788723 3.6670e-07
9:29591346 C A 0.050336 3.8174e-05
9:29593296 C T 0.348871 3.2692e-05
9:29599173 C T 0.113737 2.3490e-05
9:29601702 T C 0.077598 1.5996e-05
9:29604713 C T 0.085670 4.8588e-05
9:29617054 T C 0.072155 4.1313e-05
9:29618472 T C 0.361270 5.3561e-06
9:29619873 C G 1.864451 -1.5899e-05
9:29631114 A C 0.059840 -1.8796e-06
9:29638167 T G 0.181536 4.3379e-05
9:29638538 G A 0.536003 4.0603e-06
9:29663028 T C 0.061499 -1.1476e-05
9:29664382 C T 1.648214 9.2525e-05
9:29680496 A G 0.026966 -7.4967e-05
9:29685927 A G 0.050447 4.4471e-05
9:29692978 T C 0.075222 5.7978e-05
9:29694971 G A 0.403456 1.2877e-05
9:29702062 A G 0.023516 1.0245e-05
9:29713272 T C 1.182380 -1.9360e-05
9:29714893 C G 0.195253 2.0451e-05
9:29725679 A C 0.151168 -8.7171e-05
9:29741178 C A 0.683879 2.6755e-06
9:29741975 C T 0.328289 1.4719e-06
9:29745864 A G 1.970521 -2.8099e-05
9:29749221 C T 0.039453 -3.6155e-05
9:29750742 C G 0.032647 -5.5790e-06
9:29755036 A G 0.028839 -3.0007e-05
9:29757605 A G 0.036149 4.1681e-06
9:29769453 A G 0.206746 -1.5306e-05
9:29779681 A G 0.052930 -5.5156e-06
9:29780409 A G 0.065861 -1.6935e-05
9:29780662 A C 1.896741 -1.0259e-06
9:29783877 G T 0.090383 4.0814e-05
9:29790389 C A 0.905079 -3.7967e-05
9:29800007 C A 0.114782 -2.0652e-05
9:29804046 A G 0.131258 -9.9211e-06
9:29806957 C T 0.020676 2.3649e-05
9:29808093 T C 0.050946 -1.0586e-05
9:29811397 A T 0.035698 3.9996e-05
9:29813639 A C 0.040414 -1.8819e-05
9:29816359 T C 0.035824 3.4708e-05
9:29831051 A G 0.063527 1.8663e-05
9:29844011 T C 0.027405 8.7784e-07
9:29848380 C T 0.148500 8.2105e-06
9:29853258 C T 1.158091 -1.1641e-05
9:29903761 T C 0.727695 3.0641e-05
9:29904986 A G 0.039391 -2.4943e-05
9:29907360 T C 0.029569 -7.3018e-06
9:29909104 C T 0.106547 -2.8519e-06
9:29910121 C T 0.052446 -4.6474e-06
9:29924647 G A 0.610929 4.4502e-05
9:29938824 G A 0.667189 4.5892e-05
9:29938935 C T 0.351601 3.1898e-06
9:29939858 A C 0.160905 3.6516e-05
9:29942472 C T 0.257634 7.7462e-05
9:29955474 A G 0.727779 -8.2775e-06
9:29959700 T C 0.052702 -5.8319e-07
9:29964976 T C 0.270501 7.0277e-05
9:29980858 A G 0.050054 -1.6754e-05
9:29985815 C T 0.254427 6.2345e-05
9:30014333 C G 0.047788 -1.0251e-05
9:30019155 C T 0.985309 3.6449e-06
9:30026210 G T 0.142862 -1.9410e-06
9:30034083 T C 0.074167 -4.1290e-05
9:30045030 G T 0.618314 -3.9686e-05
9:30048247 T G 1.853409 5.9783e-06
9:30054408 C T 0.253330 7.2557e-05
9:30061710 C T 0.254567 8.0983e-05
9:30062517 T C 1.438005 2.3342e-06
9:30063030 A G 0.089731 1.9880e-05
9:30065949 A G 0.030887 -3.7575e-05
9:30069805 A G 0.456366 -4.4382e-06
9:30073483 C G 0.234670 -1.6984e-05
9:30076138 T G 1.604204 1.2234e-05
9:30077005 A G 0.744287 -4.6583e-05
9:30083599 G A 1.228668 -1.7814e-05
9:30086108 C T 0.037340 2.8399e-05
9:30087981 A G 0.026866 2.8397e-06
9:30090620 T C 0.338783 4.3351e-05
9:30094854 G T 0.020728 1.2260e-05
9:30113001 G A 0.118635 -3.6716e-05
9:30123568 G A 1.657614 1.4508e-05
9:30127453 C A 0.035837 7.3679e-06
9:30134409 T C 0.065666 -1.1640e-05
9:30140180 C A 0.870875 2.6541e-05
9:30153742 T C 0.186207 1.5447e-05
9:30172169 C T 0.035237 -6.7811e-06
9:30179413 G A 0.156598 1.6245e-05
9:30188051 T C 1.489078 -7.0144e-05
9:30209421 T C 1.787084 -1.4811e-05
9:30234391 C T 0.029336 -1.3032e-05
9:30248889 T C 0.035918 6.5766e-06
9:30258803 T C 0.079451 -2.1142e-06
9:30266608 T G 0.537580 1.6597e-04
9:30276852 T C 0.291342 4.6234e-05
9:30281061 T C 0.050002 3.1201e-05
9:30283216 C G 0.130038 -2.4058e-05
9:30290035 C G 0.060632 1.1336e-05
9:30306650 C A 0.111793 -3.5538e-05
9:30323457 A G 0.189693 -4.2708e-05
9:30325303 A G 0.024954 -2.4047e-06
9:30350626 A C 0.024577 -1.4959e-05
9:30351300 G A 0.054637 3.1870e-05
9:30352885 A G 0.507936 1.7877e-04
9:30354381 T G 0.217334 4.4895e-05
9:30360144 G C 0.145741 1.8805e-05
9:30361738 T C 0.279904 6.5503e-05
9:30372706 G T 0.042673 -2.3306e-05
9:30378481 G C 1.340685 -4.9511e-06
9:30381007 C T 0.045052 1.8030e-05
9:30404187 T C 0.024353 -1.8551e-05
9:30417691 A G 0.063063 2.0774e-05
9:30423779 C G 0.179858 -3.3362e-05
9:30449722 T C 1.426005 -1.5730e-04
9:30453151 C T 0.265090 -2.2035e-06
9:30453507 G A 0.022643 -1.3511e-05
9:30460743 G T 1.886055 -5.2019e-05
9:30461213 T C 0.028184 -2.1309e-05
9:30471319 T C 1.913593 -5.1619e-05
9:30471542 T C 0.165183 3.5806e-06
9:30473528 C T 0.026226 8.9473e-06
9:30487188 G A 1.841016 -1.0043e-05
9:30500626 G A 0.036344 6.1916e-06
9:30509196 C T 0.465672 7.0196e-06
9:30519708 A C 0.045886 5.8151e-06
9:30528036 G T 0.062787 -2.4687e-05
9:30536776 T C 0.034364 -2.9201e-05
9:30551595 A G 1.379310 -9.5729e-06
9:30553527 C T 0.032416 3.8823e-07
9:30554449 C T 0.026376 3.1307e-06
9:30579903 C A 0.050103 2.9808e-05
9:30587432 G A 0.039521 -3.0837e-06
9:30599288 T C 0.039154 -2.5324e-05
9:30616311 A G 0.414615 1.6085e-05
9:30616591 C A 1.385361 -2.1513e-05
9:30621116 C A 0.768332 -7.7395e-06
9:30621753 T C 0.039333 3.3729e-05
9:30623384 T C 1.831856 -1.2070e-05
9:30630377 A G 0.043296 -3.0480e-05
9:30632017 A C 0.066734 2.8381e-05
9:30632639 A G 0.032046 1.0161e-06
9:30647523 A G 0.183493 2.1095e-05
9:30652864 A C 0.030047 1.5319e-05
9:30654170 G C 0.221946 1.0463e-05
9:30662578 G A 0.237786 2.9311e-05
9:30662698 G A 0.251120 -1.3159e-04
9:30664418 A G 0.034789 -5.2001e-06
9:30666450 A G 0.039437 -5.2256e-07
9:30677483 C A 0.108829 -9.2392e-06
9:30687647 G A 0.387824 -1.2347e-06
9:30710380 A G 0.020994 -1.2565e-05
9:30710447 G A 1.374808 -1.6488e-05
9:30719758 A G 0.024496 -8.7041e-06
9:30722536 T C 0.039625 -4.7356e-07
9:30737260 A G 0.395267 -4.6286e-06
9:30762243 A G 0.039645 4.2888e-06
9:30794289 A G 0.361416 1.3935e-05
9:30794602 G A 0.157169 8.1381e-06
9:30794757 C T 0.061664 4.8382e-05
9:30802920 G A 1.871507 -6.7278e-08
9:30815919 T C 0.031549 -1.2343e-05
9:30822433 C T 0.237309 1.9863e-05
9:30832574 A G 0.023240 -5.0652e-06
9:30844940 A G 0.280680 4.8970e-05
9:30849435 C G 0.085748 2.7045e-06
9:30864848 C A 0.038629 -2.2506e-05
9:30864953 C G 1.138110 2.0449e-05
9:30889308 C T 0.602289 1.4406e-05
9:30899622 G A 0.562953 2.4003e-05
9:30906122 G A 0.279881 -2.7331e-06
9:30913363 A C 0.101250 -3.7023e-05
9:30914585 C T 0.037755 3.3213e-05
9:30926135 G T 0.080315 -3.3632e-05
9:30933176 C A 0.483479 4.9927e-05
9:30936359 G C 0.108683 5.4834e-07
9:30942562 A G 0.046354 3.9668e-05
9:30944539 T C 0.147344 -1.6879e-05
9:30953341 A G 1.168585 8.0621e-06
9:30954959 C T 1.275499 7.2214e-06
9:30973909 T C 1.440037 3.4589e-05
9:30976630 T C 0.474595 3.9696e-05
9:30980218 A G 0.969736 3.8538e-05
9:30981132 C T 0.083028 1.2693e-05
9:30982002 T C 1.145553 -1.2863e-05
9:30982431 A G 0.237101 -1.0246e-05
9:30983031 A G 0.032121 -1.0405e-04
9:30987009 G A 0.104415 9.7727e-06
9:30992572 C G 0.815244 -9.6957e-06
9:30995025 A C 0.748640 -1.0792e-05
9:31003898 G A 0.795886 -2.6688e-05
9:31003975 T C 1.618349 -4.2685e-05
9:31018536 G A 0.031838 -1.3964e-05
9:31021567 T C 0.645400 3.1718e-05
9:31027154 T C 0.108927 -4.1053e-05
9:31027391 T C 0.054471 1.7392e-05
9:31027801 G C 0.086793 2.3217e-06
9:31029867 A G 0.386766 4.3703e-05
9:31044621 C T 0.113247 -9.0839e-06
9:31066717 T C 1.814848 1.2817e-05
9:31068204 A G 0.174411 -4.7595e-06
9:31068468 A G 0.054575 6.1549e-06
9:31070030 G C 0.090218 -1.5857e-05
9:31083052 T C 0.052316 2.6936e-06
9:31093962 G T 1.495728 8.5588e-06
9:31094445 G A 0.032750 2.1512e-06
9:31104114 A G 1.558133 -5.4019e-06
9:31106290 G A 0.024516 1.6707e-05
9:31107610 T C 0.547259 7.8876e-05
9:31117920 A G 0.397795 -4.4219e-06
9:31119647 G A 0.938011 2.2339e-07
9:31140334 G T 0.041644 -7.1598e-06
9:31144887 G A 0.655076 -4.5787e-05
9:31148373 T C 0.808172 -7.1356e-06
9:31164039 T C 0.827666 -2.7713e-06
9:31165855 C T 1.460748 -4.6768e-05
9:31178755 T C 0.833499 -1.8177e-05
9:31180271 T G 0.102234 3.5446e-06
9:31186338 C T 0.176570 -1.0241e-04
9:31189033 A C 0.159071 -3.6241e-06
9:31196322 A G 0.049509 1.5371e-05
9:31208204 T G 1.467587 -4.8681e-05
9:31219985 G A 0.826235 -1.9893e-05
9:31233220 C T 0.680257 -1.0365e-05
9:31241478 C T 0.069052 9.0250e-06
9:31248501 A G 0.032432 -7.6622e-06
9:31252088 C T 0.068652 1.8815e-06
9:31260309 T C 0.131514 -7.2826e-06
9:31264335 A G 0.908283 3.4563e-06
9:31266763 T C 0.030014 2.3064e-05
9:31272394 C G 1.959005 -1.1569e-05
9:31282430 C A 1.102386 4.2396e-05
9:31286839 T G 0.036431 8.6922e-06
9:31306378 T C 0.035104 3.4045e-05
9:31307575 C T 0.772766 -2.7888e-05
9:31312347 T C 0.066728 1.7471e-05
9:31318690 C T 0.090542 -5.9034e-05
9:31322179 C T 0.151174 -1.0885e-05
9:31337970 A C 0.025795 4.2022e-05
9:31347460 C T 0.964838 -4.3894e-05
9:31359923 C A 0.847784 -3.3141e-05
9:31373203 A G 0.148062 1.4111e-05
9:31377588 G A 0.030602 3.5969e-05
9:31379850 C T 0.152456 -4.7400e-06
9:31380298 G A 0.031553 -5.8948e-07
9:31381750 G A 1.032423 -5.0715e-05
9:31390685 G C 0.132495 -5.7954e-07
9:31397676 C T 0.129606 -2.5151e-05
9:31408125 C T 0.580068 2.3890e-05
9:31414619 A C 0.145520 2.6716e-05
9:31415466 T C 0.381469 -1.6451e-05
9:31429071 C G 0.089835 -1.0914e-05
9:31450384 T C 0.224137 -8.3588e-06
9:31455331 A T 0.146474 -2.0948e-05
9:31468280 T C 0.153563 -3.9289e-06
9:31485932 A G 0.121449 -4.6478e-06
9:31500197 C A 0.165060 -1.8596e-05
9:31510450 T C 0.068562 7.6606e-07
9:31524081 C T 0.091175 -5.4804e-06
9:31527999 T C 1.510990 2.8173e-05
9:31530617 T C 0.078997 2.3528e-05
9:31546749 C T 0.242486 -2.8527e-05
9:31548242 T C 0.118129 2.5829e-05
9:31555349 G A 0.021792 2.8277e-05
9:31557118 A G 0.047116 1.6912e-05
9:31561295 G A 0.071928 9.7638e-07
9:31585235 A T 0.268560 -7.7413e-06
9:31588279 T C 0.073635 2.2072e-05
9:31588988 A G 0.204594 -9.2025e-06
9:31595230 T C 0.035097 -1.1648e-05
9:31596726 T C 0.067228 -2.5511e-05
9:31602140 C T 0.059113 1.1767e-05
9:31602284 T C 0.087751 -6.6988e-06
9:31608609 G A 0.320606 -1.7080e-05
9:31614031 C T 0.509903 3.9414e-05
9:31619571 T C 0.553365 -6.1359e-06
9:31625669 A G 0.082405 -1.2432e-05
9:31627870 A G 0.251230 -9.8616e-07
9:31628475 C A 0.509955 5.3771e-05
9:31629399 C G 0.381631 -7.0717e-06
9:31629459 G A 0.304968 4.6158e-05
9:31629602 C T 1.438816 -2.0336e-05
9:31640772 G C 0.229035 1.1512e-05
9:31641070 T C 0.282335 4.7480e-05
9:31641363 C G 0.139992 3.0469e-05
9:31653882 T C 0.155345 -1.7515e-06
9:31669518 A G 0.436440 3.7814e-05
9:31681064 T C 0.054176 -1.8186e-06
9:31702359 G T 0.236770 -3.7263e-06
9:31713550 G A 0.268332 -5.4640e-05
9:31725740 C T 0.080740 2.6470e-05
9:31727445 T C 0.030572 -1.0932e-05
9:31730594 A G 0.050440 1.3976e-05
9:31737184 G A 0.037398 2.5046e-05
9:31739751 C T 0.123789 8.2203e-06
9:31739997 A G 0.069272 -1.7125e-05
9:31746158 T C 0.022247 -2.9648e-05
9:31749500 A G 0.030508 -4.9447e-05
9:31751377 A G 0.047629 2.0493e-05
9:31766151 C T 0.257881 -3.3425e-05
9:31766688 G A 0.356710 1.8127e-05
9:31770522 C T 1.568698 -2.7801e-05
9:31779365 T C 0.136633 1.0718e-05
9:31791211 A C 0.104360 -6.2093e-06
9:31794571 C T 0.071509 8.7528e-06
9:31794730 T C 0.110514 -3.5486e-06
9:31800910 C A 0.046045 9.1915e-07
9:31805931 G A 0.026940 -4.1146e-06
9:31808664 C T 1.703964 -2.9876e-05
9:31817321 C T 0.868671 -1.5076e-05
9:31824208 C T 0.051433 -3.0955e-05
9:31825493 A G 0.341808 -8.2939e-06
9:31832992 C A 0.153135 -2.8152e-06
9:31836697 G A 0.595564 -1.6869e-05
9:31837250 G A 0.065082 -2.7240e-06
9:31837334 G A 0.486858 2.0390e-05
9:31843438 C T 1.024600 -4.8718e-05
9:31843762 A G 0.126516 5.0479e-06
9:31848524 A G 0.167131 -2.1827e-05
9:31854377 A G 0.075037 1.3238e-05
9:31860840 A G 0.123692 -8.1415e-06
9:31869455 T C 0.616996 -4.0683e-05
9:31872144 T C 0.031390 -2.1290e-05
9:31882803 A G 0.310674 -1.0639e-05
9:31895373 G A 0.060385 2.1621e-05
9:31897398 T C 0.385461 -3.3599e-06
9:31905700 G A 0.071184 -3.6154e-05
9:31908238 A G 0.070175 -4.5505e-06
9:31913150 T G 0.226208 -4.9022e-05
9:31942601 T G 0.077987 -2.0762e-05
9:31956378 T A 0.126594 -2.6147e-05
9:31968605 A C 0.161853 6.8549e-05
9:31974758 G A 0.125578 1.1582e-05
9:31977749 G A 0.121770 -2.4136e-05
9:31977860 C T 0.023120 -4.2833e-07
9:32018100 T G 0.140749 -4.8513e-06
9:32020901 T C 0.702546 1.7320e-05
9:32029171 G C 0.039888 -6.4476e-07
9:32043887 A C 0.206766 -4.5666e-05
9:32046717 G A 0.072187 -4.1905e-05
9:32060229 A G 0.776687 -1.0957e-06
9:32072523 G A 1.100218 1.2629e-05
9:32081568 G A 0.041865 -1.4391e-06
9:32081823 A G 0.172211 1.3642e-05
9:32089775 C T 0.070967 -2.1298e-06
9:32090608 T C 1.091234 1.1407e-05
9:32092251 C T 0.052579 -2.3295e-05
9:32092532 T C 0.479921 -1.8276e-05
9:32098408 T C 0.429267 4.6168e-06
9:32110583 A G 0.024211 5.2502e-06
9:32112408 T C 0.121550 -2.5696e-05
9:32122670 C T 0.054183 4.8975e-06
9:32127882 C T 0.406504 -4.2951e-05
9:32128797 T G 0.122822 2.4633e-06
9:32134018 C T 0.625893 -5.0427e-05
9:32137678 G A 0.414680 -2.0218e-05
9:32143552 G A 0.225767 -1.0755e-04
9:32147559 T C 1.417494 -2.3189e-05
9:32170044 T C 0.029680 9.6857e-06
9:32170738 G A 1.298330 -1.8933e-06
9:32178451 C G 0.081250 -2.4827e-05
9:32185642 A G 0.307224 -3.1340e-05
9:32193749 C T 0.113227 1.4348e-05
9:32194978 G A 0.071710 -2.8336e-05
9:32205704 C T 0.734180 -2.3394e-06
9:32206964 G T 0.089796 3.1325e-05
9:32207178 A G 0.024733 1.3583e-05
9:32210817 C T 0.040118 1.0648e-06
9:32224534 C T 0.117028 -2.6201e-05
9:32231399 T C 0.023097 4.7207e-06
9:32233829 A G 0.198791 7.7115e-05
9:32241528 T C 1.237400 5.5188e-05
9:32248858 T C 0.061723 3.5291e-05
9:32251647 T C 0.073976 -4.8771e-05
9:32252919 G A 0.038074 2.8536e-06
9:32257137 G T 0.416323 1.0609e-05
9:32257415 C T 0.054017 -1.9080e-05
9:32257573 T C 1.796253 -3.3330e-05
9:32257763 T C 0.229340 -5.0213e-06
9:32258266 G A 0.103522 -4.7462e-05
9:32259854 A G 0.070331 -1.8044e-05
9:32261110 A G 0.087147 5.4637e-06
9:32265320 G C 0.088079 -1.1546e-05
9:32265866 C T 0.217649 -3.4284e-05
9:32270882 A G 0.524165 -7.2455e-06
9:32271987 C T 0.041780 1.4683e-05
9:32279279 G C 0.037742 -1.0045e-05
9:32280578 A C 0.093279 -3.9856e-06
9:32282464 C T 0.084680 -2.6862e-05
9:32293426 A G 0.041193 9.3756e-05
9:32296312 T C 0.131690 3.7590e-05
9:32302837 C T 0.540203 1.1616e-05
9:32302874 C T 0.181708 1.2158e-05
9:32310025 C T 0.185600 1.5245e-05
9:32316809 C T 1.824112 -4.9530e-06
9:32324971 C T 0.603347 -3.3451e-05
9:32334220 C T 0.047532 1.0358e-05
9:32343652 A G 0.078653 -2.6634e-05
9:32344008 G A 0.913963 3.0336e-05
9:32344707 A C 0.027645 1.5554e-05
9:32344871 G A 0.333197 -2.7542e-05
9:32345295 A C 0.278745 -4.1489e-06
9:32345381 G A 0.173363 -1.0018e-06
9:32346013 G T 0.057487 -2.3109e-05
9:32346195 A G 0.134676 -3.0302e-06
9:32349059 C G 0.026898 1.5943e-05
9:32356194 C T 0.185330 1.7045e-05
9:32361258 G A 0.164190 -5.7658e-05
9:32367887 G A 0.232414 6.2258e-06
9:32370103 G A 0.452036 -5.8434e-06
9:32372803 T C 0.059687 1.1258e-05
9:32380089 T C 0.191020 3.8782e-06
9:32380194 G T 0.369183 -5.5700e-05
9:32381910 T C 0.255213 5.9317e-05
9:32394170 A C 0.039648 1.3385e-05
9:32397282 A G 1.716386 -4.0413e-05
9:32397304 C T 0.076624 -8.8734e-06
9:32405790 C T 0.167416 2.8218e-05
9:32406207 G A 0.525554 4.7143e-05
9:32410850 C T 1.763490 -1.0932e-05
9:32416386 T C 0.712725 -3.9201e-05
9:32417244 T C 1.424960 1.4825e-05
9:32424675 T C 0.044594 -6.5485e-05
9:32425676 G T 0.720661 2.5486e-06
9:32431306 A G 0.415570 -7.2147e-05
9:32432301 A G 0.082746 6.6161e-05
9:32433526 C T 0.634092 -1.2806e-05
9:32436107 G T 0.055981 -7.1256e-05
9:32436683 C G 0.632410 -1.4544e-05
9:32439127 A G 0.118262 -9.7309e-06
9:32442492 G A 0.690536 -3.0429e-05
9:32443667 T C 0.062667 -8.5214e-06
9:32451144 G A 1.293595 -1.9421e-04
9:32453278 C T 0.591756 -3.7132e-05
9:32457189 C T 0.163002 1.0638e-05
9:32459450 G T 0.707551 -3.8119e-05
9:32462124 C T 0.144897 1.1194e-05
9:32468875 A G 0.264220 6.8610e-05
9:32469905 C T 0.595431 5.5319e-05
9:32477501 A G 0.068909 1.7871e-06
9:32478854 A G 0.151655 -3.2075e-05
9:32480251 T A 0.273821 -4.2481e-06
9:32481339 T C 0.024610 9.1647e-06
9:32482904 C T 0.112484 -5.6127e-06
9:32500832 T C 0.041125 6.8964e-07
9:32504159 A G 0.098874 -2.1917e-05
9:32526146 A G 0.541917 -7.2752e-05
9:32539717 C T 0.026934 1.0452e-05
9:32542278 C T 0.037499 -3.7085e-07
9:32549012 A C 0.070220 3.5799e-06
9:32550912 A G 0.048661 -2.9868e-06
9:32551349 A T 0.064300 7.7703e-06
9:32551709 G A 0.066984 1.7903e-05
9:32552462 G C 0.133712 2.5023e-05
9:32555526 C T 0.078646 2.9521e-05
9:32556380 G A 0.273182 -7.7013e-06
9:32559114 T C 1.218379 -1.3957e-04
9:32563914 A G 0.424596 -1.3887e-05
9:32564173 G T 0.948823 -9.8113e-05
9:32574277 G A 0.525486 -7.7972e-05
9:32581985 C T 0.059538 -1.1557e-05
9:32583507 G A 0.319243 1.6135e-05
9:32594624 A G 0.073128 6.0623e-07
9:32596503 A G 0.140943 1.9843e-06
9:32601501 T C 0.394809 4.5224e-05
9:32621079 G A 0.082243 -8.4926e-07
9:32632290 T C 0.040209 1.0968e-05
9:32634467 C T 0.184626 -3.6280e-05
9:32640623 C T 0.231937 3.8391e-05
9:32671032 C T 0.283899 1.7748e-05
9:32671632 C T 0.054777 6.6641e-06
9:32673124 C T 0.034607 1.7550e-05
9:32678550 T C 0.064942 1.6830e-05
9:32679230 G A 0.038940 -1.0742e-07
9:32690272 G A 0.033737 -9.4896e-06
9:32696914 G A 0.227912 3.0694e-05
9:32697114 T C 0.293367 3.9378e-05
9:32698400 T G 0.076660 1.0258e-05
9:32705604 T G 0.088871 7.5213e-06
9:32719819 T C 0.311310 2.4791e-05
9:32720834 A G 0.571457 3.8334e-05
9:32722505 T C 1.427355 -1.0762e-05
9:32722846 T C 1.391992 -1.7248e-05
9:32727136 A G 1.373091 -1.2122e-05
9:32728463 G A 0.047152 2.8316e-06
9:32728904 T G 0.040216 -1.5286e-05
9:32736631 T G 0.227545 2.8834e-05
9:32738041 T G 0.303137 3.9433e-07
9:32738470 A G 0.102325 -1.6355e-05
9:32739426 A G 0.029586 3.0219e-06
9:32739937 C T 0.516070 -1.0644e-06
9:32741649 C G 1.690549 -2.4138e-05
9:32742426 A G 0.033783 2.8428e-05
9:32742987 A G 0.034760 9.9985e-06
9:32751788 A G 0.032345 1.9011e-05
9:32755028 T C 1.816173 6.7276e-06
9:32758485 T C 0.050408 -5.5864e-07
9:32759617 A C 1.789408 2.0504e-06
9:32765337 A G 0.598066 -1.4324e-05
9:32776648 G T 1.566812 -1.2272e-05
9:32780898 T C 1.520799 -1.1517e-05
9:32784838 C T 0.559843 -2.8870e-05
9:32785076 T C 0.142583 7.2480e-06
9:32791693 T C 0.032429 3.1779e-05
9:32800230 T C 0.303569 1.9864e-05
9:32811227 G A 1.715672 -1.4898e-05
9:32813081 G A 1.801476 -2.4088e-05
9:32814945 A C 0.308461 -3.9108e-05
9:32822209 T C 1.897341 -9.6963e-06
9:32828004 A G 0.059447 1.8878e-05
9:32829616 G A 0.226786 1.5489e-05
9:32830461 G A 0.177907 3.9215e-07
9:32831188 G A 0.177397 1.8634e-06
9:32832913 T C 0.090614 5.5799e-06
9:32837236 T C 1.509546 -1.2851e-05
9:32839803 A G 0.211920 1.2062e-05
9:32844139 G A 0.929335 7.9206e-06
9:32849613 C G 0.171828 -1.1737e-05
9:32856215 G A 0.175460 3.2961e-06
9:32860181 T C 0.082515 -1.8219e-05
9:32861398 C T 0.066549 -1.3758e-05
9:32867203 G A 1.470294 1.4462e-05
9:32870789 T G 1.022351 2.0410e-05
9:32873074 A G 0.092818 3.9542e-05
9:32875372 T C 0.103896 -5.7372e-06
9:32876583 G A 0.107937 1.7748e-05
9:32880791 T G 1.721297 2.4213e-06
9:32883944 T C 0.201543 -1.6834e-05
9:32890160 A G 1.523646 6.7171e-06
9:32890985 T C 0.112630 1.9463e-05
9:32903874 T C 0.047529 -2.4020e-05
9:32909117 G A 0.823245 2.2199e-05
9:32911524 C T 0.365250 -1.2088e-05
9:32912352 T C 0.115934 -3.9239e-06
9:32914589 T C 1.663330 1.3981e-05
9:32917218 G A 0.044351 -3.0177e-05
9:32918158 C T 0.217668 -2.5657e-06
9:32918732 C T 0.087605 -3.0366e-05
9:32925505 G A 0.903242 -2.4029e-05
9:32926770 G A 0.509773 -1.0063e-06
9:32929436 C G 0.901733 -1.9234e-05
9:32930420 C T 0.024045 -1.0046e-05
9:32934087 A G 0.249458 -1.8893e-05
9:32956913 C G 0.068997 4.2884e-06
9:32987286 A G 0.079318 2.6571e-05
9:32987594 T G 0.020410 -2.1986e-05
9:33009879 G A 0.227802 -2.5988e-05
9:33016416 C T 0.042588 -2.7020e-05
9:33017139 C T 0.097482 -1.1108e-05
9:33021683 A G 0.066669 1.5065e-05
9:33025503 A G 0.431325 1.0523e-06
9:33026341 T C 0.048246 -1.0125e-05
9:33026572 C T 1.032695 -4.6481e-05
9:33029081 G C 0.073125 -4.3452e-05
9:33029627 G A 0.110115 1.6041e-05
9:33040192 T C 0.453542 -1.8154e-05
9:33040222 A G 0.070473 1.0567e-05
9:33043127 A G 0.144936 -7.3094e-06
9:33045161 T C 0.749059 -2.7039e-05
9:33057886 A G 0.022523 1.9760e-05
9:33062128 A G 0.068474 -2.3314e-05
9:33062291 G A 0.817581 -4.1772e-05
9:33062321 G A 0.118745 2.4946e-05
9:33075735 T G 0.042326 -2.2801e-05
9:33076645 G A 0.025204 7.9834e-06
9:33080788 C A 0.077939 3.5656e-05
9:33082969 C T 0.609618 -4.3005e-05
9:33094780 G C 0.159373 4.5448e-05
9:33101997 C T 1.933496 1.5503e-05
9:33103872 G A 0.958096 4.3981e-05
9:33105700 A G 0.086797 1.2312e-05
9:33106619 A C 0.331159 -5.0578e-05
9:33106774 T C 0.160691 -6.8973e-06
9:33107708 C T 1.460355 -1.0281e-05
9:33113121 A G 0.850212 4.3780e-05
9:33113322 T C 0.205860 1.1164e-05
9:33122596 T C 0.046678 -9.0354e-06
9:33124872 C T 0.511717 -4.8468e-06
9:33126184 A C 0.138762 1.9812e-05
9:33127686 T C 0.131910 1.2777e-05
9:33133191 A G 0.033679 1.9734e-05
9:33137123 G C 0.035214 9.5085e-06
9:33138352 T A 0.625389 4.6374e-06
9:33149184 C T 0.215799 6.1604e-06
9:33153273 A G 0.203176 -4.6996e-05
9:33161849 A G 0.021422 -1.0413e-05
9:33163059 A G 0.453620 2.5741e-06
9:33165372 T C 0.091545 3.0871e-06
9:33166348 A G 0.051674 -1.5757e-05
9:33172181 T C 0.136033 5.0404e-06
9:33180747 A G 0.371511 9.0983e-06
9:33188104 G A 0.043403 3.4480e-05
9:33189175 G C 0.874029 -1.9340e-05
9:33190576 T C 0.136101 3.9769e-05
9:33198759 G A 0.898944 -2.8777e-05
9:33200820 A C 0.922311 -3.4984e-05
9:33202123 G A 0.026022 -9.3427e-06
9:33203602 G A 0.226117 2.7958e-06
9:33206375 C T 0.841795 -4.1602e-05
9:33209119 C T 0.102133 -3.9922e-05
9:33218468 G A 0.208139 8.7054e-06
9:33221960 T G 0.219285 2.5747e-05
9:33224579 T C 0.224105 2.9825e-05
9:33232052 A G 0.121631 -2.8802e-05
9:33232550 A G 0.091149 2.8062e-05
9:33236164 G A 0.354353 -9.2461e-06
9:33239496 T C 0.064290 4.9517e-05
9:33240225 A G 0.458979 -1.1666e-05
9:33243694 C G 0.134647 -4.8050e-05
9:33249248 T C 0.029725 8.0346e-06
9:33255128 T C 0.022867 -7.9274e-06
9:33259777 T G 1.684035 -2.3440e-05
9:33288610 T G 1.695772 -2.1166e-05
9:33303326 A G 0.169510 -5.3799e-06
9:33308718 T C 0.111932 -2.1382e-05
9:33310993 A G 0.133371 -2.4145e-05
9:33312924 C A 0.025217 -3.9258e-05
9:33318536 T C 0.064559 -3.6514e-06
9:33320359 G A 0.083444 2.1092e-05
9:33322599 T G 0.028537 -1.2916e-05
9:33331214 A G 0.022633 4.0038e-05
9:33334957 C A 0.230681 2.4325e-05
9:33346197 T C 0.054225 3.4037e-05
9:33349771 G T 0.258076 3.4384e-05
9:33363943 T C 0.053465 -1.5242e-05
9:33366682 A G 0.038586 -1.5555e-05
9:33369943 A G 0.177631 -7.3109e-06
9:33374082 A G 0.091217 2.8145e-05
9:33393629 T G 0.199372 -2.6092e-05
9:33397790 T G 0.579429 2.5755e-05
9:33406609 G A 0.174268 -1.0065e-05
9:33408019 A G 0.201582 2.9162e-06
9:33414861 G A 0.053163 4.4197e-05
9:33415974 A G 0.198349 1.1252e-06
9:33420008 G A 0.638571 -2.1054e-05
9:33420302 T G 0.822483 -3.5594e-05
9:33420448 G A 1.612611 2.4112e-06
9:33425385 A G 0.907676 -3.6535e-05
9:33426455 G T 0.417374 4.6195e-05
9:33431512 G A 0.348121 -2.8502e-05
9:33431680 A G 0.396296 2.9917e-05
9:33434032 G A 0.500591 1.5994e-05
9:33436563 A G 0.771994 3.7079e-05
9:33436759 T G 0.127678 -2.1944e-05
9:33442952 A G 1.187985 -1.6958e-05
9:33460797 A G 0.041871 -3.5532e-05
9:33461881 T C 0.302689 1.0002e-05
9:33465928 C T 0.342347 -8.0785e-06
9:33473130 T C 0.118602 3.0817e-05
9:33478434 T C 0.129125 -1.9994e-05
9:33487268 A G 0.234251 2.7399e-06
9:33490315 C T 1.294938 1.1147e-05
9:33494801 G A 0.034964 -2.3397e-05
9:33511671 G A 0.075342 2.2173e-05
9:33514500 A T 1.335855 -1.1084e-05
9:33520629 A G 0.504742 9.0229e-06
9:33527737 C T 0.275759 -6.8457e-06
9:33548690 A G 0.144426 1.8904e-05
9:33550210 G T 0.667007 1.2023e-07
9:33551357 T C 0.192740 -6.4403e-06
9:33571567 G A 0.065040 2.0583e-05
9:33576579 C T 0.358862 -1.1964e-05
9:33580929 C T 0.124994 -5.1675e-05
9:33582422 T C 0.071165 5.7676e-07
9:33583482 T G 0.242619 7.3840e-06
9:33584837 C G 0.766109 3.7859e-05
9:33587674 C T 0.128035 -4.3029e-06
9:33591083 G A 1.523454 8.6569e-06
9:33591858 C T 0.107323 -1.7321e-05
9:33596018 A C 1.314462 1.3148e-05
9:33606260 G C 0.184733 2.6202e-05
9:33606789 A G 0.603941 5.5259e-06
9:33609054 T C 0.177381 -1.7562e-05
9:33611509 T G 1.253541 -4.1184e-05
9:33612190 A C 0.138610 7.3984e-05
9:33618358 G A 1.081139 -6.5413e-05
9:33618936 G A 1.558026 -1.0770e-05
9:33630008 C T 0.635744 1.9217e-05
9:33633134 A G 0.023915 1.6050e-05
9:33634591 C T 0.816877 7.1338e-06
9:33637973 T C 0.192013 -3.6192e-05
9:33638046 C G 0.453718 2.5714e-06
9:33647380 T G 0.150142 -5.1036e-05
9:33651522 T C 0.852412 -2.2668e-05
9:33651960 A G 0.257047 2.7936e-05
9:33662593 A G 0.105629 3.6818e-05
9:33662950 C T 0.105178 3.4956e-05
9:33678485 G T 0.442172 4.7318e-06
9:33682609 A G 0.031420 -1.4539e-05
9:33692742 T C 0.022552 2.8550e-05
9:33731379 C T 1.451988 7.0620e-06
9:33732464 C T 0.287931 -2.9267e-06
9:33736196 C T 0.146429 -2.4646e-05
9:33739683 A G 0.161801 -2.1663e-05
9:33745844 C T 0.756105 -1.1533e-06
9:33750845 C G 0.253126 3.2348e-06
9:33752015 A G 0.106093 2.8330e-05
9:33758674 A G 0.361845 -6.7962e-06
9:33761065 A G 0.027778 -5.7518e-05
9:33784908 A C 0.174223 2.7346e-05
9:33791164 C T 1.250506 4.3578e-06
9:33792265 A G 1.423869 2.0338e-05
9:33799370 C T 1.218405 6.0527e-06
9:33799399 G A 0.043471 4.0245e-07
9:33818257 C T 0.539326 -2.3024e-05
9:33818501 A G 0.209781 -1.6235e-05
9:33820938 T C 0.214010 3.1934e-05
9:33832850 G A 0.078932 -3.4422e-05
9:33832999 A C 0.753002 1.8607e-06
9:33853118 A G 0.282199 -1.0772e-05
9:33875214 G A 0.153235 1.8352e-05
9:33880690 G A 0.256255 -2.1361e-05
9:33898823 T C 0.069623 1.6326e-05
9:33903213 A G 0.087712 -2.1644e-05
9:33903966 G A 0.079231 1.5598e-05
9:33920054 T C 0.059249 -2.7247e-05
9:33924136 A G 0.128918 -6.4205e-06
9:33926692 A G 0.033101 -5.1676e-05
9:33933136 C A 0.433146 -7.8028e-06
9:33951884 A G 0.214020 3.6160e-05
9:33956794 G A 0.062472 -9.6144e-06
9:33976577 A C 1.186960 -5.8417e-06
9:33982257 T C 0.048846 -4.5073e-05
9:34009029 T C 0.317036 2.2164e-06
9:34010816 C A 0.040329 1.3428e-05
9:34011391 A G 0.685385 1.0074e-05
9:34017106 T C 1.246644 -9.7408e-08
9:34028209 C G 0.039310 1.5763e-05
9:34036529 C G 1.460119 2.4649e-05
9:34046172 A G 0.076365 -2.6280e-05
9:34047382 A G 1.671269 1.5016e-05
9:34049752 C G 0.025775 1.6161e-05
9:34050307 A C 0.210592 -1.6234e-05
9:34063478 C A 1.847505 1.5694e-05
9:34065493 A G 0.682578 1.1379e-05
9:34071541 G T 1.415660 2.1871e-05
9:34084616 A G 0.344152 -1.0397e-05
9:34087782 C T 0.031546 -3.2818e-07
9:34094007 G A 0.028784 4.0220e-06
9:34096847 A G 0.031462 -4.6254e-05
9:34097061 C T 0.717551 8.6362e-06
9:34098110 C T 1.525175 2.4852e-05
9:34107505 T C 0.253684 -8.5655e-06
9:34115189 T G 0.327637 4.1912e-06
9:34115319 A G 0.033309 -4.9658e-05
9:34122886 T C 0.232404 4.1530e-06
9:34124374 C T 0.484047 4.3600e-06
9:34125258 G C 0.074953 3.3357e-05
9:34130519 A G 0.083041 3.2379e-06
9:34151280 T G 1.206993 -1.5512e-05
9:34157127 C T 0.025551 -2.2154e-05
9:34170980 G A 1.590958 -6.6540e-06
9:34198434 A G 0.555913 -4.3733e-05
9:34218655 A G 0.040443 8.0765e-07
9:34219593 G A 0.047074 2.1902e-05
9:34235938 T C 0.358917 5.2011e-05
9:34253822 A G 0.064631 5.6201e-06
9:34255988 C A 0.025288 7.7543e-07
9:34256347 T C 0.668527 -3.9715e-06
9:34257095 A G 0.435395 -9.1256e-06
9:34257908 A G 0.026561 -2.4586e-05
9:34279732 A G 0.114678 -1.8201e-05
9:34287147 G A 0.036561 1.8108e-05
9:34306410 A C 0.381472 1.1415e-05
9:34310927 C T 1.270923 2.5326e-06
9:34311020 C T 0.206003 -1.6272e-05
9:34316624 C A 0.121232 -6.8897e-05
9:34324338 A C 0.139535 3.3284e-06
9:34329839 C G 1.590380 -2.2726e-06
9:34332740 G A 0.303293 -8.7804e-06
9:34363279 T C 0.076764 1.6216e-05
9:34366782 T C 0.061132 2.3231e-05
9:34371454 C G 0.058980 -6.3271e-06
9:34371788 T A 0.312398 -2.7564e-06
9:34372347 T G 0.075816 8.6255e-06
9:34372783 C G 1.973374 2.8099e-05
9:34372873 G C 1.582084 -5.4621e-06
9:34373041 T C 0.356473 7.0825e-05
9:34375899 C A 0.359151 -4.1550e-06
9:34379692 T C 0.434412 -9.8400e-06
9:34385757 T C 0.032403 1.2325e-05
```
