## Supplemental_Data_Files for "Common genetic variation associated with Mendelian disease severity revealed through cryptic phenotype analysis": SupplementalDataFile_9.txt (part 12 of 21)

```
9:34388111 C T 0.277411 9.8503e-06
9:34392908 A G 1.671961 9.3193e-06
9:34393422 T G 1.231356 4.4028e-05
9:34397545 G A 1.037028 -5.1133e-05
9:34399565 T C 0.037892 3.8414e-05
9:34400980 A G 0.079545 -8.9421e-06
9:34403811 T C 0.030865 2.9591e-08
9:34408394 G A 0.651067 4.5109e-05
9:34409977 T C 0.281890 1.2224e-05
9:34421215 T C 0.311716 -3.9006e-06
9:34422064 C T 0.482956 2.0265e-05
9:34423759 A G 0.275515 3.7901e-05
9:34426658 C G 0.504246 -3.6639e-05
9:34447455 C T 0.267933 -1.1391e-05
9:34456598 C A 0.319568 1.9283e-05
9:34457852 A C 0.135870 8.8876e-06
9:34459025 T G 0.136575 1.8795e-05
9:34459266 A G 0.071846 -3.3282e-05
9:34462627 A G 0.042397 -3.2835e-05
9:34465325 C T 0.022945 -6.0554e-06
9:34487736 T C 0.077916 -2.8845e-05
9:34500821 A G 0.290440 2.6613e-05
9:34501938 T C 0.434175 -1.0356e-05
9:34504017 A G 0.362968 -4.8492e-05
9:34504436 A G 0.067562 -5.9504e-06
9:34519304 T C 0.035175 1.7265e-05
9:34535000 A G 0.039528 -8.9219e-06
9:34537049 T C 0.042640 -8.9738e-06
9:34540721 T C 0.037502 -1.4093e-05
9:34545477 T C 1.756346 1.1266e-05
9:34545655 C A 0.055208 -2.2734e-05
9:34547423 C T 0.434681 -1.4970e-05
9:34549032 A G 0.067114 -1.7610e-05
9:34561808 T C 0.251935 -7.8766e-06
9:34562093 G A 0.284068 3.1649e-05
9:34562210 G A 0.037674 2.9936e-05
9:34569699 T C 0.059441 -1.5253e-05
9:34572767 G T 1.154547 -3.7363e-06
9:34581525 T C 0.624276 -2.9724e-05
9:34584105 C T 0.627743 9.2781e-06
9:34593086 A G 0.036042 1.9269e-06
9:34593612 A G 0.057149 -7.5783e-06
9:34595624 C T 0.107323 2.8877e-05
9:34602783 T G 0.135283 -4.7204e-05
9:34607710 C T 0.502129 2.3966e-05
9:34608286 C T 0.049755 1.4230e-05
9:34622389 C A 1.041745 -1.3289e-05
9:34631159 T C 0.702153 2.1872e-06
9:34636823 C G 0.126909 -1.1881e-05
9:34649442 G A 0.189706 -1.4928e-05
9:34660864 T C 0.043569 6.0223e-06
9:34661994 A G 0.131602 -3.1803e-06
9:34672119 C T 1.960498 1.8475e-05
9:34674332 C A 1.044124 2.8600e-05
9:34684030 T G 0.304533 -3.6152e-05
9:34685765 T C 0.121754 8.8855e-07
9:34687033 T C 0.414745 -3.2031e-05
9:34691556 G A 0.497858 6.1480e-06
9:34693791 A G 0.121787 3.4620e-06
9:34698396 A T 1.050018 1.8431e-05
9:34700206 T C 0.040904 -1.0677e-05
9:34701352 G A 0.689715 9.8169e-06
9:34702588 T C 0.057315 -1.3189e-05
9:34705647 A G 0.062268 1.0553e-05
9:34707653 G A 0.062320 6.6289e-06
9:34710260 A G 1.308581 8.2476e-06
9:34715584 C T 0.032299 9.0701e-06
9:34723988 A C 0.246339 -1.0263e-06
9:34724241 A C 1.031131 5.2717e-05
9:34724796 A T 1.033211 4.8010e-05
9:34726524 A G 0.300375 3.1848e-06
9:34726821 C A 0.022101 1.1698e-05
9:34727831 G A 1.332191 6.3341e-05
9:34728065 A G 0.031579 7.7520e-06
9:34729392 G A 0.032880 3.8997e-06
9:34738658 G C 0.019965 3.6476e-06
9:34742364 C T 0.276077 -1.3183e-05
9:34743681 A G 1.703689 1.0517e-05
9:34747564 C T 0.025360 8.5049e-06
9:34771230 G T 0.053537 2.2767e-05
9:34771875 G A 1.689073 -8.9609e-05
9:34772969 G A 0.122085 -4.6955e-05
9:34798371 A C 0.699524 3.3162e-05
9:34807062 T C 0.048171 -1.8354e-05
9:34807946 C T 0.060905 -1.2075e-05
9:34829763 A G 0.036032 1.9336e-05
9:34834134 G A 0.061181 3.0555e-05
9:34863726 T C 0.784023 4.2523e-05
9:34871878 C T 0.075602 3.3295e-05
9:34887299 C A 0.030449 -6.2132e-08
9:34903675 G A 0.472073 9.1662e-06
9:34905895 G A 0.054329 1.9514e-05
9:34907621 G A 0.374289 3.6290e-05
9:34917851 A G 0.998799 -3.1000e-05
9:34929398 C G 0.154849 -2.9064e-05
9:34929643 C T 0.149292 1.5563e-05
9:34939561 G A 0.094937 1.3333e-05
9:34942510 C A 1.002142 -2.4482e-05
9:34951408 T C 0.047483 2.7943e-05
9:34957613 G A 0.601516 6.5023e-07
9:34961185 G A 0.057204 4.8846e-05
9:34964050 T C 0.100614 -1.5801e-05
9:34971963 T C 1.134871 8.3307e-06
9:34978222 A G 0.042433 -8.1251e-06
9:34982343 A G 0.956188 -5.2061e-07
9:34983190 T C 0.142209 -4.2128e-05
9:34983974 T C 0.335342 -2.8954e-05
9:34997727 A G 0.141447 -3.6570e-06
9:34998140 T C 0.086599 3.2084e-06
9:35036792 A G 0.076543 4.0133e-06
9:35038844 A G 0.059464 -1.8005e-05
9:35042296 A G 0.048009 -3.7956e-05
9:35043291 T G 1.530527 -1.4585e-05
9:35044398 C T 0.024964 1.1373e-05
9:35045126 C T 0.032559 -2.1776e-05
9:35045693 A C 0.025402 -2.5254e-05
9:35049508 T C 0.092746 -1.5525e-05
9:35050840 A G 0.172441 -5.3628e-06
9:35056961 A C 0.451696 6.6233e-06
9:35075022 T C 0.024360 -2.0986e-05
9:35080025 A T 0.176751 1.3069e-05
9:35087090 A G 0.046458 -3.7879e-05
9:35087991 C T 0.027778 -2.1862e-05
9:35088142 G A 1.083197 -2.6172e-05
9:35089403 A G 0.026385 -2.2871e-05
9:35090782 C A 1.549311 -2.1771e-05
9:35093020 C T 1.097365 -2.4761e-05
9:35098155 C T 1.566439 -2.8693e-05
9:35105257 A G 0.075303 -6.9297e-06
9:35108248 T C 0.065650 -1.1395e-05
9:35109949 G A 0.970414 -1.0413e-04
9:35112406 G A 1.500828 -4.4984e-05
9:35114614 G A 0.718184 2.7876e-05
9:35116932 A G 0.443480 2.3576e-05
9:35140550 C T 0.773032 4.1087e-06
9:35141152 A G 0.781050 -2.5529e-05
9:35141195 T C 0.167205 -3.9975e-05
9:35141705 G A 1.237254 -5.0968e-06
9:35150635 C T 0.790712 -2.1063e-05
9:35150846 G A 0.034464 -8.0233e-07
9:35163507 G C 0.091993 -2.0784e-05
9:35205271 T G 0.066468 3.1413e-05
9:35211763 G A 0.038937 -8.2169e-06
9:35212183 A T 0.047915 2.8755e-06
9:35213538 C T 1.175070 -1.8354e-05
9:35231047 T C 0.298765 -3.4163e-06
9:35236783 T C 0.126117 2.9942e-07
9:35243490 G A 0.057130 9.4417e-06
9:35269819 C T 1.607489 -4.7274e-05
9:35274021 A G 0.090357 -2.3406e-05
9:35274620 A G 0.087689 -9.1724e-05
9:35279814 T C 0.471197 2.3523e-05
9:35287475 G A 0.065647 -2.8032e-05
9:35312027 T C 0.084573 -6.8457e-07
9:35330608 A G 0.626302 4.5036e-05
9:35346385 C T 0.153995 2.2097e-05
9:35350180 T G 0.072171 6.7046e-06
9:35384694 A G 0.109676 2.7325e-05
9:35397166 G C 0.021406 -2.5877e-05
9:35398605 A G 0.039002 7.5821e-05
9:35402163 A G 0.051511 -3.8341e-05
9:35407273 G A 0.159032 2.5069e-05
9:35407950 G A 0.065884 -1.1707e-05
9:35410334 T C 0.091493 -1.6180e-05
9:35411845 C T 0.031549 -1.9697e-05
9:35415769 T G 0.478535 7.2545e-06
9:35425089 G C 0.024415 -3.5836e-05
9:35438757 G A 0.079831 1.3699e-05
9:35468109 A G 0.072009 3.0995e-06
9:35482149 T C 0.514869 -3.4476e-05
9:35482764 G T 0.988818 -3.3946e-06
9:35487224 C T 0.580182 -4.0589e-05
9:35490979 G T 0.316371 1.5429e-05
9:35496478 C A 0.473777 -7.5355e-06
9:35505347 G C 0.035548 1.2234e-05
9:35510178 G A 0.189702 -1.0159e-05
9:35521572 G A 0.114029 -1.9667e-05
9:35529068 G A 1.760763 1.7312e-06
9:35546053 C A 0.434863 1.8179e-05
9:35546923 T C 0.056299 1.2159e-05
9:35552844 G A 0.044744 5.1821e-06
9:35553824 C T 1.454432 1.7597e-05
9:35557206 C T 0.537207 -1.5913e-05
9:35563361 A G 0.112640 5.9767e-07
9:35568115 A G 0.031137 -1.2626e-05
9:35572237 T A 0.021822 2.6677e-06
9:35579368 T C 0.044893 2.4866e-05
9:35590106 A G 0.403670 8.9431e-06
9:35601967 C A 0.934145 1.1015e-05
9:35604515 C G 0.042105 -1.0186e-06
9:35606738 G C 0.816578 8.0169e-06
9:35612978 A G 0.116639 8.0507e-06
9:35618053 A C 0.030663 -1.0707e-05
9:35621507 A G 0.033890 2.3161e-05
9:35635851 T C 0.485657 -5.5506e-06
9:35636549 T C 0.044546 4.8756e-05
9:35640294 T C 0.277885 -6.0749e-05
9:35642473 G A 0.038521 2.3230e-05
9:35643284 T C 0.934597 1.0403e-05
9:35643363 T C 0.154904 5.0132e-05
9:35651329 A G 0.041355 -2.7379e-05
9:35652384 A C 0.051553 1.8700e-05
9:35660901 T C 0.276327 -7.8150e-06
9:35660990 G A 1.609709 1.6018e-05
9:35661943 C A 0.217091 -3.3812e-05
9:35662251 C T 0.634575 -3.3878e-05
9:35664134 A G 0.052070 1.7192e-05
9:35664624 A C 1.026051 -3.7175e-05
9:35674053 A G 0.701446 5.0604e-05
9:35679251 G A 0.232703 -2.1818e-05
9:35680337 G C 0.547921 5.2879e-06
9:35689373 C T 0.861533 -3.9689e-05
9:35698942 A G 0.058428 -2.2141e-05
9:35700837 T C 1.965468 -1.6591e-06
9:35706058 A G 0.043254 2.0593e-05
9:35708826 A C 1.189748 4.6186e-05
9:35711806 T G 1.363565 -1.7285e-05
9:35712003 A G 0.586414 7.7599e-06
9:35733826 C T 0.072976 -7.9738e-06
9:35734956 T C 0.833814 -2.4461e-05
9:35740902 T C 0.022656 -2.8778e-05
9:35742002 T C 0.063953 -1.3291e-05
9:35742981 A G 0.108479 -4.4874e-05
9:35748669 A G 0.101267 -1.1962e-05
9:35751221 T C 1.325053 -8.5475e-06
9:35752048 A C 0.045276 -2.2287e-05
9:35769414 T C 0.170023 -5.6093e-05
9:35780220 G A 1.228003 -4.2931e-06
9:35807542 T C 0.374227 3.6079e-05
9:35811229 G A 0.034036 1.5684e-05
9:35821012 T C 0.057688 2.3429e-05
9:35826058 C T 0.398792 2.0785e-05
9:35828774 A G 0.024577 1.0300e-07
9:35832988 T C 0.401901 3.0069e-05
9:35841444 T C 0.102808 3.7176e-05
9:35841783 A G 0.810888 -4.8639e-05
9:35845468 T G 0.116876 -3.9175e-05
9:35845594 T C 0.069010 -5.3836e-05
9:35856434 A G 0.943753 -5.3843e-05
9:35857849 A G 0.036824 6.3912e-06
9:35858450 G A 0.639905 2.1645e-05
9:35860858 A G 0.100841 1.6934e-05
9:35864274 G A 0.105174 1.1350e-05
9:35867901 A G 0.454630 3.3401e-05
9:35870001 C T 1.240100 9.6267e-05
9:35870225 A G 0.641998 1.4930e-05
9:35880774 C T 0.108683 3.3942e-05
9:35891996 A C 0.460485 -5.5621e-06
9:35893912 A G 0.181714 5.0424e-06
9:35903300 A G 0.103652 3.9712e-05
9:35903370 G A 1.195447 3.8023e-05
9:35906519 A G 0.456022 -3.8950e-04
9:35906624 A G 0.076313 2.1130e-05
9:35910801 A G 0.486822 5.1638e-05
9:35917880 A G 0.150324 -2.8361e-06
9:35917950 T C 0.084216 1.8259e-05
9:35926028 A C 0.053261 -1.0020e-05
9:35931160 G A 0.091133 -5.3990e-06
9:35938790 T C 0.035587 2.2877e-05
9:35944224 C T 0.448813 2.2567e-05
9:35946343 C T 0.023717 4.0102e-05
9:35952783 A C 0.294400 -1.1787e-05
9:35953318 T G 1.017693 -1.1190e-05
9:35958047 C T 0.658903 2.2913e-05
9:35961370 A G 0.035779 1.6280e-06
9:35963176 G A 0.076199 -6.5528e-05
9:35963328 A G 0.662710 1.3841e-05
9:35984347 T C 0.343210 -1.2852e-05
9:35988450 A G 0.342487 2.2133e-05
9:35990824 G T 0.995105 7.0419e-06
9:35991115 G A 0.360241 -2.6679e-05
9:36004940 A G 0.033448 -8.2470e-06
9:36006097 C T 0.439761 -1.3731e-05
9:36007605 C G 0.122650 -6.3216e-05
9:36011367 G C 0.258920 1.8241e-05
9:36023246 G A 0.299762 3.2152e-05
9:36025452 G A 0.145598 4.0069e-05
9:36026814 G A 0.270075 6.0230e-06
9:36027444 G A 0.049791 6.6891e-06
9:36031649 G A 0.375669 -6.3561e-05
9:36032009 T A 0.085031 5.3092e-05
9:36032582 C T 0.045773 3.3697e-05
9:36035309 G A 0.192773 1.0896e-04
9:36037914 A G 0.020997 1.1447e-06
9:36039881 C T 0.126860 -7.6840e-05
9:36055263 G A 0.038168 -9.1472e-06
9:36069623 A C 0.029745 -1.1928e-05
9:36069690 G A 0.062683 6.7029e-05
9:36077304 G A 0.086930 -9.0183e-06
9:36085882 T C 0.051946 8.7985e-06
9:36087876 A G 0.137266 4.0905e-05
9:36099399 C T 0.546289 -3.9986e-06
9:36116775 A G 0.044802 -2.3921e-05
9:36128404 T C 1.098881 2.3524e-05
9:36131635 T C 0.128509 3.1348e-05
9:36132335 A G 0.162846 1.5702e-04
9:36137053 G A 0.079390 -9.7271e-05
9:36137798 C T 0.650772 7.4710e-06
9:36140115 C T 0.539797 8.2802e-06
9:36149031 G T 0.611579 -1.4362e-05
9:36169598 C T 0.893930 3.3947e-04
9:36169723 A G 0.208194 -3.6691e-05
9:36169894 G A 0.031387 -5.5394e-06
9:36170290 A G 0.091532 -4.3352e-05
9:36171092 A G 0.054614 3.8055e-06
9:36172640 T G 0.586777 1.7299e-05
9:36174978 C T 0.209057 9.4993e-05
9:36194569 C A 0.184003 -5.3475e-06
9:36201064 A G 0.086849 5.9073e-05
9:36204455 T C 0.610283 -1.7200e-06
9:36204639 G A 0.047610 -2.2695e-05
9:36209002 A G 0.023428 6.2711e-05
9:36209082 A G 0.096067 -1.2870e-05
9:36218012 C T 0.028573 -1.3676e-05
9:36220845 C T 0.028657 -1.3714e-05
9:36229596 G T 1.648357 3.9901e-05
9:36232413 C T 1.528086 7.6178e-07
9:36248825 G A 1.203874 2.4859e-05
9:36262737 A G 0.435684 7.8125e-05
9:36268384 C T 1.611854 7.4340e-05
9:36275062 C T 0.201319 -6.2917e-07
9:36277171 T C 0.110614 5.4609e-05
9:36281150 T C 0.038904 2.7482e-05
9:36296712 C G 0.177332 3.6774e-05
9:36307152 C T 1.116204 6.6613e-05
9:36314566 T C 0.362500 -9.7919e-06
9:36316477 C G 1.890327 -7.4960e-07
9:36318240 T C 0.702543 6.7622e-05
9:36320764 A G 0.028284 1.2376e-05
9:36325223 A G 0.041547 -1.7006e-05
9:36328872 T C 0.078549 3.6616e-05
9:36330491 G A 0.153592 2.6125e-07
9:36337253 G T 0.107323 -2.7488e-06
9:36343643 G A 0.548846 1.9240e-05
9:36346527 T C 1.967493 -2.7574e-05
9:36347642 T C 0.050411 -1.6368e-05
9:36348179 C T 0.079750 6.3852e-06
9:36349756 G A 0.071885 -1.4641e-05
9:36351074 T C 0.034945 -2.3503e-05
9:36357606 A C 0.024889 8.2576e-06
9:36370383 T C 0.071132 1.6354e-05
9:36375647 A G 0.043627 8.2260e-06
9:36376993 T G 0.160224 2.1048e-05
9:36391537 C T 0.070064 2.7478e-05
9:36399210 A G 0.775155 -3.8797e-06
9:36403263 T C 0.041459 -3.4704e-05
9:36423569 G C 0.358641 2.2577e-05
9:36438730 C T 0.523378 1.9909e-05
9:36447476 G A 0.081409 4.1052e-06
9:36457221 T C 0.385773 2.9411e-05
9:36457932 C T 0.155485 6.1963e-06
9:36458230 A G 0.088202 6.0637e-05
9:36467543 C T 0.063261 2.7435e-05
9:36468489 T C 0.075339 -1.0170e-05
9:36481987 A C 1.384867 3.8549e-05
9:36494493 G C 0.040342 -4.2460e-05
9:36499926 T C 0.054900 -2.3089e-05
9:36502660 G A 0.038239 -9.0567e-06
9:36508092 C A 0.193341 -2.0210e-06
9:36508819 A G 0.449063 6.2453e-05
9:36510136 T C 0.071421 3.8809e-05
9:36510925 C A 0.035665 -1.4376e-05
9:36525772 G A 1.233450 -6.6827e-06
9:36530955 A G 0.685574 3.0489e-05
9:36539230 G A 0.101280 9.4670e-06
9:36542368 G A 0.551355 -4.8041e-05
9:36556091 A G 0.180653 -8.9914e-05
9:36573934 T C 0.055754 4.3983e-06
9:36575493 T C 0.043750 -3.5621e-05
9:36575528 T C 0.089367 3.1545e-05
9:36579738 A G 0.095684 5.9048e-05
9:36591968 G T 0.052784 1.6721e-05
9:36632020 A G 0.029290 -3.0395e-05
9:36638245 T A 0.195632 -7.2952e-05
9:36638678 C T 0.040910 -1.0720e-05
9:36638879 C G 0.028713 6.2954e-06
9:36639442 A G 0.342590 7.1713e-06
9:36644540 T C 0.054494 -6.0506e-05
9:36650657 T C 0.026002 -5.4022e-06
9:36655648 C T 1.801368 8.1344e-05
9:36657220 G C 0.221894 1.8289e-05
9:36676813 G A 0.068221 1.8431e-05
9:36678351 T A 0.026755 2.8491e-05
9:36702887 C A 0.448167 -1.3222e-05
9:36703686 T C 0.024925 -2.2832e-06
9:36705645 C T 0.051336 -2.3884e-06
9:36708133 T C 0.200141 -1.1005e-04
9:36709347 G A 1.339160 -2.7313e-06
9:36719751 A G 0.180468 1.4111e-05
9:36722345 T G 0.561366 -3.3926e-05
9:36724049 C T 0.974540 -7.0611e-05
9:36724055 C T 0.267157 -5.3606e-05
9:36724515 G C 0.406037 -5.5788e-05
9:36725673 T C 1.308477 5.7390e-05
9:36726248 G A 0.985504 -1.9077e-05
9:36727388 C T 0.456642 7.7180e-06
9:36727599 A G 0.054939 3.9575e-05
9:36727840 G A 0.394374 -7.0238e-05
9:36728849 T C 0.121274 -5.7832e-06
9:36729266 C T 0.255515 3.1736e-05
9:36732961 A G 0.260448 -8.8091e-05
9:36734488 A G 1.346972 -1.7057e-05
9:36739204 G T 0.360455 -1.9065e-06
9:36741501 T G 0.349225 1.3037e-05
9:36741627 G A 0.025321 8.2477e-06
9:36742992 T C 0.121504 2.7689e-05
9:36743104 T C 0.024857 -3.1038e-06
9:36743759 A G 0.636883 -3.5215e-06
9:36746143 A G 0.137746 -4.5549e-06
9:36746304 C T 0.960833 -3.6535e-05
9:36749215 T C 0.042326 1.4649e-05
9:36750501 T C 0.881264 -3.7979e-05
9:36752658 A G 0.094635 -2.3596e-06
9:36753647 C A 0.177849 2.7495e-05
9:36756622 A G 1.291183 -2.1259e-05
9:36757234 T C 0.068506 -3.3367e-06
9:36765523 T C 0.949508 -2.5717e-05
9:36770356 A G 0.072148 -2.8875e-05
9:36772184 T C 0.021494 1.3161e-05
9:36783137 G A 1.337238 -2.2389e-05
9:36783454 T C 0.351981 2.1626e-05
9:36785184 G A 0.185058 1.5400e-06
9:36787361 A G 1.196635 3.9343e-05
9:36787436 A G 0.161886 -5.3640e-06
9:36791966 C T 0.061138 3.2274e-05
9:36796719 G A 0.036107 -1.7196e-06
9:36797397 A G 1.040216 1.1357e-05
9:36801146 T A 1.146874 -2.1831e-07
9:36801459 T C 0.062226 -3.5131e-06
9:36801557 T C 0.072849 -3.2883e-05
9:36802263 C A 0.115756 -3.2609e-05
9:36802626 T G 0.444068 -2.2412e-07
9:36804773 T C 0.161369 -1.2325e-06
9:36805173 T C 0.029420 1.0596e-05
9:36808003 T C 0.537346 4.1180e-05
9:36808623 A G 0.041410 -1.8262e-05
9:36809551 A G 0.932149 -3.0672e-05
9:36809882 C T 0.072632 4.0533e-05
9:36810014 T C 0.025541 2.1356e-06
9:36816919 A G 0.133069 -4.5590e-06
9:36819706 T C 1.202280 -2.2171e-05
9:36820671 A G 0.043948 -4.7916e-06
9:36822354 G A 0.661298 2.7237e-06
9:36825348 T C 1.285431 -7.1032e-06
9:36825946 A G 0.069263 -2.6437e-05
9:36835898 T C 0.034782 -1.9991e-06
9:36838301 A C 0.114844 5.4207e-06
9:36840623 A G 1.905647 1.8918e-05
9:36842846 C T 1.929608 2.0731e-05
9:36850353 T G 0.308302 2.0322e-06
9:36851994 A C 0.083778 1.0750e-05
9:36852685 A G 0.509316 -1.5994e-06
9:36854541 C T 1.431172 3.2940e-05
9:36856268 T C 0.311992 -2.5983e-05
9:36856350 T C 0.107320 -1.1155e-05
9:36856828 T C 1.728143 -3.3752e-05
9:36861407 G A 0.331610 3.1094e-05
9:36863606 C T 0.313845 4.2711e-06
9:36864119 G A 1.380174 4.9546e-06
9:36867191 G A 0.034743 2.2657e-06
9:36868848 G T 1.832018 1.2574e-05
9:36871254 C A 0.081694 9.4120e-06
9:36873881 C G 0.101974 9.1480e-05
9:36876541 T C 0.159432 -1.2586e-05
9:36881343 G C 1.847492 -2.8769e-05
9:36882049 T C 0.032429 8.4347e-06
9:36892411 G A 0.439741 5.8356e-05
9:36896143 A G 1.190562 -4.8484e-05
9:36899411 T C 0.026243 1.8406e-06
9:36906843 C T 0.502525 9.8293e-05
9:36909773 A G 0.537152 -2.4827e-06
9:36911647 C T 0.341240 1.5902e-04
9:36913290 T C 0.044056 -1.9125e-05
9:36921921 A C 1.506813 -5.2872e-05
9:36927558 T C 1.113886 -3.1401e-05
9:36932342 T C 1.849936 -1.4415e-06
9:36934910 G T 0.671149 3.7281e-05
9:36936733 A G 0.043715 3.2915e-05
9:36941431 A G 0.428128 -1.1943e-05
9:36944788 T C 0.677261 -1.8319e-05
9:36947127 T C 0.402911 -1.1495e-05
9:36952743 G A 1.533627 3.1729e-05
9:36956591 T C 0.137454 -2.3151e-06
9:36960072 A G 0.042965 8.9380e-06
9:36961472 C A 0.215344 4.6279e-06
9:36968374 C G 1.320438 4.5106e-06
9:36968464 C T 1.535110 1.1574e-05
9:36974535 A G 0.448755 2.3169e-05
9:36975340 T C 0.104162 -2.1811e-05
9:36976563 C A 1.563495 1.5952e-05
9:36978421 C A 0.101951 4.3304e-05
9:36978610 T C 0.050034 -2.4245e-05
9:36979365 C A 1.477195 3.9282e-05
9:36981244 C A 0.729814 6.0560e-05
9:36985873 T C 0.067620 -7.8614e-06
9:36993071 T C 0.952991 1.9649e-05
9:36993744 A G 0.286194 -3.9669e-05
9:36995175 G T 1.519722 -4.6269e-06
9:36995594 A G 0.051044 2.2470e-05
9:36997417 A G 0.501633 3.9379e-05
9:36998856 A C 0.502522 2.9363e-05
9:36998993 A G 1.881128 1.6945e-05
9:37000687 T C 0.746936 5.0258e-05
9:37002142 G A 0.406540 -2.2194e-05
9:37008407 C T 1.246696 -1.1274e-04
9:37014120 C T 0.059126 -2.6718e-05
9:37020314 T C 0.027856 3.6924e-06
9:37020516 A G 0.209145 2.0943e-05
9:37024435 T C 0.023850 -7.3645e-06
9:37026453 A G 0.072051 -3.2319e-05
9:37037835 A G 1.830636 1.6926e-04
9:37040793 A C 0.158276 -2.5957e-05
9:37044024 A G 1.929867 4.8515e-06
9:37046091 A C 0.572745 -1.2926e-05
9:37049891 A G 0.044916 2.4028e-06
9:37053346 C G 0.311385 -5.2997e-06
9:37060671 C G 0.054566 -6.3117e-06
9:37075550 A G 0.060278 6.5699e-06
9:37088104 G T 0.043877 2.3946e-05
9:37090151 A G 0.058071 6.4174e-05
9:37100694 A G 1.070727 -6.8270e-05
9:37104234 G A 0.321950 2.9891e-06
9:37120412 G A 0.046681 -2.7570e-05
9:37124176 A G 0.069282 2.1809e-06
9:37201164 A G 0.027086 -5.2055e-06
9:37252585 C A 0.257991 -1.5216e-05
9:37258794 A G 0.227825 -4.4321e-05
9:37260018 G A 0.051794 4.3792e-06
9:37279578 G A 0.080302 1.0273e-05
9:37288483 G A 0.124455 -2.1145e-05
9:37294434 G A 0.080597 1.1609e-05
9:37320849 G A 0.142109 -1.5846e-05
9:37327046 C T 0.059181 7.0419e-06
9:37336741 A G 0.705448 9.5637e-05
9:37342210 A G 0.021406 -8.1375e-06
9:37343407 G A 0.122861 8.7788e-06
9:37378628 A G 1.825478 1.0886e-05
9:37380873 A G 0.398795 9.5375e-05
9:37389813 T C 1.266495 2.1882e-05
9:37389927 A G 1.280014 2.4471e-05
9:37391109 T C 0.396166 1.7934e-04
9:37392533 A G 0.454902 1.3455e-06
9:37395151 A C 1.123627 3.0414e-05
9:37395320 A C 0.039141 -1.9298e-05
9:37395943 G A 0.039534 -1.2039e-05
9:37401441 G A 0.769822 1.2393e-05
9:37403046 T C 0.493752 -4.2375e-05
9:37403446 A G 0.030410 -7.2858e-06
9:37404699 A G 0.026840 -2.2647e-06
9:37406487 A G 0.387759 3.3995e-05
9:37411834 G A 1.701274 5.4754e-05
9:37413802 A G 0.064874 -4.6695e-05
9:37414149 A G 0.024003 -4.3636e-06
9:37414682 A G 0.053199 3.2159e-05
9:37421065 T C 0.663693 6.9940e-05
9:37421768 T C 0.780757 5.8498e-05
9:37422276 T C 0.053176 -1.7788e-05
9:37426152 G A 1.367856 1.4313e-05
9:37428578 T C 0.027239 -1.5576e-05
9:37433984 A G 0.027401 -3.0241e-05
9:37438526 T C 0.191130 -3.8091e-05
9:37441650 C T 0.391369 2.3868e-05
9:37448509 C T 0.166816 -7.8324e-06
9:37449423 A G 0.397487 7.1778e-05
9:37454874 G A 1.751899 1.0146e-05
9:37457802 T G 0.030696 -2.1711e-07
9:37458143 C T 0.023350 -1.7690e-05
9:37464909 C T 0.261607 2.1594e-05
9:37483309 C T 0.576043 1.5131e-05
9:37483800 A T 0.055036 -1.8285e-06
9:37486603 G A 1.189968 -4.0628e-05
9:37491912 C T 0.098926 -8.7730e-06
9:37492721 A G 0.199858 -1.0489e-05
9:37503087 A G 0.439576 7.4494e-05
9:37506966 A G 0.236410 -1.1342e-05
9:37512734 A G 0.638298 4.6250e-05
9:37515315 T G 0.038992 -1.0583e-06
9:37518761 A G 1.699956 1.2778e-05
9:37525484 T C 0.029316 2.5670e-06
9:37528290 A C 0.340831 9.4426e-05
9:37531193 C T 1.896708 3.2639e-05
9:37538385 A G 1.268378 -2.4924e-05
9:37557191 G T 0.377236 9.0712e-05
9:37561688 G A 0.330097 1.0391e-05
9:37573330 C A 0.471641 5.2943e-05
9:37573854 A G 0.048434 2.5412e-06
9:37574565 C T 1.326238 -1.4300e-05
9:37580543 C T 0.035233 9.3336e-06
9:37592452 A G 0.297983 -6.0558e-05
9:37601676 A G 0.216159 -4.7585e-06
9:37603519 C A 0.268917 -4.2144e-05
9:37606796 T C 0.080337 1.1392e-05
9:37615548 G A 0.373121 5.6588e-05
9:37616665 C T 0.076111 2.5609e-05
9:37627680 A G 1.335375 1.4524e-05
9:37635299 C T 1.605726 -2.8461e-06
9:37644176 C A 0.029118 -5.5179e-05
9:37644719 T C 0.243726 -3.8102e-05
9:37650203 T C 0.315942 1.9585e-05
9:37652993 T C 0.043150 -1.5489e-05
9:37658679 T C 0.093713 1.5000e-05
9:37661534 C T 0.492687 2.5215e-05
9:37661636 T C 0.066698 -1.6333e-05
9:37663562 C A 1.010088 -9.5596e-06
9:37664832 T G 0.154631 5.3768e-06
9:37667994 T C 0.116259 -4.3767e-05
9:37669630 A C 0.035649 3.9799e-05
9:37678932 C T 0.258439 -1.0298e-05
9:37680762 G A 0.040501 1.0649e-05
9:37680772 A G 0.292968 -1.8621e-06
9:37683158 C T 0.024600 7.6341e-08
9:37683465 C T 0.923775 -5.2701e-05
9:37683598 A G 0.021776 -4.3759e-05
9:37692654 C A 0.348258 1.5498e-05
9:37699237 C T 0.856629 -2.1380e-05
9:37699670 T G 0.049502 -5.7208e-05
9:37703523 A G 0.542728 4.6395e-05
9:37709017 A G 0.029709 -7.8466e-06
9:37709237 T C 0.514827 -3.4466e-05
9:37715483 A G 0.068665 -5.3830e-06
9:37716237 A C 1.404005 1.0598e-05
9:37718894 C G 0.031076 2.5067e-05
9:37720912 C T 0.869518 3.6106e-05
9:37723293 T C 0.035457 -2.2328e-05
9:37728455 C G 0.461475 6.0343e-05
9:37729786 T C 0.384913 -7.0884e-06
9:37731007 T C 0.050456 5.4402e-05
9:37731177 G T 0.456980 4.6184e-05
9:37735095 G A 0.097699 9.6179e-06
9:37735123 G A 0.264905 3.4006e-05
9:37735991 A C 0.423710 -3.4685e-05
9:37743249 G A 0.375662 -3.6637e-05
9:37747163 A G 0.086686 -3.5505e-05
9:37749599 G C 0.369248 3.3465e-05
9:37751219 C T 1.038544 1.3324e-05
9:37751539 A G 0.076728 1.3596e-05
9:37754982 C A 0.334106 -1.4648e-05
9:37774375 G A 0.358768 3.1055e-05
9:37782708 T C 0.029186 1.3554e-05
9:37782925 A G 1.011951 1.2606e-05
9:37782967 G C 0.692250 1.2079e-05
9:37790924 A G 1.145124 3.4151e-05
9:37799265 T G 0.085372 1.3483e-05
9:37814015 G A 0.314118 1.1067e-05
9:37814051 C T 0.320571 2.2470e-06
9:37858861 G C 0.333713 -1.2892e-05
9:37858960 T C 0.169663 -1.0092e-04
9:37862659 A G 0.020316 4.5861e-06
9:37879705 C T 0.302430 -7.4765e-06
9:37901666 C T 0.305776 1.1424e-05
9:37905956 A G 0.024506 -1.7942e-05
9:37911926 A G 0.037519 -9.6693e-07
9:37915131 C A 0.020423 -1.1242e-05
9:37916408 C T 0.207045 2.0445e-05
9:37923548 C T 0.079818 4.0065e-07
9:37934140 C T 1.036149 6.2836e-05
9:37937943 A C 0.332980 8.3944e-06
9:37938553 A G 0.035477 3.3383e-05
9:37941771 G A 0.048876 -5.2634e-06
9:37944427 A G 0.241434 3.1911e-05
9:37952144 A G 0.201157 2.3468e-05
9:37966523 G C 0.169322 6.9999e-06
9:37981628 C T 1.054124 -2.4497e-05
9:37983399 A G 0.032806 5.7813e-06
9:37984109 A G 0.037733 -6.0015e-06
9:37987408 C T 0.186291 3.9386e-05
9:37996122 T C 0.037678 -1.8142e-05
9:38009406 T C 0.941663 2.1043e-05
9:38015646 G C 1.819360 1.0067e-04
9:38021889 T C 0.562359 1.7054e-06
9:38023906 G A 0.069873 -2.2376e-05
9:38025982 C G 0.384643 2.7736e-05
9:38039113 T C 0.034987 8.9185e-07
9:38041142 G T 1.168565 5.5256e-05
9:38047898 A G 0.074618 -1.6904e-05
9:38053972 A G 0.055591 -1.0113e-05
9:38071490 A G 0.097290 -6.9144e-06
9:38074715 C T 0.040141 -2.5242e-05
9:38079463 T C 0.036892 4.0591e-05
9:38085784 G A 1.672298 5.6988e-05
9:38088027 T C 0.251477 1.4129e-05
9:38091431 G A 0.048288 1.5726e-06
9:38100662 G C 0.329107 5.2935e-07
9:38108957 T C 1.671782 1.0325e-04
9:38110302 C G 0.063732 2.4094e-05
9:38141070 C T 0.389087 1.3840e-05
9:38144007 T C 0.035720 -1.2208e-05
9:38151190 T C 1.181549 3.0771e-05
9:38156014 A G 0.037593 -5.9885e-06
9:38157070 T C 0.022315 -7.2006e-06
9:38163084 T C 0.164911 -1.2333e-05
9:38166392 G T 0.597923 -1.2774e-05
9:38170506 T C 0.059434 -1.2366e-05
9:38176640 A G 0.111059 1.8036e-05
9:38179747 C A 0.062842 -2.8626e-05
9:38182929 C T 0.323281 -1.5757e-05
9:38183184 A G 0.880933 1.1321e-05
9:38185641 T G 0.072372 8.7408e-06
9:38185943 A G 0.022318 -8.0787e-06
9:38191904 C A 0.151077 1.7743e-05
9:38197482 A G 0.025889 4.2384e-07
9:38198539 A G 0.970330 -6.1260e-05
9:38202631 A G 0.033004 -1.4003e-05
9:38206238 T C 0.056925 -4.0876e-05
9:38207654 A G 1.600663 -3.2503e-05
9:38208720 A G 0.953286 3.7096e-05
9:38212170 A G 0.637123 -2.8649e-05
9:38213507 A G 0.022260 -3.0400e-05
9:38228555 C G 1.065747 -3.3439e-06
9:38228589 G T 0.659818 -3.8926e-05
9:38232043 C T 0.405744 3.5237e-05
9:38234257 T C 0.106710 1.3065e-05
9:38236158 G A 0.086803 -3.4674e-05
9:38244493 G A 0.837654 -8.3129e-05
9:38246419 G C 0.059655 1.7850e-05
9:38246502 T C 0.046367 -3.2913e-05
9:38246771 C T 0.083785 -2.7744e-05
9:38249726 T C 0.272393 1.7579e-05
9:38251684 A G 0.417261 8.6124e-05
9:38251940 G A 0.479600 -1.3621e-04
9:38255872 G A 0.333937 -5.7484e-06
9:38258977 T G 0.068792 3.7814e-05
9:38259749 A G 0.038460 4.5167e-06
9:38267158 C A 0.061456 4.0202e-05
9:38278291 G A 1.928170 5.3220e-06
9:38278974 G C 0.325209 5.6729e-06
9:38279182 A G 0.509932 9.7818e-05
9:38280691 T C 1.687729 -4.4930e-05
9:38282285 C T 0.338238 2.0117e-05
9:38287256 T A 0.498539 4.5003e-05
9:38288251 A G 0.099650 8.2547e-06
9:38291495 A T 0.047983 -4.0075e-06
9:38299419 A C 1.274240 -3.7333e-05
9:38301206 G A 0.034441 1.7246e-05
9:38301524 T C 1.721034 1.0614e-05
9:38309630 G T 0.242655 7.0390e-05
9:38310405 A G 0.107677 2.8683e-05
9:38312710 G A 0.482245 3.0867e-05
9:38316677 T G 1.135465 -8.6014e-05
9:38317049 A C 1.897422 -1.3870e-06
9:38327403 G A 0.067292 -1.3966e-05
9:38328987 C T 0.929403 -1.9365e-05
9:38331751 G T 0.405644 1.5971e-05
9:38335032 T C 0.284425 2.9436e-05
9:38341112 C A 0.097768 -4.3065e-05
9:38343128 T C 0.765109 -2.4028e-05
9:38343959 A G 0.031468 -1.1558e-05
9:38351227 C T 0.033718 6.4114e-05
9:38353048 G A 0.262503 -2.5673e-05
9:38354039 T C 1.749685 6.9330e-06
9:38355452 A G 0.994209 -9.7061e-06
9:38358060 T G 0.168591 8.6994e-05
9:38361379 T C 0.735111 -5.8238e-06
9:38362171 C T 0.605093 -1.5322e-05
9:38362587 G C 0.038307 1.6774e-05
9:38364866 C T 0.075199 -3.3636e-05
9:38367282 A G 0.054043 -1.9835e-05
9:38369924 T C 0.077968 -6.0479e-06
9:38371782 C A 0.725020 6.3257e-06
9:38372177 T C 0.058263 3.0301e-05
9:38372471 A G 1.386617 6.4835e-05
9:38373830 G A 1.786308 -1.1351e-06
9:38374313 G A 0.355811 1.3960e-05
9:38376976 C T 0.339543 2.0647e-05
9:38378988 C A 0.201186 -8.1109e-06
9:38382515 A G 0.043264 2.1277e-05
9:38383549 G A 0.578400 -7.5464e-06
9:38385851 T G 1.599267 2.1110e-05
9:38386934 A G 0.074352 6.6124e-06
9:38387865 G A 0.944110 2.3042e-05
9:38388324 A G 0.046230 5.9373e-06
9:38389242 C T 0.157685 6.5487e-05
9:38392006 C T 0.064439 2.1344e-06
9:38392256 A G 1.695311 -2.1234e-05
9:38393351 T C 0.064254 -6.0675e-05
9:38393451 G A 0.150029 -2.5958e-05
9:38394806 T C 0.378035 1.5366e-05
9:38396002 T C 0.260510 -1.6749e-05
9:38396065 T G 1.191452 9.8731e-05
9:38396502 A G 1.917348 1.5220e-05
9:38397154 C T 0.020991 2.2080e-07
9:38399653 G A 0.028868 -3.0062e-05
9:38399686 G A 0.327325 1.8852e-05
9:38402200 A G 0.037298 -1.6578e-05
9:38403233 T C 0.072320 -3.2582e-05
9:38403517 T C 0.178254 2.1701e-06
9:38406732 C A 0.046272 5.5737e-06
9:38407091 C T 1.391064 -2.5915e-05
9:38409081 A G 1.614484 -3.6497e-05
9:38411091 A G 0.032354 1.6458e-05
9:38426770 A G 1.455746 -4.7703e-05
9:38427838 C T 0.254242 -1.7793e-05
9:38430109 C T 0.760721 -1.1647e-05
9:38433748 T G 0.047655 -2.5702e-05
9:38434103 G A 0.426790 -2.1086e-05
9:38436571 T C 0.069675 2.4126e-05
9:38439355 A G 0.120550 2.5476e-05
9:38449518 T C 0.029057 -1.4112e-05
9:38453822 A G 0.064728 -4.4748e-05
9:38453992 T C 0.127152 -4.8435e-06
9:38456365 A G 0.512448 -2.7103e-05
9:38458729 T C 1.658422 -2.6413e-05
9:38459619 A G 0.085268 -2.8943e-05
9:38462319 G A 1.031819 4.8507e-05
9:38464892 A G 0.092113 1.3428e-04
9:38468590 G A 0.028106 -2.0546e-05
9:38485256 A T 0.039625 3.0739e-06
9:38488861 C A 1.698862 4.3673e-05
9:38489603 G A 1.237468 2.2877e-05
9:38491215 G C 0.026772 4.3189e-06
9:38496889 G T 1.472547 4.5589e-05
9:38508490 A G 0.058947 -2.2446e-05
9:38517195 T C 1.195597 1.0473e-04
9:38519752 C T 0.743541 3.6580e-05
9:38528683 G A 0.055900 2.3277e-05
9:38533004 C T 0.570308 -1.4615e-05
9:38541196 G T 0.640135 4.1096e-05
9:38551858 C T 0.704786 -8.0361e-05
9:38567913 T C 0.114695 -9.3567e-05
9:38571163 A G 0.054394 6.8282e-05
9:38572216 C T 0.449105 -1.7942e-05
9:38572662 A G 0.054796 7.7562e-05
9:38574136 C T 0.590786 9.9833e-07
9:38575602 G T 0.053082 4.6441e-06
9:38578153 G A 0.087670 -5.6961e-05
9:38595886 C T 0.411869 7.9472e-06
9:38615698 T C 0.819237 -5.9478e-05
9:38618685 G T 1.066624 -3.3878e-05
9:38626309 C T 0.302897 5.7720e-05
9:38631559 T C 0.148467 6.2156e-07
9:38639853 A G 0.520247 -1.3808e-05
9:38641335 G A 0.751295 -1.9020e-05
9:38641599 G A 0.711878 4.0921e-05
9:38642859 T G 1.223761 -4.1697e-06
9:38642879 C A 1.257589 1.6754e-06
9:38643996 G A 0.383358 -1.1811e-05
9:38644529 A G 0.056757 3.8534e-06
9:38649077 A G 0.532828 -1.7936e-05
9:38649355 A G 0.058454 9.9052e-06
9:38649824 T C 0.058912 6.8082e-06
9:38652714 A G 0.435142 2.2366e-05
9:38652961 G A 0.306601 -2.8829e-05
9:38654536 C T 0.121507 1.5149e-05
9:38656454 T C 0.160529 4.7104e-05
9:38657280 T C 1.183451 2.2247e-05
9:38658588 C G 1.559191 1.0923e-05
9:38667986 T C 0.030310 -2.8936e-05
9:38668703 A G 0.601137 -2.1401e-05
9:38669362 A G 0.034639 1.1915e-06
9:38674570 G A 0.141852 1.2376e-05
9:38677071 G A 0.328715 -5.5363e-05
9:38678451 G A 0.732151 -2.6287e-05
9:38679722 A G 0.654183 -1.7957e-05
9:38680222 C G 0.325602 5.2989e-05
9:38686497 G A 0.034140 7.6409e-06
9:38686687 T C 1.301657 -2.3349e-05
9:38689662 G A 0.208106 9.2652e-06
9:38689690 T C 0.027723 4.4904e-06
9:38690424 A G 1.332590 5.1502e-06
9:38692025 C A 0.087238 -5.1833e-05
9:38692292 C T 0.044351 -6.3803e-06
9:38692692 T C 0.503298 -2.3038e-05
9:38694330 T A 0.031004 -3.7553e-07
9:38699926 C G 0.164284 2.6194e-05
9:38705976 G A 0.182191 -4.6337e-06
9:38706453 C T 0.624945 -4.3563e-05
9:38708759 C T 0.330441 -4.6826e-06
9:38711174 T C 0.345817 3.8107e-05
9:38713004 T G 0.193850 -1.1353e-05
9:38713081 T C 0.165433 2.1325e-06
9:38718308 T G 0.611864 -3.7451e-06
9:38719533 T C 0.897026 3.3656e-05
9:38721287 T C 0.129307 9.1968e-06
9:38727643 C A 0.348777 -3.3064e-05
9:38728032 T G 0.099257 -4.2072e-05
9:38728864 G C 0.035123 7.6157e-06
9:38731885 C T 0.661963 2.5634e-06
9:38733170 A G 0.039291 1.1466e-05
9:38734542 T C 0.282500 4.5245e-06
9:38741576 C T 0.499792 1.4615e-05
9:38741862 A G 0.075014 -3.8804e-05
9:38743887 A G 0.051222 2.1722e-05
9:38743969 G A 0.196032 1.5789e-05
9:38747064 T C 0.390895 -1.4028e-05
9:38749823 G T 0.181731 -2.0690e-06
9:38749829 T C 0.147036 7.2906e-06
9:38751294 T C 0.093107 2.7956e-06
9:38753433 T C 0.027927 -1.5324e-05
9:38761499 G A 1.047973 2.8261e-05
9:38769380 A C 0.265784 4.0471e-05
9:38770134 G A 1.460157 7.0731e-06
9:38771497 A G 0.077874 3.8759e-06
9:38771738 C T 0.057344 5.6303e-06
9:39008919 G A 1.704721 5.8510e-05
9:39016378 G T 0.244914 -6.1070e-05
9:39019116 A C 1.678666 6.0931e-05
9:39021035 G A 1.673957 7.2788e-05
9:39058400 A C 0.252499 -5.4046e-05
9:39089390 A G 0.439540 -2.1644e-05
9:39103743 T C 0.435947 -2.3639e-05
9:39135172 T G 0.119790 -1.7382e-05
9:39154913 A G 0.063677 -4.6876e-05
9:39158211 C A 0.145650 -2.0427e-05
9:39158236 A G 0.025655 -4.7515e-06
9:39167367 C T 0.107002 -9.4159e-06
9:39171471 T C 0.105110 -6.0285e-06
9:39174648 A C 0.120102 -1.7732e-05
9:39180169 C T 0.027486 9.9720e-06
9:39184065 G A 0.157410 -1.4852e-05
9:39970473 C T 0.268290 -1.2153e-05
9:40630885 G C 0.094768 -1.0557e-04
9:40775496 T C 1.014590 -4.6243e-06
9:40788101 A G 0.308788 3.9110e-05
9:40790804 C G 1.588897 3.1637e-05
9:40803334 T C 1.595340 4.3800e-05
9:43733976 T C 0.035214 -3.6799e-06
9:44064539 G T 1.727409 -3.2463e-05
9:44093661 A G 1.562859 2.8141e-05
9:44110237 C T 1.728133 -3.2683e-05
9:44131749 G A 1.692620 -2.7159e-05
9:44161670 G C 0.101971 3.5377e-05
9:44162693 T C 0.403343 1.4116e-05
9:44189994 T G 0.073755 1.6286e-05
9:44198210 T C 0.079760 -4.6073e-05
9:44234927 A G 0.155102 -2.1484e-04
9:44241978 A G 0.113682 1.7404e-06
9:44863439 A G 0.103604 -1.2539e-06
9:44867390 A C 0.026479 2.3358e-05
9:44877374 T C 0.078536 2.2755e-05
9:44879942 T C 0.108430 -4.4443e-06
9:44881173 T C 1.726254 -2.9306e-05
9:65611505 G A 0.045091 -1.8759e-05
9:66258240 A G 1.845544 -3.2916e-05
9:68170421 C T 1.837410 -3.0680e-05
9:68255327 A G 0.124834 -2.5755e-04
9:68303557 T C 1.816104 -1.6683e-05
9:68435907 G A 0.112517 1.8009e-05
9:70954780 T C 0.137432 -1.3289e-05
9:70958408 A G 0.098089 3.1875e-06
9:70973695 C T 0.090331 7.6563e-06
9:70984372 G A 0.965163 2.6961e-05
9:70998000 A G 0.095064 -4.1583e-05
9:71000301 G C 0.627584 3.0586e-05
9:71014712 A G 0.677907 -1.3832e-05
9:71017532 G A 0.280446 1.1557e-05
9:71020205 G A 0.059327 6.1117e-06
9:71020830 A G 1.940468 -5.1560e-06
9:71024855 T C 0.061161 8.4410e-06
9:71034012 G A 0.098796 -2.8364e-05
9:71034732 A C 0.036616 -8.3952e-06
9:71037509 A G 0.055815 2.9253e-05
9:71040170 C A 1.083797 -3.9829e-06
9:71044045 G A 0.052401 -1.9995e-06
9:71045124 G A 0.039437 1.5454e-05
9:71046287 C A 0.143443 5.7505e-06
9:71048629 T C 0.065498 -6.2705e-06
9:71061958 A G 0.046548 -1.1561e-05
9:71064135 C T 0.035104 -2.4907e-07
9:71067802 G A 0.147831 -2.9302e-05
9:71078122 G A 0.021767 -1.9744e-05
9:71085997 G A 0.045737 -3.0434e-05
9:71089680 C G 0.062106 1.2844e-05
9:71093220 G A 0.074943 -1.5830e-05
9:71095847 T C 0.692792 2.3202e-05
9:71097700 G T 0.100705 -2.7003e-05
9:71098986 T C 0.053134 -2.7145e-06
9:71112931 A G 0.065663 -6.0874e-06
9:71116955 T C 1.032491 2.0399e-05
9:71122894 G A 0.083418 -1.6740e-05
9:71122983 C T 1.493736 2.7347e-06
9:71141474 T C 0.060973 1.7363e-05
9:71149667 A G 0.028171 -8.5686e-06
9:71152074 A C 0.186245 2.1060e-05
9:71152343 G C 0.025606 1.0543e-06
9:71152976 C T 0.061612 1.9011e-05
9:71156295 C T 0.277307 -3.2572e-06
9:71159065 T C 0.055422 2.8986e-05
9:71164514 C G 0.025006 7.0167e-05
9:71167878 T C 0.185869 6.4204e-07
9:71168243 G A 0.041712 1.4692e-05
9:71170702 C G 1.623124 1.7496e-06
9:71173918 A C 0.055913 -9.1370e-07
9:71176227 T G 0.556974 6.5803e-06
9:71185992 A G 1.812472 -1.4526e-05
9:71186182 C T 0.359232 2.4051e-05
9:71187889 G A 0.028349 -2.0316e-05
9:71189471 T C 0.096421 5.4295e-07
9:71190321 G C 0.145075 -7.1693e-07
9:71197027 T C 0.869885 1.3309e-05
9:71199102 G T 1.745021 -8.5396e-06
9:71215222 G A 1.670883 -4.9227e-06
9:71215347 T C 0.055909 7.8435e-06
9:71216268 C T 0.127113 2.9713e-07
9:71222817 T C 0.044182 -1.2731e-06
9:71223294 T C 1.239659 1.7241e-05
9:71225132 T C 1.827864 -4.9552e-06
9:71229641 G C 0.038015 -1.5725e-05
9:71238891 G A 0.033536 -2.4955e-05
9:71239101 T C 0.048915 -2.2057e-05
9:71239227 G T 0.073180 -1.8282e-05
9:71241117 A C 0.250451 9.5533e-06
9:71252233 A G 0.073706 -1.2500e-05
9:71253551 G A 0.092873 -1.7893e-05
9:71253821 C T 0.064725 -2.5878e-06
9:71258111 T C 0.036590 9.8095e-06
9:71264063 G A 0.054400 3.3478e-05
9:71265112 A G 0.069496 -8.6460e-05
9:71266816 C T 0.345073 2.6178e-05
9:71277197 A G 0.047389 -3.2142e-06
9:71287312 A G 0.021445 1.3060e-05
9:71291555 G T 0.030848 3.3082e-05
9:71296195 G A 0.089156 1.1060e-05
9:71304465 A G 0.187855 -2.6144e-05
9:71308336 T C 1.269579 1.1486e-05
9:71310111 C T 0.275317 -1.6600e-05
9:71313060 T C 0.054011 1.1990e-05
9:71322837 C T 0.052524 2.3007e-05
9:71331084 G T 1.290466 -1.7682e-05
9:71331143 A G 1.036720 -1.6261e-05
9:71332240 G A 0.249406 -2.5086e-06
9:71340219 A G 0.054127 -8.2872e-06
9:71346869 G T 1.917572 -5.2384e-06
9:71347362 C T 0.039953 -4.5395e-05
9:71349821 G A 0.046324 3.9406e-06
9:71353056 A G 1.303309 -5.4147e-05
9:71355133 T C 0.769011 -2.4600e-05
9:71356825 G A 0.021289 5.4701e-06
9:71357314 T C 0.045961 -3.1445e-05
9:71365463 A T 0.579666 -2.5346e-05
9:71377296 A G 0.049496 4.7364e-06
9:71380267 C T 0.056221 1.1839e-05
9:71386673 C T 0.043017 1.5587e-05
9:71394723 C A 0.736377 4.7594e-05
9:71398086 G A 0.323242 -1.8091e-05
9:71398716 T G 0.040735 -1.1863e-06
9:71408238 G C 0.036749 -1.2482e-05
9:71408917 C T 0.057169 1.7704e-05
9:71409931 C T 0.325829 3.1277e-06
9:71420884 C G 0.034588 -2.4218e-05
9:71421425 G A 0.036334 3.2966e-05
9:71427756 T C 0.417293 -7.6751e-06
9:71434707 C A 1.202043 4.6952e-06
9:71436739 G A 0.040462 1.5429e-05
9:71439349 T C 0.584385 -2.9154e-05
9:71442060 A G 0.026311 -1.5427e-05
9:71448697 G A 0.067257 4.3733e-07
9:71463977 C G 0.027200 -3.9383e-05
9:71467663 A G 0.083408 1.5216e-05
9:71482288 T C 0.972579 3.9238e-05
9:71485176 A G 0.285740 -7.8993e-06
9:71486794 T C 0.977146 4.3791e-05
9:71514547 G A 0.519491 3.4870e-05
9:71526925 G A 0.046175 -4.5884e-06
9:71539731 G A 0.323956 4.3854e-06
9:71540376 C T 0.128333 -7.4138e-07
9:71545615 A G 0.094109 -4.2287e-05
9:71546543 G T 0.086410 1.4914e-06
9:71549847 A G 0.153427 5.6502e-05
9:71551592 T C 0.028330 -1.0113e-05
9:71553778 G A 0.045896 1.0423e-05
9:71557341 G A 0.040235 1.9276e-05
9:71565489 G C 0.071064 6.1099e-06
9:71565729 T C 0.032919 1.2023e-05
9:71571671 A G 1.554222 2.9120e-06
9:71576258 T G 0.043192 -2.1755e-05
9:71579343 A G 0.280731 1.6425e-05
9:71580175 C T 0.045928 1.1450e-05
9:71590515 C T 0.023419 3.3761e-06
9:71591393 A G 1.445168 -9.5444e-06
9:71591922 C T 0.161733 5.5428e-06
9:71596004 C A 0.108488 3.2717e-05
9:71599433 G A 0.031757 -1.8159e-05
9:71602903 A G 0.204705 2.4200e-05
9:71606553 T G 1.051764 9.6012e-06
9:71609592 T C 0.094947 7.1964e-06
9:71615803 G A 1.223748 2.3207e-05
9:71618245 A G 0.655131 -1.0941e-05
9:71618580 T C 0.049827 1.1833e-05
9:71620614 A G 0.166650 6.0784e-06
9:71620678 G T 0.037522 4.6686e-06
9:71621378 T G 0.060729 1.0093e-05
9:71622226 T C 0.075534 1.4369e-05
9:71624277 A G 0.781579 2.2605e-05
9:71624920 A C 0.023857 -1.7750e-05
9:71627364 G T 0.294789 -1.9248e-05
9:71628207 C G 0.500980 -1.6395e-05
9:71630738 A G 0.388055 -1.4611e-05
9:71630766 C A 1.500604 7.8190e-06
9:71632081 T C 0.974170 2.3601e-05
9:71632265 G T 0.037752 -3.4920e-05
9:71639112 A G 1.308818 1.3235e-05
9:71644014 T C 0.052047 2.2217e-05
9:71644514 C A 0.603548 2.9763e-05
9:71647410 C T 1.401882 -2.1056e-05
9:71657397 A G 0.948606 -1.2749e-05
9:71661659 A G 0.053832 -3.5921e-05
9:71662628 T C 0.071093 2.1438e-05
9:71672495 G A 0.549226 1.4542e-06
9:71672858 T C 0.094356 1.4372e-05
9:71678445 T C 0.093402 1.5936e-05
9:71679438 G A 1.151622 3.4251e-05
9:71679466 C A 0.092980 7.6578e-06
9:71692947 A G 0.043763 2.9484e-05
9:71694259 G A 0.933535 3.9554e-05
9:71698372 A G 0.076378 -4.1772e-06
9:71702636 A G 1.091574 6.5339e-05
9:71712866 T C 0.226328 2.1405e-05
9:71713890 T C 0.084599 1.5239e-05
9:71714067 C T 0.394864 3.3847e-06
9:71717341 C T 0.054793 -4.9375e-05
9:71733650 A G 1.244281 -1.5877e-05
9:71735488 G C 0.113928 3.5936e-06
9:71753270 A G 1.750867 2.6975e-07
9:71755442 A G 0.074417 2.9563e-05
9:71755695 A G 0.094733 -4.7417e-06
9:71760063 T C 0.059616 1.2783e-05
9:71766593 A C 0.433727 1.4838e-05
9:71790968 A C 0.822158 -3.1533e-05
9:71793536 T C 0.062320 -4.8728e-05
9:71793740 G A 1.832765 -2.6840e-05
9:71800760 C T 0.060080 8.6074e-06
9:71801162 G T 0.831370 -2.8637e-05
9:71815966 A G 0.109112 3.8019e-06
9:71819663 T G 0.760143 2.0742e-05
9:71820148 A G 0.074524 2.9572e-05
9:71835442 A C 0.025879 -3.7223e-05
9:71835842 A C 0.025866 5.9745e-06
9:71838080 A G 0.735890 1.1556e-07
9:71839179 T C 0.045065 8.1913e-06
9:71839925 C G 0.069289 1.2999e-05
9:71841018 G A 0.126104 4.5996e-05
9:71842379 T A 0.163022 3.9396e-05
9:71842391 T C 0.266151 1.2157e-05
9:71843023 A C 1.609553 -5.8296e-05
9:71845665 T C 0.145186 2.8936e-05
9:71845667 T C 0.043121 -3.2337e-05
9:71846415 A T 0.099874 -1.0134e-05
9:71846783 C T 0.101744 1.1218e-05
9:71847192 A C 1.328747 -4.2947e-05
9:71847332 C A 0.061291 -5.4450e-05
9:71847468 G A 0.139175 7.4757e-05
9:71850189 A G 0.088676 -2.5508e-05
9:71850756 G A 0.054764 -6.1324e-05
9:71850853 A G 0.651801 3.0862e-06
9:71851877 A G 0.123809 1.2681e-05
9:71854769 G C 1.228629 -2.2686e-07
9:71856870 A G 0.071691 1.3417e-05
9:71857496 C T 0.020218 7.2406e-06
9:71860068 G T 0.489535 -3.0132e-06
9:71860300 G A 0.127626 8.5209e-05
9:71860827 G A 0.168608 3.4819e-05
9:71862129 A G 0.193974 -3.9195e-06
9:71863235 G A 0.164742 3.2202e-05
9:71865932 A G 0.736082 2.9870e-06
9:71865988 T C 0.152797 4.7623e-07
9:71867861 G A 0.138762 1.2361e-05
9:71868286 C T 0.113769 -2.8933e-05
9:71871598 G A 0.100105 2.3258e-05
9:71873762 C A 0.920698 7.4833e-05
9:71877074 C T 0.076916 -5.9291e-06
9:71883053 G A 0.147033 5.4825e-06
9:71885532 T C 0.207278 -8.9890e-06
9:71893712 A G 0.030086 1.5510e-05
9:71897379 G A 1.545429 4.8361e-05
9:71902524 G A 0.415086 2.5288e-05
9:71908061 A G 0.132050 1.6010e-05
9:71913212 A G 0.220411 -6.6206e-06
9:71925486 T C 0.137136 -2.9707e-05
9:71926960 G A 1.663661 6.1528e-05
9:71931623 A C 1.291177 1.0525e-04
9:71934737 C T 0.055676 -4.3743e-05
9:71935146 T C 0.028729 2.0896e-05
9:71935302 A G 0.058454 -3.9911e-05
9:71938263 T G 0.145754 7.6020e-06
9:71939431 G A 1.492369 5.8985e-05
9:71944475 T C 0.068234 1.4206e-05
9:71946731 T C 0.039125 3.3339e-05
9:71953646 G A 0.179919 4.5087e-05
9:71953648 A G 0.167082 1.5981e-05
9:71961930 A G 1.529803 6.1520e-05
9:71963014 G A 0.063326 -1.0426e-05
9:71968511 T C 1.009562 4.7341e-05
9:71973203 C T 0.393027 4.6075e-05
9:71989600 G A 1.614841 5.1043e-05
9:71998936 T C 0.026544 -1.0991e-05
9:72003036 C T 0.825290 1.7457e-05
9:72004046 T C 0.232703 -2.6015e-05
9:72006140 C T 1.665735 7.4137e-05
9:72008407 T C 0.053076 -4.8613e-05
9:72010466 A C 1.667530 8.9879e-05
9:72018007 G A 0.041793 2.6771e-05
9:72018333 A G 0.246413 8.4131e-06
9:72018723 G T 0.026775 -1.0450e-05
9:72045879 T C 0.085550 -1.5944e-05
9:72047936 A G 0.047895 5.1657e-06
9:72056397 T C 0.514373 -5.7056e-06
9:72057079 G C 0.147351 1.8525e-05
9:72063671 T C 0.027427 8.3982e-07
9:72067942 A G 0.708178 6.6577e-06
9:72089445 T C 0.027158 4.4147e-07
9:72091413 C T 1.076137 1.4732e-05
9:72098585 A G 1.613805 -1.0400e-05
9:72101525 T G 0.042118 2.0811e-05
9:72102961 G T 0.193088 -1.4729e-05
9:72106629 G A 0.170146 -3.3837e-05
9:72128197 G A 0.021984 -1.8223e-05
9:72137521 C T 0.094652 -6.1416e-06
9:72140110 C T 0.423843 3.5652e-05
9:72150950 A G 0.045961 5.7453e-05
9:72153844 C T 1.354529 3.8511e-06
9:72163502 A G 0.037882 -5.2031e-07
9:72167347 A G 0.601617 -1.7541e-06
9:72183027 A G 0.031215 4.3862e-05
9:72184791 T C 0.069925 1.6938e-05
9:72184938 C A 1.183074 -5.5506e-05
9:72200566 G A 0.086044 -3.2935e-06
9:72202664 A G 0.142855 -1.8614e-05
9:72204608 G T 1.398204 -4.8673e-05
9:72208176 A G 0.028531 -5.5030e-06
9:72216470 A G 0.043202 2.1950e-05
9:72221773 T C 0.026239 -2.2654e-05
9:72236131 C A 0.555864 4.5187e-06
9:72236481 A G 0.319022 -2.7250e-05
9:72238971 T C 0.030017 -1.6005e-05
9:72243177 C T 1.463387 1.1655e-05
9:72261299 C T 0.094768 1.8522e-05
9:72266328 C T 0.028034 -4.1272e-05
9:72271104 T C 1.496894 -3.3042e-05
9:72272229 C T 0.106194 -9.1375e-06
9:72275565 A G 0.116840 1.9719e-05
9:72276623 T C 0.057143 1.2366e-08
9:72283999 T C 0.028596 3.3213e-05
9:72284755 A G 0.188488 1.5447e-05
9:72291978 C T 1.144063 -2.6408e-04
9:72311157 T C 0.265950 1.1913e-05
9:72328727 G A 0.650915 -3.8131e-05
9:72335217 A G 0.021296 -7.9494e-06
9:72342396 G T 0.070571 5.7637e-06
9:72343159 A C 0.085992 4.5177e-06
9:72345664 G T 0.442484 -1.9813e-05
9:72348308 T C 0.910009 -2.9433e-05
9:72349561 C T 0.712744 3.2043e-05
9:72351735 T C 0.267842 -1.3516e-05
9:72355506 T C 0.042825 -5.6915e-05
9:72361042 A C 0.131891 3.7977e-05
9:72370912 C T 0.034510 5.5435e-06
9:72371312 C A 1.891197 -1.3651e-05
9:72372916 A G 0.057253 -3.4442e-05
9:72374356 T C 0.082214 1.5826e-06
9:72404438 T G 0.106804 -2.4075e-05
9:72406406 A G 0.406728 -3.7520e-05
9:72409180 G A 0.092331 1.6553e-05
9:72416913 G A 0.150665 4.5142e-05
9:72420921 T C 0.345456 -1.9597e-06
9:72420999 A G 0.133303 -1.4263e-05
9:72421186 A G 0.023685 -1.7190e-05
9:72438560 T C 0.230269 2.4814e-05
9:72456491 A G 0.689212 -3.5509e-06
9:72466897 T C 0.280770 -1.8379e-05
9:72470407 T C 0.114782 7.2172e-06
9:72470461 A G 0.121050 5.4115e-06
9:72475932 A G 0.035626 2.1327e-05
9:72479591 C T 0.584908 9.3025e-06
9:72485623 A G 0.052371 -5.9074e-05
9:72492114 G A 0.040777 -1.4285e-06
9:72492959 G A 1.264733 2.0831e-06
9:72500655 T C 0.099916 -1.8782e-05
9:72508411 C T 1.214315 -1.8608e-06
9:72512292 C T 0.670721 -1.3510e-05
9:72512898 G A 1.338131 9.3976e-06
9:72513133 A G 0.065790 -8.9718e-06
9:72513240 G A 0.200917 -1.3489e-05
9:72513605 T C 1.046506 -1.5620e-05
9:72514519 G A 0.214893 -1.1148e-05
9:72523914 A C 0.222187 7.2790e-08
9:72531399 T C 0.173350 5.8818e-05
9:72531600 A G 0.566062 -1.1165e-05
9:72535613 T C 0.197054 5.0310e-05
9:72541101 T C 0.036963 4.3146e-06
9:72542532 C T 0.028638 1.8055e-05
9:72546917 G T 1.774032 -3.5738e-05
9:72563698 G A 0.600747 -3.2636e-06
9:72566022 A G 0.606901 -3.0733e-05
9:72568962 T C 0.110816 -3.2583e-05
9:72586054 C A 0.038875 -3.1078e-06
9:72590450 G T 0.205298 7.1694e-05
9:72591055 G A 1.858703 -7.6652e-06
9:72591344 G T 0.516541 4.6831e-05
9:72595510 T C 0.064994 1.1609e-05
9:72596232 C T 0.067439 2.0845e-05
9:72598123 A G 0.042300 -1.2896e-05
9:72606413 T C 1.298265 -5.4762e-05
9:72608112 A G 0.139321 1.2497e-05
9:72608505 C T 0.358962 4.6578e-06
9:72611011 A G 0.069970 -1.2136e-05
9:72613948 G A 0.125334 -7.4820e-06
9:72624194 C T 1.859478 -9.2076e-06
9:72633252 A C 0.211459 -3.9971e-06
9:72648665 T C 1.054997 -3.5447e-05
9:72649785 A C 1.958953 -2.5139e-05
9:72649864 C T 0.368836 4.2943e-06
9:72656649 T C 0.069850 -1.0712e-05
9:72660559 A G 0.385701 1.1711e-05
9:72677369 T C 0.027142 -7.0142e-06
9:72694541 G T 0.199917 8.6964e-07
9:72696440 A G 1.962245 -6.0268e-06
9:72699631 C T 0.122235 -9.4697e-06
9:72701631 A C 0.053060 2.2831e-05
9:72704817 T G 1.757443 -1.5830e-05
9:72708291 G A 0.031098 1.7665e-05
9:72726597 T G 0.903524 -3.3250e-05
9:72732655 A G 0.310791 3.2686e-05
9:72741312 A G 1.862874 -1.1870e-05
9:72742748 A G 0.081999 9.3895e-06
9:72748319 T C 0.128768 1.1207e-05
9:72752666 T C 0.027119 1.4301e-05
9:72766838 T G 0.048097 2.3510e-05
9:72772608 G C 0.129609 1.0181e-05
9:72775728 A G 0.039417 6.1660e-05
9:72785653 G T 1.864341 -8.9346e-06
9:72787528 A G 1.732755 -1.2829e-05
9:72787672 T C 0.148114 -4.4163e-06
9:72829774 T C 0.069490 -2.3318e-05
9:72833624 T C 1.734323 -1.7718e-05
9:72834056 C T 0.409195 -1.3043e-05
9:72834105 T C 0.041569 6.9460e-06
9:72834525 T C 0.048220 -2.1607e-05
9:72836019 C T 1.587485 -1.0042e-05
9:72868823 T C 0.129577 7.3990e-06
9:72875966 G A 0.023172 -2.4535e-05
9:72888072 T G 0.050090 2.2652e-05
9:72888512 T C 0.171668 -4.9637e-06
9:72895365 G A 0.039206 6.7357e-05
9:72896665 A G 0.021179 -1.2857e-05
9:72897434 A G 1.829351 -2.8534e-05
9:72905922 G T 0.204597 3.7052e-06
9:72911234 G A 1.247880 -2.3017e-05
9:72928803 C T 0.116993 2.0054e-05
9:72933774 G A 0.256206 1.9315e-05
9:72946693 A G 0.122163 6.0800e-06
9:72961403 A G 0.060687 -1.4998e-06
9:72979246 C T 0.540031 -1.6505e-05
9:72985750 G A 0.223410 1.4332e-05
9:72985886 C T 0.292202 3.9518e-05
9:72987158 C T 0.266073 -9.4861e-06
9:72989832 G A 0.647383 -3.4892e-05
9:72998332 C A 1.092775 3.0138e-05
9:72998852 T C 0.047811 1.6717e-05
9:73002982 A G 0.069126 -4.9275e-05
9:73004948 G A 0.224741 1.3065e-05
9:73015867 A C 0.031906 -3.5360e-05
9:73021495 G A 0.902771 2.1239e-05
9:73025544 C T 0.044344 1.3823e-05
9:73027076 A G 0.067799 -8.9325e-06
9:73028142 A C 0.038784 1.2119e-05
9:73032733 T C 0.053420 2.8965e-05
9:73039725 A G 0.127094 5.4543e-06
9:73040192 T C 0.512918 1.2699e-05
9:73067618 C T 0.321866 1.4237e-05
9:73068700 A G 0.042543 -9.7334e-06
9:73069471 G A 0.869949 1.5679e-05
9:73070865 C T 0.032819 1.7925e-05
9:73070983 C T 0.046052 -9.4306e-06
9:73082532 A G 0.084908 -3.5764e-06
9:73085672 A G 0.044072 -1.0068e-05
9:73090916 G A 0.289518 -7.9692e-05
9:73094035 A G 1.481924 -1.7699e-05
9:73104431 A G 0.086608 2.8233e-05
9:73107311 A C 0.905929 4.9294e-05
9:73117755 G A 0.059460 1.1409e-05
9:73127939 T G 0.143556 2.0486e-05
9:73131895 C T 1.799671 -9.3907e-06
9:73138287 C T 0.278297 -1.4351e-05
9:73145695 T C 0.021650 -2.7156e-06
9:73146746 G A 0.121579 5.6370e-05
9:73149006 C T 0.075543 1.9341e-05
9:73149151 A G 0.097748 -1.8615e-06
9:73150918 T C 0.593827 1.8244e-05
9:73150984 T C 1.116363 -2.3307e-06
9:73159969 T C 0.046779 3.2626e-05
9:73174357 A G 0.079334 -1.5179e-05
9:73176336 A C 0.184025 -1.4179e-05
9:73183380 A G 0.071934 -3.1667e-05
9:73190333 G T 0.104840 8.6666e-05
9:73190432 G T 0.918796 -5.6813e-05
9:73191729 A G 0.047061 -1.0539e-05
9:73193195 A G 0.060346 -8.3165e-06
9:73194847 T C 1.537217 -5.8509e-05
9:73202332 T C 0.128658 1.1674e-05
9:73202621 T G 0.048129 -5.6829e-05
9:73204277 A C 0.136117 2.8537e-06
9:73204431 G A 1.202355 4.6269e-06
9:73206574 T C 0.064894 2.2899e-05
9:73206589 T C 0.057312 -1.1051e-05
9:73213610 G A 1.578328 -1.0207e-04
9:73215843 G A 0.159364 2.6181e-05
9:73216023 C T 0.089838 -1.0987e-05
9:73240674 T C 0.372472 6.9098e-06
9:73244635 G A 1.720583 5.5731e-05
9:73255554 A G 0.063816 3.8245e-05
9:73256353 C T 0.084745 -2.0955e-05
9:73259313 A C 1.805750 3.0234e-05
9:73268004 A C 0.076105 3.4943e-05
9:73281201 T C 0.033877 1.1081e-05
9:73283070 T C 0.048876 1.3026e-05
9:73284190 G A 0.670526 -4.1543e-05
9:73285781 T C 0.076043 -2.9167e-05
9:73289008 T C 0.053809 4.0017e-07
9:73290711 A G 1.217960 1.7063e-05
9:73303989 G A 0.079133 -2.2915e-05
9:73304519 T C 0.088991 1.1444e-05
9:73365581 G A 0.027038 -6.3943e-06
9:73366188 T G 0.046253 -2.2694e-06
9:73377805 C A 0.384494 -1.7697e-06
9:73378984 G C 0.202825 -4.1944e-05
9:73384854 T G 0.113221 -4.5373e-05
9:73391581 C A 0.610985 -2.8974e-06
9:73396466 A C 0.072489 -4.1331e-05
9:73402119 A G 1.033669 3.2439e-05
9:73405244 A G 0.369161 2.1865e-05
9:73406725 A C 0.249033 -8.2254e-06
9:73408518 G T 1.549976 -4.3805e-06
9:73409102 G T 0.340221 6.7540e-06
9:73409336 A G 1.816121 1.0779e-05
9:73410540 A G 0.414262 7.2420e-06
9:73411540 A G 0.197223 1.8591e-05
9:73412162 G T 0.189865 2.0288e-05
9:73417675 T C 0.266518 -4.0918e-05
9:73420208 A G 0.477464 -3.9600e-05
9:73423112 G A 0.022945 4.9393e-07
9:73429131 A G 0.084343 -3.7406e-05
9:73434809 G A 0.050576 -1.0923e-06
9:73444140 A G 0.163810 -2.1646e-05
9:73449946 T C 0.034415 -1.2561e-05
9:73450546 T C 0.029868 1.1816e-05
9:73451063 A G 1.123007 6.2822e-05
9:73468832 A G 1.556477 3.1298e-05
9:73470690 T C 0.026661 8.5484e-06
9:73471557 T C 0.047529 4.9964e-06
9:73471783 C T 0.795007 4.4256e-05
9:73492966 G A 0.249101 -2.9816e-05
9:73494939 T C 0.649383 -2.4867e-05
9:73501877 A G 0.052540 -2.0986e-05
9:73509020 C T 0.811508 3.8635e-05
9:73509677 T C 0.175917 -4.0144e-05
9:73524691 G A 0.035847 -1.5442e-05
9:73528196 C T 0.432036 -1.0541e-05
9:73529734 G A 0.033464 8.1878e-06
9:73537881 C T 0.095200 -1.8643e-05
9:73545133 G C 0.060587 5.1205e-05
9:73547045 A G 0.023902 6.0210e-06
9:73558632 C T 0.163411 -2.1288e-05
9:73560203 G T 0.037139 6.9747e-06
9:73567545 T G 1.506638 7.5297e-06
9:73567734 G A 0.381031 -1.9643e-05
9:73572951 A G 0.028946 1.8301e-05
9:73574302 A G 0.028313 -2.3162e-05
9:73577825 C T 0.526340 -1.5889e-05
9:73578505 A T 0.187313 -1.6549e-05
9:73585789 C T 0.437937 1.0461e-04
9:73586372 T C 0.070370 2.5404e-05
9:73588038 T C 0.031085 -1.1227e-05
9:73590560 T C 0.031098 -8.4193e-06
9:73599125 T G 0.075722 -5.9172e-06
9:73600171 G A 0.201764 -4.0039e-06
9:73618648 C T 0.773523 8.4641e-05
9:73647743 T C 0.429166 7.1258e-05
9:73649186 A G 0.032049 3.7624e-05
9:73651382 G A 0.037333 -5.4479e-06
9:73651855 T C 0.067753 4.9209e-06
9:73658258 G T 0.285032 -1.4276e-05
9:73671280 T G 0.027158 1.0794e-05
9:73675886 A G 0.090620 3.6248e-06
9:73680789 C T 0.062252 6.1298e-05
9:73680998 T C 0.033961 -2.7312e-06
9:73690668 C A 0.581895 -2.6338e-05
9:73702520 C T 0.161107 2.6414e-05
9:73718746 T C 0.038651 2.7953e-05
9:73721857 A G 0.053611 2.9595e-07
9:73725151 C T 0.028115 1.7003e-06
9:73735253 G A 0.083794 3.5966e-06
9:73735946 C T 0.140223 -1.2078e-05
9:73737705 A C 0.736329 1.7398e-05
9:73741756 G C 1.953124 3.9810e-05
9:73742688 A G 0.800768 1.3415e-05
9:73746111 A G 0.176693 -3.8112e-06
9:73748048 T C 0.052284 1.7249e-06
9:73756784 T C 0.094561 -2.5060e-05
9:73756905 A G 1.943708 2.3891e-05
9:73762034 A G 0.403787 1.7745e-06
9:73768640 T C 0.037285 -2.9669e-05
9:73770057 T C 0.502415 1.9241e-05
9:73771016 C A 0.021802 1.7916e-06
9:73778502 G A 0.331792 8.1621e-07
9:73784264 T C 0.832110 -1.2647e-05
9:73834952 G A 0.100293 -5.1407e-06
9:73846936 T C 0.087634 4.2199e-06
9:73847285 C T 0.928105 -5.9877e-06
9:73857825 G A 0.204471 -7.5728e-06
9:73865135 G A 0.439628 -2.7897e-06
9:73865660 G A 1.385374 -2.0869e-05
9:73869353 A G 0.034221 -2.1271e-05
9:73887092 C T 0.146179 -1.1441e-06
9:73891692 G C 0.063410 3.4095e-05
9:73895545 C A 0.565209 1.1981e-05
9:73905148 A G 0.020890 -2.9073e-05
9:73910917 T C 0.054290 5.4107e-05
9:73911328 C T 0.149435 2.8456e-05
9:73914605 G T 0.362069 -1.5701e-05
9:73916215 T G 0.041534 -1.0833e-05
9:73916851 A G 0.049982 -1.3255e-05
9:73916953 C T 1.776139 2.3649e-05
9:73920739 A C 1.687917 -2.6355e-05
9:73921022 C A 0.063540 3.8565e-05
9:73923217 G C 0.349553 -5.8146e-07
9:73925831 A G 1.175245 -3.7217e-06
9:73928106 A G 0.039573 -2.3902e-05
9:73928299 G A 0.289180 -1.6942e-05
9:73930233 G C 1.664859 1.8170e-05
9:73934253 G A 0.426823 -1.4325e-05
9:73935473 G C 0.025561 -3.4922e-05
9:73935514 T C 0.069250 1.8440e-05
9:73940190 C T 0.124263 -1.0862e-06
9:73941970 G A 0.037704 -1.7299e-05
9:73944323 A G 0.452987 3.8178e-05
9:73956251 A G 0.043935 2.3410e-06
9:73958026 A G 0.568883 -7.1970e-05
9:73958129 A C 0.062109 -3.6713e-06
9:73965812 A G 0.033383 6.0037e-06
9:73970949 A C 0.048691 -7.6556e-06
9:73971207 A C 0.034870 -3.2249e-05
9:73980492 T C 0.060531 1.2493e-05
9:73980903 A G 1.103506 1.1569e-05
9:73996464 A G 0.091204 8.8719e-06
9:74001474 T C 0.296367 2.5341e-05
9:74010252 T C 0.329166 -2.4111e-05
9:74018701 G A 0.154884 5.3975e-06
9:74020002 A C 0.043273 -1.2374e-06
9:74031576 G A 0.075358 2.9375e-05
9:74037677 C G 0.096226 1.5243e-05
9:74040384 T C 0.040826 -3.5528e-06
9:74042353 C T 0.195386 4.3640e-05
9:74044936 C A 0.047597 6.9325e-07
9:74047438 A C 1.520381 -1.7193e-05
9:74048522 C T 0.038895 6.0601e-05
9:74055162 G A 0.097290 -2.5088e-05
9:74063269 T C 0.030491 -8.9973e-06
9:74065265 T C 0.271283 2.9422e-05
9:74065361 A G 0.085933 1.2018e-05
9:74069700 T G 1.639139 -2.2255e-05
9:74076619 C T 0.128548 3.3972e-05
9:74076650 A G 0.040693 1.2062e-05
9:74081780 G A 0.110115 -2.4784e-05
9:74082406 T C 0.048532 -2.3106e-05
9:74090556 G T 0.067857 -1.0892e-05
9:74092225 G C 0.618787 -5.6161e-05
9:74093510 A G 0.036405 -3.1802e-05
9:74095206 G A 1.866791 -2.8103e-05
9:74098631 T C 0.022812 2.0475e-06
9:74104740 A C 0.060986 -2.9909e-05
9:74111236 A G 0.780238 -3.5759e-05
9:74118435 A G 0.022065 -2.1721e-06
9:74120306 C A 0.073391 4.0502e-05
9:74136413 C T 0.749623 -2.0017e-05
9:74141506 T C 0.114737 1.7931e-05
9:74146326 T C 1.814297 -2.7630e-05
9:74150577 C T 0.768715 3.2413e-05
9:74150694 G A 0.983625 -4.8149e-05
9:74165933 A C 1.750282 -1.3821e-05
9:74172458 C T 0.229402 -3.0301e-05
9:74177112 C A 0.485215 -1.1914e-05
9:74181825 T C 0.056880 1.6050e-05
9:74181849 A C 0.095664 -1.6265e-05
9:74188049 C G 0.049739 -1.7986e-06
9:74190751 A G 0.119011 -2.1691e-06
9:74191874 C T 0.036554 -2.3243e-05
9:74193798 A G 0.049518 -2.0378e-06
9:74195202 A G 0.058006 6.0106e-06
9:74197652 C T 0.070282 -6.9292e-06
9:74200674 A G 0.285568 7.6433e-05
9:74205358 C A 0.035892 -2.4076e-05
9:74208282 A G 0.927125 -3.2190e-06
9:74208698 C T 0.070282 -6.1637e-06
9:74229330 C T 0.345093 3.2174e-05
9:74234361 A G 0.120690 3.4599e-06
9:74244239 T G 1.898396 9.7339e-06
9:74244432 G A 1.027632 -1.0756e-05
9:74244908 A G 0.026593 -1.4188e-05
9:74245980 G C 0.627675 3.5085e-05
9:74248695 C T 0.336381 5.7583e-05
9:74251194 T C 0.187972 8.6169e-06
9:74251989 C T 1.436466 1.1153e-05
9:74252181 C T 0.110589 -4.8087e-06
9:74253040 G A 0.224085 -2.6504e-06
9:74253720 A G 0.057266 4.5919e-05
9:74254313 T C 1.266382 1.0125e-04
9:74257162 C A 0.972686 1.0765e-04
9:74261572 C T 0.202715 -3.3324e-06
9:74266074 C G 1.418601 7.7618e-05
9:74266403 C G 1.368336 4.5620e-05
9:74268661 G C 0.175294 2.4472e-06
9:74272001 G A 0.840202 6.0347e-05
9:74277771 T C 0.104022 -1.9211e-05
9:74279313 G A 0.111244 4.2880e-05
9:74293038 C T 0.031416 -1.5409e-05
9:74294205 G A 1.487059 1.0929e-04
9:74294749 T C 1.213728 1.0721e-04
9:74294989 T C 0.128324 2.3506e-05
9:74299527 C G 0.025113 -2.7275e-05
9:74305020 T C 0.060600 1.3324e-05
9:74305098 T C 0.028648 -2.5531e-05
9:74306442 C T 0.297756 -2.6499e-05
9:74307114 T C 1.496050 1.0079e-04
9:74311310 T G 1.695616 4.5871e-05
9:74312007 T G 0.107625 5.8005e-05
9:74312137 C A 0.382089 -4.4257e-05
9:74314560 A G 0.055796 -2.3836e-05
9:74318137 C T 0.253606 -1.4646e-05
9:74319677 C T 0.040716 -1.8859e-05
9:74319791 C A 0.041663 -2.0351e-05
9:74323973 C T 0.033562 4.2392e-05
9:74332784 G T 0.171925 -4.9125e-06
9:74332970 A G 0.343603 1.6042e-05
9:74337483 G A 0.044338 -1.1852e-05
9:74348424 T C 0.159539 -7.7231e-05
9:74350032 G T 0.172727 3.3904e-05
9:74356491 A G 0.274792 -4.7115e-05
9:74360096 T C 0.434405 -5.8167e-06
9:74360234 T C 0.160685 4.9033e-05
9:74360395 C T 0.129090 2.6193e-05
9:74361038 T C 0.163015 6.2099e-05
9:74363406 G A 1.231930 2.4961e-05
9:74363668 G A 0.074826 -3.7386e-05
9:74367264 G A 0.038681 1.4656e-05
9:74369299 G A 0.309350 -6.5029e-05
9:74377528 T C 0.190345 1.8747e-05
9:74378277 T C 0.518102 -2.6510e-05
9:74379485 T C 1.151265 3.9396e-05
9:74380529 T C 0.181445 3.2062e-05
9:74385342 G A 1.152898 5.3135e-05
9:74390503 A G 1.705792 -5.7175e-06
9:74391203 C T 0.039362 -1.3716e-05
9:74393843 G A 1.603581 -1.1255e-05
9:74396144 A G 0.324287 -5.1434e-05
9:74406016 T C 0.040005 -1.0894e-07
9:74414358 A C 0.378898 3.3371e-05
9:74418469 A G 0.021831 2.8824e-05
9:74418862 A C 0.076507 -1.1681e-05
9:74420212 A G 0.039946 9.8438e-06
9:74428234 C T 0.241733 4.2623e-05
9:74428925 A G 0.233037 3.3080e-05
9:74432007 T G 0.232180 3.7802e-05
9:74435300 G T 0.044559 -4.4463e-06
9:74436919 A G 0.267359 4.2851e-05
9:74463295 G A 1.722985 -5.4406e-05
9:74463436 G T 0.021747 2.7938e-05
9:74469605 C T 0.451387 9.2465e-06
9:74475255 C T 0.041738 4.4124e-05
9:74494860 C T 0.057143 -4.3830e-06
9:74516918 A G 1.735757 -5.9666e-05
9:74517290 C T 0.105915 2.3630e-05
9:74528988 G A 0.052018 6.5955e-06
9:74532755 T C 0.168997 9.8231e-06
9:74534600 C T 0.130093 -1.4928e-05
9:74556808 G A 0.099822 2.2443e-05
9:74569889 G C 0.036451 -1.4201e-05
9:74571653 A G 0.476150 3.4830e-06
9:74575181 C T 0.400272 2.8158e-05
9:74585302 T A 0.042579 -3.3230e-05
9:74597138 A G 0.164625 -8.7850e-05
9:74599715 T C 1.227743 -4.4933e-05
9:74600453 T C 0.054501 7.6471e-06
9:74600822 C T 0.478649 -3.1562e-06
9:74602989 G C 1.867470 -2.9679e-05
9:74605378 C T 1.370543 -1.1655e-05
9:74606337 A G 0.086556 -3.3354e-05
9:74606668 A G 0.144154 1.1160e-05
9:74609972 G A 0.943234 3.7260e-05
9:74612556 C T 0.209804 2.1381e-05
9:74616177 G T 1.236507 6.5686e-05
9:74621459 T C 0.125208 1.9876e-05
9:74623925 A G 0.093119 2.6480e-05
9:74627529 T G 1.240954 1.3478e-05
9:74634525 A G 0.061255 5.6639e-05
9:74638065 T G 0.220629 3.0025e-05
9:74643648 C A 1.688021 2.1146e-05
9:74645450 T C 0.130174 -5.5941e-06
9:74650880 C T 0.317656 -3.0181e-05
9:74654893 T C 0.074135 -3.4482e-06
9:74656309 A G 0.398308 2.1929e-05
9:74659110 G T 0.369391 2.1248e-05
9:74665248 G A 0.190426 -3.2585e-05
9:74666153 A G 0.034779 5.7361e-06
9:74666396 T C 1.229928 1.4851e-05
9:74668112 C A 1.437391 -1.1469e-05
9:74672750 T C 0.056857 1.0039e-05
9:74679274 T A 0.027414 -8.5254e-07
9:74682622 A G 1.537629 -2.0180e-05
9:74723330 G A 1.591010 1.4307e-05
9:74726786 C T 1.485270 -3.2200e-06
9:74733832 A C 1.162665 -7.8414e-06
9:74753605 G A 0.318639 1.9105e-05
9:74755361 T C 0.104671 2.1595e-05
9:74763496 A G 0.065014 6.4469e-05
9:74779023 A G 0.309123 1.1318e-05
9:74781162 C A 0.082704 6.8174e-06
9:74782982 A G 0.888454 8.7456e-06
9:74786219 G A 0.024545 -7.9878e-06
9:74791868 A C 1.538879 2.8546e-05
9:74799298 G T 0.267618 2.7107e-05
9:74819084 G A 0.174359 3.4219e-05
9:74825707 C T 0.497488 -1.0360e-06
9:74840668 A G 0.043595 1.4724e-05
9:74844620 C T 0.051894 -1.8037e-05
9:74846918 A G 0.057471 -1.5826e-05
9:74856517 T C 0.056958 -1.1532e-05
9:74857550 C T 0.313417 -3.7380e-05
9:74865703 T C 0.059538 -1.9330e-05
9:74875301 G A 0.630940 -3.7510e-05
9:74877025 C T 0.136195 -1.8097e-05
9:74878505 C A 0.548769 -9.1001e-06
9:74882794 T C 0.026113 -1.1484e-05
9:74887703 C A 0.680468 8.5044e-05
9:74891406 C T 0.611397 -2.6405e-05
9:74897034 G A 1.389460 2.8593e-05
9:74901813 G A 0.199855 -4.0730e-05
9:74907597 C T 0.718814 -4.7203e-05
9:74915571 G A 0.521741 4.5574e-05
9:74920963 T C 0.124987 4.9040e-05
9:74921042 C T 0.180955 -7.0346e-05
9:74933220 T C 0.781072 -2.0275e-04
9:74937130 T A 0.075225 -4.4559e-05
9:74937545 T C 0.069578 -3.6323e-05
9:74944437 T C 0.418260 -2.7733e-05
9:74944870 C T 0.973706 2.4216e-05
9:74946502 A C 0.055160 -1.6927e-05
9:74949664 A G 0.075547 2.2794e-05
9:74950900 C A 1.852016 4.2717e-05
9:74951283 G A 0.104960 5.4044e-06
9:74964392 T G 0.324018 7.7253e-06
9:74968845 T G 0.259864 4.1580e-06
9:74969864 C T 0.857739 -1.1787e-05
9:74974923 A G 0.128798 -2.0123e-05
9:74984701 C T 0.024461 -2.6261e-05
9:74992162 C T 1.049431 2.9392e-05
9:75003498 A G 0.162431 6.7058e-06
9:75005186 G A 0.984079 3.3143e-05
9:75005747 A G 0.096878 -8.4929e-06
9:75009763 T G 0.067146 4.1373e-05
9:75015851 T C 0.043442 -2.0757e-05
9:75019400 C T 0.042433 2.2158e-05
9:75022265 T C 0.110147 2.5583e-05
9:75023225 C T 0.041186 -3.5109e-06
9:75038698 T C 0.033617 4.3797e-05
9:75089840 G T 0.158335 -1.7921e-05
9:75120545 C T 0.105739 -3.0002e-05
9:75123453 T G 1.463403 3.6604e-06
9:75124440 A G 0.046772 4.7759e-05
9:75127530 G A 1.033945 -2.4013e-05
9:75127848 A G 1.084271 -2.7212e-05
9:75139319 C G 0.042575 -2.1171e-05
9:75144865 G C 0.266820 -7.2529e-06
9:75149351 T C 0.089085 3.6337e-05
9:75155897 G A 0.141330 -1.6394e-05
9:75161662 T C 0.019926 -7.5507e-06
9:75162953 G A 0.028453 -2.7307e-05
9:75169664 A G 0.027099 5.1921e-06
9:75175048 G T 0.551962 -1.3929e-06
9:75180214 T C 0.900941 -1.2767e-05
9:75182130 G A 0.036720 -3.5254e-05
9:75186610 T C 0.956366 -1.9416e-05
9:75189928 T C 0.058805 2.5716e-05
9:75200657 G A 0.951793 -1.7064e-05
9:75201414 G A 0.044370 -3.3307e-06
9:75210309 T C 0.032737 4.3417e-06
9:75213532 T G 0.054212 4.9207e-06
9:75238606 T C 0.948726 -5.9477e-05
9:75239610 C T 0.035860 -4.3896e-05
9:75252325 T C 0.034977 -8.7456e-06
9:75260299 G A 0.175112 3.2377e-05
9:75275815 A G 0.910302 -4.1483e-05
9:75293141 A G 0.102474 -6.9744e-06
9:75328597 C G 0.132196 -1.6585e-05
9:75355093 T C 0.023909 -1.2997e-05
9:75357515 A G 0.225728 6.8299e-06
9:75357642 G A 0.312622 -6.5783e-05
9:75361736 G T 0.028560 -3.2241e-05
9:75362389 T G 0.105616 1.3199e-05
9:75364207 G T 0.046133 5.2541e-06
9:75364449 T C 0.069237 -5.7729e-06
9:75377088 T C 0.047892 -1.3415e-05
9:75382598 T C 0.123718 -3.0970e-05
9:75407159 C T 0.041624 1.1654e-05
9:75414490 A G 1.455879 -9.6153e-07
9:75424715 A G 0.029930 1.8445e-05
9:75424807 A G 0.071097 2.7789e-05
9:75425193 C T 0.261211 4.2698e-06
9:75428769 C G 0.036418 3.9289e-05
9:75436612 T C 0.043501 2.8116e-05
9:75449433 G A 0.349374 -1.1337e-05
9:75473547 A G 0.064092 5.3707e-05
9:75488122 A G 0.116080 6.1473e-06
9:75491551 T C 0.029677 2.1842e-05
9:75496572 C T 0.027732 1.7360e-05
9:75496838 T C 0.054449 -3.6474e-05
9:75497993 C A 0.047899 -3.4548e-06
9:75507609 C G 0.118969 -5.7331e-06
9:75509710 T C 0.021267 -8.8530e-06
9:75510376 G A 0.444191 -1.7163e-05
9:75519251 G C 1.025934 4.9199e-05
9:75520459 T C 0.073615 -5.2369e-05
9:75535038 G A 0.073028 3.0494e-05
9:75541227 A G 0.049190 4.6452e-06
9:75545882 A G 1.042705 1.0423e-04
9:75547612 C T 0.542033 -5.0267e-05
9:75552675 C T 0.062596 1.5435e-05
9:75555531 C T 0.039109 3.9667e-06
9:75558434 T C 0.083674 -4.2333e-05
9:75559379 A C 0.023857 -1.2523e-05
9:75564954 T C 0.094716 -4.4786e-05
9:75565478 T C 0.025821 1.1609e-05
9:75568803 G A 1.937787 2.2086e-05
9:75579129 A G 0.035409 3.1095e-05
9:75591705 A C 0.093668 -3.3470e-05
9:75592459 A G 0.174742 5.0094e-06
9:75597909 T C 0.064465 -5.3385e-05
9:75602903 G A 1.782812 -9.2367e-07
9:75612182 T G 0.607284 -7.6960e-05
9:75622753 G A 0.394602 9.9371e-06
9:75637712 G T 1.908792 3.7907e-06
9:75638882 G A 0.297707 2.0163e-05
9:75644991 T C 0.050044 2.3612e-06
9:75653514 C T 0.053546 1.0488e-05
9:75653878 G T 0.028755 -2.3164e-06
9:75656478 G A 0.066601 -4.6067e-06
9:75659371 A G 0.021504 -3.3397e-05
9:75667697 C T 1.232265 7.7724e-05
9:75667840 T C 0.051287 1.9646e-05
9:75680433 G T 0.067335 1.9137e-06
9:75693265 T C 0.109865 2.5906e-06
9:75711451 T C 0.083700 -5.9419e-06
9:75711756 T C 0.028106 -6.1645e-05
9:75715402 A C 0.897575 2.0189e-05
9:75719701 G A 0.916164 2.0860e-05
9:75721449 G A 1.906030 1.5027e-05
9:75721534 A C 0.049651 3.5459e-06
9:75725370 T C 0.084080 -2.2898e-05
9:75732204 C T 1.137636 2.4984e-05
9:75734316 G A 0.067056 -1.7641e-06
9:75734464 A G 0.121621 4.1738e-05
9:75734495 G T 1.352321 2.3162e-05
9:75736589 G T 0.039498 -1.6753e-05
9:75744535 G T 0.118586 2.5989e-05
9:75747337 C G 0.101231 -8.1346e-06
9:75764565 C A 0.077371 -1.1081e-05
9:75764783 A G 0.062317 -1.3537e-05
9:75765972 G A 0.139635 -2.7164e-05
9:75768836 G T 0.069626 -3.1859e-05
9:75772274 C T 0.055101 4.4590e-05
9:75774574 T G 0.101796 1.7370e-05
9:75780532 T C 0.047743 2.3448e-06
9:75780699 A G 0.039518 8.4785e-06
9:75781246 C T 0.141794 3.5146e-06
9:75782131 G A 1.103324 2.3827e-05
9:75788068 G C 0.126503 -2.0408e-05
9:75788108 T C 0.036895 7.9934e-06
9:75789579 A G 0.199820 -9.5769e-06
9:75789730 G T 1.925729 5.5045e-06
9:75790957 A G 0.027917 -3.5503e-05
9:75791507 G A 0.043650 5.9251e-06
9:75792846 A G 0.234631 -2.5522e-05
9:75792902 G A 0.027658 -2.8451e-06
9:75797007 G T 1.383355 -3.6325e-05
9:75810296 A G 0.711670 -1.2688e-06
9:75817532 C A 0.077630 -4.6523e-06
9:75819503 C T 0.599504 2.1197e-05
9:75820496 T C 0.380388 3.2324e-05
9:75823157 C A 0.357521 -8.3637e-05
9:75825717 A G 0.079360 9.8072e-06
9:75827722 A G 0.060272 -1.5258e-05
9:75830689 C T 1.332801 -2.8030e-05
9:75836057 C A 1.877571 7.5468e-06
9:75851966 A G 0.113828 1.0724e-05
9:75863247 T G 0.122579 5.1039e-06
9:75932591 T A 0.168335 5.7694e-05
9:75939316 C T 0.027125 -1.1209e-05
9:75941235 G A 0.106820 -5.8207e-05
9:75950325 T C 0.028453 -2.3099e-05
9:75961089 G A 0.059266 -7.9855e-07
9:75961343 G A 0.029933 -3.9925e-06
9:75972670 T C 0.130190 -2.3624e-05
9:75974387 C A 0.215851 2.3586e-05
9:75989885 T G 0.200683 1.4837e-05
9:76031133 G A 0.030225 4.3179e-06
9:76038127 G A 0.029008 8.7168e-06
9:76040600 A G 0.024461 5.0891e-05
9:76048989 A G 0.046636 4.2053e-06
9:76054389 T G 0.053803 7.7161e-06
9:76065306 T C 0.038622 -4.2750e-06
9:76065504 A G 1.515353 2.7790e-05
9:76072029 T C 0.127619 2.2843e-05
9:76094036 G A 0.053670 3.2642e-06
9:76136304 C T 0.091172 6.0648e-05
9:76157130 A C 0.380492 2.6956e-05
9:76157700 A G 0.160827 3.9735e-05
9:76158682 A G 0.326225 -4.3667e-06
9:76161967 G A 1.858183 -2.5365e-05
9:76165853 C A 1.915560 -2.1292e-05
9:76169871 T C 0.025817 2.7732e-06
9:76173814 A G 0.049651 6.3553e-06
9:76174850 A C 0.097819 4.0112e-06
9:76175870 C A 0.029355 -7.3210e-06
9:76180176 T C 0.099339 -5.8426e-06
9:76181411 T C 0.351877 -6.4279e-06
9:76184436 G A 0.667374 6.6389e-06
9:76191829 G A 1.259345 1.3024e-06
9:76193871 A G 0.064426 -1.4753e-05
9:76198452 T G 0.177323 4.2873e-06
9:76203946 A G 1.364620 4.8637e-04
9:76205179 G A 0.059090 -5.8165e-06
9:76206242 C T 0.042329 4.4553e-05
9:76207300 A G 1.315582 4.6318e-05
9:76212949 A G 0.253213 3.8724e-06
9:76213602 A G 0.112841 5.6948e-05
9:76214796 T C 0.122916 3.4065e-06
9:76221425 C T 0.876980 1.8610e-05
9:76223235 G A 0.074294 3.4257e-05
9:76225566 C T 0.064202 2.5355e-05
9:76237655 A C 0.290777 1.9571e-05
9:76244146 G A 0.166394 2.8312e-06
9:76246845 T G 1.208713 1.5884e-05
9:76249347 C T 0.060739 4.2067e-05
9:76257433 A G 0.054387 -9.3237e-06
9:76262365 C T 0.064582 -1.2329e-05
9:76264026 T C 0.055809 9.8970e-07
9:76264162 T C 1.309402 3.1151e-06
9:76272477 T C 0.027236 2.0206e-05
9:76275095 G T 1.705276 2.8198e-05
9:76282903 A G 1.074183 -6.6649e-06
9:76286558 A G 0.029005 -1.0977e-05
9:76300505 T C 0.087124 -3.3798e-05
9:76304280 T C 0.296143 2.0815e-05
9:76312641 G A 0.078705 -1.0121e-05
9:76315155 T C 0.782861 -1.0222e-06
9:76322005 T C 0.052686 -5.7320e-06
9:76326775 C T 0.099718 -8.7699e-06
9:76334381 A C 0.027482 1.7836e-05
9:76346728 C T 1.024707 -1.1397e-05
9:76356556 T C 0.054738 1.2362e-05
9:76360173 C T 0.067341 -1.3492e-05
9:76365851 A G 0.112072 6.5842e-05
9:76370011 T C 0.026100 1.5791e-05
9:76371779 T C 0.060158 -4.6154e-05
9:76375544 G T 1.672444 -2.2349e-05
9:76378015 T C 1.894585 -1.0544e-05
9:76389514 G A 0.341750 -1.1062e-05
9:76407717 A G 0.066929 -1.7814e-05
9:76410829 G A 0.083424 1.1904e-05
9:76412646 C A 0.402638 -1.4339e-05
9:76423511 C G 0.155822 1.8810e-07
9:76431081 A G 0.102795 2.9878e-05
9:76436193 C T 0.371576 -7.2441e-05
9:76437270 T A 0.114626 2.3153e-06
9:76437610 G C 0.129220 1.9041e-05
9:76476521 C T 0.042764 4.3713e-06
9:76478242 G A 0.029673 -2.2433e-06
9:76478327 G A 1.973118 -1.8711e-05
9:76480905 G A 0.122076 -2.2896e-06
9:76495498 T C 0.034902 1.3581e-06
9:76508081 A G 0.047353 -1.4991e-05
9:76515768 C T 0.098164 -2.7665e-06
9:76531239 C A 1.402758 1.3594e-06
9:76534484 A G 1.751363 -3.2814e-05
9:76539678 A G 0.206084 -2.2032e-06
9:76539750 C A 0.043069 9.8697e-06
9:76578275 C T 1.753207 -3.4057e-05
9:76580129 A G 0.037622 -7.1366e-06
9:76581602 A C 1.902090 -3.5523e-05
9:76584952 T C 0.055478 -3.7379e-05
9:76585568 T C 0.081058 4.4802e-06
9:76588266 C T 0.056055 1.9265e-05
9:76593011 T C 0.849319 -7.7454e-06
9:76610956 A G 0.051365 -3.6656e-05
9:76617393 T C 0.325469 -3.6211e-05
9:76641816 C A 0.032789 5.1960e-05
9:76643842 C G 0.032708 -1.6873e-05
9:76650065 T C 0.146731 1.4662e-05
9:76655311 G A 0.029232 8.1153e-06
9:76656163 G A 0.819633 -1.0116e-05
9:76673457 T C 0.098495 4.8834e-05
9:76677448 T C 0.781465 1.4100e-05
9:76682624 A C 0.240454 -8.3398e-06
9:76683077 A C 0.083668 -1.2705e-05
9:76686633 A G 0.027950 2.3693e-06
9:76710284 C A 1.285720 -1.2024e-05
9:76710503 G C 0.437443 1.2986e-05
9:76731402 G A 0.598303 7.6503e-06
9:76731893 T C 0.035162 1.6775e-05
9:76733681 A G 1.862254 -6.1815e-05
9:76735256 A C 0.197197 5.5826e-06
9:76740860 T G 1.927443 1.1780e-06
9:76741416 C G 0.455341 -2.8098e-05
9:76741527 T C 0.120891 -1.8354e-05
9:76743501 A G 0.881174 -9.8453e-06
9:76750251 C G 1.714461 -3.1873e-05
9:76757979 C A 0.026236 -4.3433e-06
9:76764444 A G 0.170419 -1.3952e-05
9:76773943 T C 0.040518 -1.7898e-05
9:76786844 T G 0.756138 1.8890e-05
9:76787325 C G 1.511360 -2.4600e-05
9:76787591 G A 0.545175 1.3410e-05
9:76791267 C T 0.097946 -1.9690e-05
9:76792162 G A 0.035224 4.1808e-05
9:76793935 A T 0.034724 -1.8492e-06
9:76800204 A G 0.024902 2.4727e-05
9:76807591 T C 0.034964 2.0425e-05
9:76810551 T C 0.576864 -8.8791e-06
9:76826099 G T 1.350647 -2.7901e-05
9:76829533 C T 0.093418 -6.1537e-06
9:76831095 T G 0.051089 -2.6136e-05
9:76850827 T C 1.635120 -1.4813e-05
9:76864766 C T 0.112429 2.2717e-05
9:76866724 A G 0.087050 3.1867e-05
9:76872516 A G 1.347631 -2.7460e-05
9:76872851 C T 0.064933 -3.3969e-05
9:76885662 A G 0.252593 2.4174e-05
9:76887044 T C 0.065485 2.6018e-05
9:76891412 T C 1.645812 -1.6437e-05
9:76891671 C A 1.361793 -2.6363e-05
9:76905350 A C 0.940696 -1.8963e-05
9:76916085 A G 0.182120 -6.7414e-06
9:76919537 C T 1.504976 -1.1744e-05
9:76931887 T C 0.029294 2.0023e-05
9:76932068 C T 0.042374 -1.8364e-05
9:76932161 A G 1.322898 -1.1023e-05
9:76944949 T C 1.437154 3.6189e-05
9:76952405 A C 0.022013 -2.8286e-05
9:76954116 G A 1.197012 -4.3775e-06
9:76963194 A G 0.037450 -1.2577e-05
9:76967832 C T 0.684197 9.4909e-06
9:76969012 G A 0.103931 -1.9303e-06
9:76970791 T C 0.250302 -6.0948e-07
9:76974920 A G 0.294328 -5.1584e-07
9:76976022 T C 0.108709 1.7436e-05
9:76976548 A G 0.064981 -1.0129e-06
9:76993290 T C 0.033451 -1.5495e-05
9:76997098 T G 0.303660 1.1053e-05
9:77004884 T C 0.658575 1.7856e-06
9:77008554 A G 0.116821 6.0976e-06
9:77008640 A G 0.735602 -1.1885e-05
9:77011032 T C 0.063907 -2.9658e-06
9:77014515 C T 0.087017 -1.1889e-05
9:77023527 T C 0.544338 -3.9663e-06
9:77032334 A G 0.065556 5.6791e-06
9:77033167 T G 0.023117 6.4845e-06
9:77051627 T G 0.236033 7.2955e-06
9:77061133 A G 0.065040 5.5754e-06
9:77070667 C T 0.407049 -3.3395e-06
9:77071074 T C 0.070899 -8.5998e-06
9:77088493 G A 0.031011 8.3031e-06
9:77091013 A G 0.058986 -1.7730e-06
9:77098941 T C 0.130804 7.6989e-07
9:77105088 G A 0.031079 1.1952e-05
9:77123509 T G 0.068935 -1.2471e-05
9:77131418 C T 0.665943 2.4431e-05
9:77146468 A G 1.094132 4.4521e-05
9:77149837 G A 0.452066 1.7503e-05
9:77166027 T C 0.021056 4.3664e-06
9:77168184 T C 0.097832 2.7415e-05
9:77182887 C A 0.027596 2.7701e-06
9:77183272 C A 0.265872 -1.8096e-05
9:77197161 A G 0.349527 -1.6789e-07
9:77205453 C A 1.970447 -2.7231e-05
9:77219395 C T 0.344256 3.9540e-07
9:77222283 C T 0.061690 -8.7177e-06
9:77229911 T C 0.050742 1.0851e-05
9:77231137 A G 0.033451 -1.2626e-05
9:77232494 G A 0.110150 -8.4487e-06
9:77237185 A G 0.169591 5.0260e-06
9:77240837 G T 0.682347 -9.0597e-06
9:77246604 A G 0.063365 -1.3848e-06
9:77255110 C T 1.883173 9.7373e-06
9:77255804 A G 0.038755 -9.4052e-06
9:77257346 A G 0.338887 3.7622e-05
9:77260497 T A 0.056789 9.6286e-06
9:77264546 C T 0.569558 1.8812e-06
9:77265374 A G 0.062443 -1.5612e-05
9:77272435 T C 0.154751 -2.6217e-06
9:77273296 A C 0.481489 -1.0542e-05
9:77275913 T G 1.223806 1.6904e-05
9:77278251 G A 0.362984 -1.1816e-05
9:77282470 G A 0.048064 2.3045e-06
9:77289969 A G 0.120784 -1.8571e-05
9:77296659 T G 0.127827 2.5490e-05
9:77298426 G A 0.313855 2.0197e-05
9:77305469 A G 1.758608 1.3286e-06
9:77305695 C A 0.189894 4.3095e-06
9:77305776 C T 1.571334 -2.0650e-06
9:77307809 G A 0.052349 2.1562e-05
9:77308590 A G 0.077036 -3.0271e-05
9:77308779 G C 0.035886 8.1216e-06
9:77312303 G T 0.410341 2.1590e-08
9:77315134 T C 1.888253 1.4905e-05
9:77317844 A G 1.553118 1.5618e-05
9:77326662 G A 1.779819 4.6975e-05
9:77327153 T C 0.268287 -1.4686e-05
9:77327939 C T 0.348702 1.5704e-05
9:77328579 C T 0.021789 1.3065e-05
9:77329006 A C 0.038807 6.2824e-06
9:77333181 G A 0.179290 -3.8190e-06
9:77334247 C T 0.048749 -1.1158e-05
9:77339291 T C 0.102149 2.0439e-05
9:77350919 A G 0.060541 -3.0092e-05
9:77352340 C T 0.040758 -9.4989e-06
9:77352798 G A 0.339595 4.9762e-05
9:77353954 T C 0.137227 -4.2212e-05
9:77357968 T C 0.173561 -4.4642e-05
9:77358745 C T 1.192796 -1.1288e-04
9:77359479 A G 0.134127 1.0340e-05
9:77376647 C T 0.311651 -1.0098e-04
9:77377410 T C 0.170659 -4.2942e-05
9:77381207 G A 0.089114 -1.2982e-05
9:77394255 C T 0.096395 -1.4131e-06
9:77397519 C T 0.811151 -5.9443e-05
9:77398791 T G 0.458379 -1.9375e-06
9:77399607 G A 0.156637 2.6131e-06
9:77402490 A C 0.026518 5.3536e-05
9:77406129 T C 0.452757 4.1413e-06
9:77408193 G A 0.531721 4.3293e-07
9:77415749 G T 0.498338 -1.7390e-05
9:77417406 T C 0.746985 -2.6099e-05
9:77422605 T C 0.180445 3.0490e-05
9:77427075 A G 0.053705 -3.3446e-05
9:77428171 G A 0.024357 2.5903e-05
9:77430116 G T 0.021523 -1.6151e-05
9:77443424 G A 0.242587 3.0486e-05
9:77455891 A C 0.055565 -3.2569e-05
9:77464838 T G 0.425073 -2.0439e-05
9:77466210 C T 0.077335 1.2227e-05
9:77477289 T G 0.732346 1.1258e-05
9:77484441 C G 0.058824 -2.0269e-05
9:77492053 A G 0.113062 3.3584e-05
9:77493083 C T 0.127902 7.1876e-06
9:77499796 C T 0.167735 8.6855e-05
9:77500446 T C 0.190507 1.0936e-05
9:77502322 T C 1.565822 3.5145e-05
9:77523564 A G 1.187106 -1.2860e-05
9:77534116 C T 1.900048 5.1347e-05
9:77535512 G A 0.137188 2.8476e-06
9:77535672 T C 0.440131 -2.8345e-05
9:77536753 C T 1.051378 -2.3112e-05
9:77542666 G A 0.057591 -9.9219e-06
9:77543415 A G 0.024110 4.2782e-06
9:77543548 C T 0.453718 4.7913e-06
9:77544784 A G 0.274954 -2.2798e-05
9:77549758 G T 0.704928 -1.4008e-05
9:77552320 A G 0.340507 -9.6853e-06
9:77558217 A C 0.039541 5.9941e-05
9:77568473 A G 0.058866 4.2864e-05
9:77569741 G A 0.033231 -6.1406e-06
9:77588894 A T 0.048743 3.2435e-06
9:77590349 T C 0.033215 6.3309e-06
9:77608459 G C 0.076627 3.3242e-05
9:77613369 T C 0.024366 -4.4109e-06
9:77615240 A G 0.779664 -3.1919e-05
9:77632008 A G 0.107284 3.3044e-05
9:77634967 A C 0.942150 8.5714e-06
9:77646043 C G 0.082895 -5.5747e-06
9:77659110 A C 0.039226 6.2193e-05
9:77664646 A G 0.030144 1.7923e-05
9:77667898 T C 0.106833 -1.5248e-05
9:77672075 A G 0.365250 -1.5630e-05
9:77681179 T C 1.569104 -5.5021e-05
9:77681193 C A 0.386919 -1.3130e-05
9:77681626 A C 0.035980 -2.4318e-05
9:77682907 T C 1.183795 -3.0334e-05
9:77684690 C A 1.072950 5.5627e-06
9:77686766 A G 0.256488 -4.3257e-06
9:77687103 C T 0.305835 -1.2586e-05
9:77694171 C G 0.256667 -2.1728e-05
9:77697526 C A 0.119122 8.5506e-06
9:77698356 T C 0.036730 -2.3113e-06
9:77705927 G A 0.926248 1.3867e-05
9:77706531 C T 0.229347 -4.7971e-05
9:77706781 G A 0.238756 -9.0672e-06
9:77738886 A G 0.078293 -1.6001e-05
9:77739769 T G 0.470580 -4.7677e-05
9:77744216 G A 0.091510 -1.7828e-06
9:77744966 T G 0.058558 2.4061e-05
9:77747127 A G 0.025025 3.8562e-05
9:77750789 A G 0.261653 -5.2926e-06
9:77755469 T C 0.800580 5.5722e-06
9:77757392 T C 0.076374 -1.1590e-05
9:77760052 C T 0.074651 -1.2063e-05
9:77761046 C T 1.542426 -3.9023e-05
9:77761642 C T 0.216831 -1.7836e-05
9:77762831 G A 0.633166 -5.8062e-06
9:77765687 T C 0.560275 -1.0885e-05
9:77767571 C T 0.712060 3.1203e-06
9:77768122 A G 1.799213 3.5164e-05
9:77769012 C A 0.051245 -5.7296e-06
9:77771956 G A 0.229593 -2.1845e-05
9:77776101 C T 0.247150 4.4990e-06
9:77784215 T C 0.142800 8.7910e-06
9:77790225 T C 0.040300 1.2084e-05
9:77791461 C A 0.833535 -1.6001e-05
9:77792863 C A 0.257381 1.6859e-05
9:77793405 C G 0.761136 -3.4627e-05
9:77796061 G A 0.188407 1.1368e-05
9:77809075 G A 0.165378 1.6729e-05
9:77811871 A C 0.374643 -4.2186e-05
9:77812077 G A 0.060606 5.4945e-05
9:77812501 C T 1.508504 -6.4524e-05
9:77825019 A C 0.526953 5.3169e-05
9:77825244 A G 0.058545 1.1858e-05
9:77829582 T C 0.250974 -3.4898e-06
9:77829948 C T 0.778054 4.2287e-05
9:77835859 C A 0.064732 8.4106e-05
9:77845036 A G 0.024107 -1.0963e-05
9:77846517 T C 0.624312 -3.6517e-05
9:77850010 T C 1.013594 -5.0154e-05
9:77854385 A G 1.620586 1.9490e-06
9:77854660 C T 1.176300 -4.5189e-05
9:77855652 G T 0.157744 2.1751e-05
9:77857783 C T 0.634069 -2.8659e-05
9:77867741 G C 0.041741 9.6798e-06
9:77895578 G A 0.212949 -5.7472e-07
9:77897261 C T 0.070415 2.4976e-05
9:77913968 G C 0.248552 3.8439e-06
9:77933017 C G 0.062063 1.4895e-05
9:77933300 C T 0.857976 -7.7738e-06
9:77943087 G A 0.079068 8.4041e-06
9:77944085 T C 0.028667 -3.1532e-07
9:77966072 T C 0.109407 3.0544e-05
9:77972629 C T 0.028644 2.4505e-06
9:77974778 T C 0.232278 8.7537e-06
9:77979498 G A 0.031472 1.8051e-05
9:77983019 A G 0.322466 1.6748e-05
9:77983063 C G 0.268011 4.4851e-06
9:77987064 C T 0.137740 -2.1666e-05
9:77987260 A C 0.047334 -5.3398e-06
9:77989272 G A 0.030219 -1.4653e-05
9:77991343 G A 0.267511 5.0702e-06
9:77995132 C T 0.260247 1.0784e-05
9:77996696 T C 0.031575 1.8691e-05
9:78013008 A G 0.078377 2.2056e-05
9:78023258 G T 0.622286 1.7936e-05
9:78027832 T C 0.088053 -3.8001e-05
9:78029345 C T 0.216052 1.4726e-05
9:78030618 A C 0.041771 2.7941e-05
9:78041901 C T 0.041157 2.7424e-06
9:78045116 G A 0.392985 1.2552e-05
9:78046139 C T 0.020082 3.2395e-05
9:78050363 T C 1.686934 -5.0346e-06
9:78053246 G A 0.031527 -5.3473e-06
9:78056033 A G 0.034665 3.7974e-05
9:78056077 G T 0.118343 -2.4549e-06
9:78056188 C T 0.048752 -2.3989e-05
9:78056718 C T 0.199174 -2.2371e-05
9:78057385 A G 1.216993 -8.7744e-06
9:78058008 A G 0.099150 1.1334e-05
9:78061074 C T 0.521601 7.3247e-05
9:78065538 A G 1.638103 1.4426e-05
9:78066372 A G 0.050453 -3.6127e-05
9:78066774 A C 1.920711 3.1429e-05
9:78066797 T C 0.071525 -1.7437e-05
9:78068052 A C 0.355155 -2.5707e-05
9:78068222 T C 0.245449 -4.2980e-06
9:78071849 G C 0.025782 -1.3146e-05
9:78076816 A G 0.787165 1.0520e-05
9:78086894 A G 0.115668 1.4650e-05
9:78088243 C T 0.810746 1.2662e-05
9:78096921 C T 0.046269 -5.8094e-06
9:78099461 A G 1.317727 1.4174e-05
9:78103065 T C 0.302063 -2.4998e-06
9:78108701 C T 0.106074 -7.7883e-06
9:78108811 C T 1.148045 5.9013e-06
9:78109025 C T 0.025051 -7.7593e-06
9:78109495 A G 0.052216 7.9358e-07
9:78111182 G A 0.021952 2.9384e-05
9:78118454 A G 0.058720 -1.3994e-05
9:78123492 G A 0.053072 -1.2520e-05
9:78124245 G A 0.034850 4.1912e-05
9:78146849 G A 0.046584 -5.7897e-06
9:78148660 A G 0.100828 2.6076e-07
9:78160186 G A 0.340507 2.6587e-05
9:78160432 T G 0.394141 -3.4156e-05
9:78161395 C A 0.323106 -2.7759e-05
9:78162179 A G 0.839611 2.1292e-05
9:78162965 A G 0.173402 -1.2077e-06
9:78171186 C T 0.361225 -4.5320e-06
9:78186044 C T 0.235825 -4.6969e-06
9:78186155 C T 1.292679 -2.2628e-05
9:78188741 A G 0.065650 2.2934e-05
9:78191069 G A 0.287538 1.1373e-05
9:78193004 G A 0.096391 -8.0750e-07
9:78199135 G T 0.026898 1.7371e-05
9:78210520 T C 0.128337 3.4970e-05
9:78212128 T G 0.219385 9.1230e-06
9:78212385 G A 0.129661 -2.8103e-05
9:78213768 C T 0.811898 -3.5544e-05
9:78214657 C T 0.105866 1.3960e-04
9:78215586 C T 0.817241 2.8062e-05
9:78215844 G C 1.300567 2.8602e-05
9:78218093 A G 0.079279 -7.6380e-06
9:78219141 T C 0.115678 1.7820e-05
9:78220433 T C 0.031861 -1.6265e-06
9:78221715 T C 0.055130 -1.5578e-05
9:78226419 T C 0.691358 1.2986e-05
9:78229053 C A 0.642037 -6.1983e-06
9:78229293 G C 0.039722 -2.5855e-05
9:78230032 C A 1.601140 3.3572e-06
9:78231455 G A 0.984836 3.5852e-05
9:78242522 C G 0.392534 -1.9708e-06
9:78249275 G C 0.053842 -4.2545e-05
9:78251818 T C 0.053355 3.4931e-06
9:78253387 T C 0.285853 2.6996e-05
9:78256549 C T 0.074550 8.2439e-05
9:78258206 C T 0.079539 -1.0487e-05
9:78262569 A G 0.068390 1.4673e-05
9:78263565 T C 0.246066 2.9013e-05
9:78264816 G A 0.125698 -3.9798e-05
9:78265898 T C 0.234254 -6.2139e-05
9:78269461 T G 0.364324 -4.6513e-05
9:78270691 C T 0.105921 1.7937e-05
9:78272095 C T 1.170390 1.6752e-05
9:78272263 A G 0.072285 2.9148e-05
9:78275028 G A 0.033153 3.0279e-05
9:78276149 T A 0.057510 1.4064e-05
9:78276675 T C 0.137555 4.3281e-06
9:78279866 T C 0.444999 -1.6669e-05
9:78281009 C T 0.202481 2.2306e-05
9:78281841 T C 0.162837 4.8349e-05
9:78286541 G A 0.041566 -4.6799e-06
9:78286685 A C 0.379463 -5.0096e-05
9:78291861 T G 0.804368 1.4348e-06
9:78299053 T G 0.085862 6.9733e-07
9:78304647 A G 0.039362 8.7187e-06
9:78307440 A G 0.188388 -1.2084e-05
9:78308605 T C 1.644352 1.0408e-05
9:78311917 A G 1.467438 -1.6200e-05
9:78313939 A C 1.394381 1.9713e-05
9:78314725 C T 0.306370 6.1048e-06
9:78325474 T C 0.129044 2.9258e-06
9:78328451 A C 0.070976 -7.3037e-06
9:78328762 A G 0.202527 4.4919e-05
9:78330608 C A 0.195298 3.5224e-05
9:78333453 G A 0.333009 -3.7273e-06
9:78334062 C T 0.580156 -2.3473e-05
9:78335122 C T 0.222826 6.5673e-05
9:78336615 A G 0.024142 -9.7828e-06
9:78340598 T A 0.085540 1.2413e-05
9:78344733 G C 0.056195 -9.3703e-06
9:78347070 G A 0.052651 -3.2970e-05
9:78347525 T C 0.118736 -1.4739e-05
9:78348570 C T 0.311784 3.7737e-05
9:78362435 A G 0.046776 4.5525e-05
9:78367156 C A 0.143131 -3.2251e-05
9:78368784 C A 0.296961 1.3858e-05
9:78399612 A G 0.196473 1.3719e-05
9:78414099 A C 0.180280 4.1344e-05
9:78416813 A G 1.612685 -1.2443e-05
9:78418889 A G 0.089377 -3.5519e-05
9:78424849 T C 0.234462 -2.2299e-05
9:78425925 A G 0.154472 -3.5388e-06
9:78426314 T C 0.174226 -4.4116e-05
9:78427250 C T 0.163573 9.0473e-07
9:78453441 A G 0.164073 -2.0602e-05
9:78455040 A G 0.024152 -8.9122e-07
9:78458935 C T 0.236238 1.3560e-05
9:78460404 C T 0.132796 -5.4892e-06
9:78460823 T C 0.212092 3.5732e-05
9:78467797 A G 0.063904 3.3324e-05
9:78468808 C T 0.067315 -4.2283e-05
9:78473830 G A 0.030407 -1.7640e-05
9:78475435 C A 0.299405 1.5874e-05
9:78477848 C G 0.390914 -4.0375e-05
9:78480271 A G 0.273318 -3.3676e-05
9:78481635 G T 1.704494 5.4441e-06
9:78494853 A G 0.442013 8.9860e-05
9:78497748 T C 1.560479 1.4499e-05
9:78499574 T C 0.799285 -4.1435e-05
9:78500816 A G 0.054088 -1.2329e-05
9:78503246 A G 0.182253 1.0148e-05
9:78504107 G C 0.537035 -1.5194e-05
9:78504729 C T 0.636503 -2.7578e-05
9:78505075 T G 0.042709 6.5394e-06
9:78506145 A G 0.139048 -1.4922e-06
9:78506187 C T 0.273471 -2.2038e-05
9:78508851 G A 0.080688 8.4305e-06
9:78509414 T C 1.595408 1.5897e-05
9:78509529 C T 0.422016 -2.0737e-05
9:78510093 A C 0.022023 1.7729e-05
9:78513109 T C 1.051099 -1.1454e-05
9:78515195 G A 0.267323 -8.4587e-06
9:78525051 G T 0.081996 -1.5966e-05
9:78527649 T C 0.027340 1.8082e-05
9:78529571 C T 0.606278 -9.2532e-06
9:78531801 A G 0.052780 2.8852e-06
9:78532403 T C 0.047775 -7.8970e-06
9:78536089 C T 1.415505 1.6311e-05
9:78536862 A G 0.069990 -4.6431e-06
9:78542257 G A 0.138925 3.1557e-06
9:78542286 A G 0.237945 -1.3743e-05
9:78545919 A G 0.036704 -6.9524e-06
9:78548707 G A 0.324488 6.4895e-05
9:78548817 G A 0.148078 -2.9140e-05
9:78549910 C A 0.073881 8.0552e-05
9:78555026 G A 1.039018 -2.1638e-05
9:78555624 T G 0.195418 2.2975e-05
9:78557137 C A 1.134309 -4.1689e-05
9:78557301 C T 0.534857 1.6348e-05
9:78558097 A G 0.165612 7.3094e-06
9:78561308 T G 1.355691 -1.7568e-05
9:78566510 A G 0.337238 -3.0247e-05
9:78570960 C T 0.447671 -1.6442e-05
9:78572403 C T 1.514752 -2.8517e-05
9:78574029 T C 0.269709 -5.7295e-06
9:78581799 C A 1.626029 -1.0497e-05
9:78596109 C T 1.527417 -1.6743e-05
9:78598542 A G 0.282789 -1.2051e-05
9:78598605 G A 0.635916 6.9222e-06
9:78598961 A C 1.325965 -1.7617e-05
9:78607097 A G 0.493557 7.5560e-06
9:78612090 T C 1.907478 -5.4580e-05
9:78615183 T C 0.023688 -3.6839e-06
9:78615618 T C 0.907945 -1.2098e-05
9:78619412 T C 0.024311 -1.4943e-05
9:78619511 T G 0.041459 9.0611e-06
9:78621540 T C 0.062930 2.2342e-05
9:78626324 C T 0.222362 -6.1866e-06
9:78628198 C T 1.109167 -3.1976e-05
9:78633723 A G 0.059821 8.0525e-05
9:78634961 C T 0.100760 9.8175e-06
9:78635649 T C 0.094372 1.5417e-06
9:78635836 A G 0.103704 -3.4775e-05
9:78636027 C T 0.032890 2.1255e-05
9:78636452 A G 0.029858 3.9460e-06
9:78638797 T C 0.029027 9.1727e-06
9:78639947 A G 0.186580 5.6497e-06
9:78640399 G T 0.612598 -1.0521e-05
9:78641526 C T 0.238162 -3.2133e-05
9:78643750 G T 0.160467 -3.9098e-05
9:78644071 T C 0.242012 -6.4331e-05
9:78645762 A G 0.097096 -4.9452e-05
9:78647201 A G 0.066598 1.5152e-05
9:78650313 A T 0.027875 -3.6266e-06
9:78651290 C T 0.309188 1.4048e-05
9:78651919 G T 0.382585 -4.5708e-06
9:78652209 G A 1.771108 1.9885e-05
9:78656310 T C 0.656429 5.8434e-05
9:78657636 A G 1.958587 -1.1191e-05
9:78657751 G A 0.486426 -5.6893e-05
9:78657775 A G 0.083674 2.3301e-05
9:78657975 T C 0.533185 3.9901e-05
9:78659547 C T 1.009634 8.3703e-05
9:78663605 G A 0.318854 2.2574e-05
9:78663657 T C 0.094713 1.9221e-06
9:78665776 G T 0.800901 5.7774e-05
9:78666399 C T 0.167689 -9.3857e-06
9:78668541 C T 0.486244 3.7728e-05
9:78669207 T C 0.059694 -1.4935e-05
9:78669572 C T 0.086511 -2.4852e-05
9:78671654 G A 0.069964 -4.4628e-05
9:78672201 G A 0.073758 1.4369e-05
9:78673256 A C 0.024805 1.0687e-05
9:78681166 A C 0.040021 1.2382e-05
9:78683749 G A 1.306399 3.7790e-05
9:78688079 G A 0.163220 -1.1601e-05
9:78697395 G T 0.363101 3.1420e-05
9:78701451 T C 0.045575 -6.9079e-06
9:78703577 T C 0.659588 3.2038e-06
9:78705560 A G 0.073531 2.8509e-05
9:78706207 T C 0.127305 -2.5148e-05
9:78715843 A G 0.027960 -3.7409e-06
9:78717171 T C 0.102743 8.3194e-07
9:78718544 T C 0.527297 -1.1371e-05
9:78721268 T G 1.218356 1.3280e-05
9:78727251 A C 0.197586 1.6072e-05
9:78728836 C T 0.136078 -3.2377e-05
9:78743514 T C 0.021224 -2.4889e-05
9:78743863 G A 1.063527 1.1353e-05
9:78745177 A G 0.312696 3.9086e-05
9:78747147 T C 0.041319 1.6580e-06
9:78747787 T C 1.228227 2.4257e-05
9:78748382 A G 0.107625 -2.6253e-05
9:78750423 C T 0.067218 -5.2651e-06
9:78750707 T C 0.459437 -2.9287e-05
9:78751632 C T 0.542582 3.0470e-05
9:78751683 G A 0.468759 -3.4550e-05
9:78752170 A G 1.660152 8.9965e-06
9:78757498 A G 0.658620 7.9058e-06
9:78762118 T C 0.976601 -3.3616e-05
9:78765001 T C 0.352347 5.5167e-05
9:78766994 T C 0.085456 -1.7247e-05
9:78767690 T C 0.020702 -1.2191e-05
9:78768525 C T 0.034539 -8.8254e-08
9:78770518 A G 1.369015 -1.2610e-05
9:78774586 G T 0.502827 1.2697e-05
9:78778550 T C 0.400003 -5.3847e-05
9:78779483 G A 0.356648 -3.4280e-06
9:78781260 T C 1.772162 -3.9896e-05
9:78783530 A G 0.073463 -1.0908e-05
9:78787761 T C 1.213007 -2.5142e-05
9:78790376 T C 0.149461 -6.6081e-05
9:78791237 T C 0.024954 2.5750e-05
9:78791312 C T 0.108164 -6.4838e-06
9:78793421 T G 0.051294 2.7639e-05
9:78797500 G A 1.670536 4.5435e-06
9:78798170 T G 0.363481 -1.7700e-05
9:78798348 A G 0.196080 1.8002e-05
9:78800281 A G 0.299414 -7.7899e-06
9:78801100 G A 0.118489 1.6747e-05
9:78806162 C G 0.235774 -7.2247e-06
9:78808034 G A 0.411311 1.4465e-06
9:78810344 C T 0.623711 -7.6146e-06
9:78811377 C T 0.425249 2.7670e-05
9:78811959 T C 0.022708 1.2604e-05
9:78812175 C T 0.066277 2.3166e-05
9:78814800 A G 0.146604 -2.7781e-05
9:78815413 T C 0.069909 1.4347e-05
9:78816016 C T 0.411142 -3.3795e-06
9:78816252 T G 0.465653 8.6448e-06
9:78817490 G C 1.422655 4.2366e-06
9:78820011 A G 1.927897 3.5482e-06
9:78821235 C T 0.059902 -3.9520e-06
9:78822218 G A 0.221839 -1.4241e-05
9:78822993 A G 1.968042 -5.9739e-06
9:78823635 G A 0.692591 -1.9187e-05
9:78824255 A C 0.040346 3.9096e-05
9:78825890 C A 0.675271 -2.5825e-05
9:78829342 G A 0.064430 1.5736e-05
9:78830536 C T 0.112007 -6.3494e-06
9:78831375 T G 0.029774 -1.0468e-05
9:78836702 G A 0.592055 3.6311e-05
9:78837654 A C 0.193399 -1.2682e-06
9:78838039 T C 0.087430 7.6985e-06
9:78844395 T C 0.138736 -5.7209e-06
9:78848208 A G 0.071762 6.7706e-06
9:78850923 T C 0.848845 -1.8250e-05
9:78853916 C G 0.240730 -3.7757e-06
9:78862155 T G 0.031361 -1.4641e-06
9:78863548 C T 0.945025 -3.7228e-05
9:78866046 C T 0.178449 4.8786e-06
9:78867547 T C 0.021887 3.0017e-05
9:78868816 C T 1.104957 6.8809e-06
9:78869524 C A 1.233070 5.5352e-06
9:78872846 G A 0.504323 -2.5162e-05
9:78873330 G T 0.051865 -1.1292e-05
9:78875382 C G 1.204656 1.0745e-05
9:78881142 C T 1.821512 1.7940e-06
9:78882833 T C 0.445551 2.7269e-06
9:78885239 A G 0.033215 2.0305e-05
9:78885333 A G 0.033023 -1.9509e-05
9:78885928 G A 1.359858 -4.0684e-05
9:78888101 T C 0.078880 1.6369e-05
9:78888137 A G 0.906147 1.9885e-05
9:78898227 C T 1.935570 4.4965e-05
9:78898645 C A 0.144705 3.1363e-06
9:78901112 T C 0.983265 -1.3388e-05
9:78903677 C T 0.516245 8.6213e-06
9:78904508 A C 0.532296 2.4049e-05
9:78906150 G A 0.523678 1.0094e-05
9:78906322 A C 0.037820 -5.3396e-05
9:78906740 G T 0.036710 -5.1497e-05
9:78907594 A G 0.530975 -3.6188e-06
9:78907993 A G 0.400272 -2.4595e-05
9:78909617 T A 0.132673 2.4043e-05
9:78910273 A G 0.467165 4.2723e-06
9:78912932 T G 0.379749 -2.2422e-05
9:78915359 G A 0.156241 2.1993e-05
9:78917238 A G 0.031257 -5.7589e-05
9:78917340 A G 0.942007 -2.9389e-05
9:78917527 T C 1.605661 -2.2493e-05
9:78923773 C T 0.046613 -1.1830e-05
9:78925814 A C 1.877386 1.8902e-04
9:78931265 T C 0.169091 -1.1022e-05
9:78931893 G A 1.821158 4.5495e-04
9:78932693 G A 0.924161 3.8011e-05
9:78932928 T G 0.305176 5.1211e-05
9:78936492 G A 0.676800 -3.9166e-06
9:78937619 T C 0.122962 6.5635e-05
9:78938186 C G 0.691926 5.9452e-06
9:78938628 G A 1.097969 3.3131e-05
9:78939606 G A 0.265275 6.7698e-06
9:78939654 T G 0.089611 5.5977e-05
9:78940072 T C 0.051508 -1.2877e-05
9:78940080 C A 0.396247 3.3523e-05
9:78942944 C G 0.030475 -2.8892e-06
9:78945053 G A 0.254424 -1.1093e-05
9:78947699 C G 0.047292 1.6391e-05
9:78948362 G A 1.835485 -7.7916e-05
9:78950040 T C 1.492642 2.2561e-06
9:78955657 T C 0.714887 1.6462e-05
9:78956690 A C 0.569341 -3.8953e-06
9:78957609 T C 0.037914 3.1429e-05
9:78959679 A G 1.152142 1.3613e-07
9:78961388 G A 0.582499 3.8195e-06
9:78962056 A G 0.091795 3.3176e-05
9:78964720 T G 1.775713 2.2662e-06
9:78965376 T C 0.433340 1.7623e-05
9:78965505 C T 0.489672 -1.5503e-05
9:78969059 A C 0.582379 4.0865e-06
9:78970502 A G 0.038596 -5.8174e-06
9:78971253 C T 0.390190 -3.0805e-05
9:78973431 A G 0.026973 2.9898e-05
9:78975569 A G 0.358751 -1.0342e-05
9:78976710 C T 0.245563 -5.8839e-06
9:78982517 C T 0.171717 -2.3540e-05
9:78985790 C T 0.059486 -1.6756e-05
9:78989528 A G 1.216153 -4.1577e-05
9:78998465 A G 0.215403 2.6363e-05
9:79003781 G A 1.894397 -1.4691e-05
9:79004213 T C 0.529070 -1.1026e-05
9:79009347 A G 0.337472 3.0652e-05
9:79028286 G T 0.794594 -2.3541e-05
9:79052631 G A 0.069402 -1.0758e-05
9:79052688 A G 0.059483 -3.7878e-06
9:79055143 G A 0.877600 1.7642e-05
9:79058979 T C 0.099699 5.4202e-05
9:79065851 A C 0.062482 3.7035e-05
9:79070888 A G 0.023516 -6.5319e-06
9:79078287 A G 0.149759 -3.2578e-05
9:79080616 A C 0.550125 -4.8081e-06
9:79083814 G A 0.045383 -4.3407e-06
9:79097144 C T 0.505073 3.1131e-05
9:79102496 C T 0.382105 -8.1093e-05
9:79102943 T C 0.279995 -3.3458e-05
9:79103361 T C 0.205701 -2.8765e-06
9:79118329 A G 0.413103 3.9295e-05
9:79124906 A G 0.472647 4.5260e-05
9:79131926 A G 0.037833 1.5497e-05
9:79141138 G A 0.311028 -5.7393e-06
9:79142093 T G 0.397695 1.4139e-05
9:79144818 A G 1.089595 2.7618e-05
9:79150662 G A 1.291599 1.9211e-05
9:79150866 A C 0.473667 1.7937e-05
9:79151864 G A 1.360816 3.7740e-05
9:79156992 C T 0.212670 -1.2664e-05
9:79157877 G T 0.658572 -3.2590e-05
9:79158829 C T 0.121975 -8.3719e-05
9:79162020 T C 1.206425 -8.0032e-06
9:79164867 G A 0.081204 2.9605e-06
9:79168025 G A 0.873088 -5.6809e-06
9:79168621 G A 0.066335 7.8387e-06
9:79175162 T C 0.099910 -6.7511e-06
9:79176853 G A 0.264876 -1.2875e-05
9:79178350 T C 0.096985 7.4183e-06
9:79179679 T C 0.077075 1.0869e-05
9:79198957 T C 0.264204 2.2435e-05
9:79199818 G A 0.136883 -1.2104e-05
9:79201074 G A 1.100137 4.0372e-05
9:79202665 A C 0.582041 -8.8228e-07
9:79206744 T C 0.062765 -1.9307e-05
9:79212435 T C 0.049418 1.0431e-05
9:79212932 C A 0.875714 2.2990e-05
9:79219334 G A 0.741944 -1.0065e-05
9:79222584 A G 0.065196 2.3424e-05
9:79225328 C A 0.518105 6.1699e-05
9:79228042 A G 0.134728 1.9579e-05
9:79230242 A C 1.810096 -3.4322e-05
9:79233313 T C 1.396984 -3.8116e-05
9:79235953 A G 0.214160 6.7247e-05
9:79236165 A G 1.693682 -5.1999e-05
9:79243280 G A 0.460540 2.8205e-05
9:79253347 C T 0.462063 2.1389e-05
9:79258395 C T 1.169585 -3.0972e-05
9:79270224 T C 0.047613 -9.6017e-06
9:79274466 C T 0.057185 9.7237e-07
9:79277117 C T 0.383822 7.5382e-06
9:79277564 A G 0.113747 2.2171e-05
9:79282054 C T 0.444110 1.1203e-04
9:79282730 G C 0.097089 -1.8583e-05
9:79297906 C G 1.425687 -1.9892e-04
9:79300111 T G 1.847135 -2.4485e-05
9:79304835 T C 0.156770 -4.6299e-05
9:79306257 G C 1.974546 -2.6699e-06
9:79306574 T C 0.027577 3.2633e-05
9:79306790 T G 0.243486 -5.9228e-05
9:79308693 C T 1.481048 -2.3719e-06
9:79312705 C T 0.050940 -1.3576e-05
9:79314699 C T 0.053391 2.4554e-06
9:79318367 C T 0.328964 5.7662e-05
9:79318824 C T 0.053864 2.3773e-05
9:79319799 A G 0.024902 -6.8268e-06
9:79319874 A C 0.037171 -9.0586e-06
9:79320095 G T 0.324433 -2.1195e-05
9:79320640 T C 1.510854 -1.1309e-05
9:79321871 T C 1.241947 1.7578e-05
9:79322068 T G 1.188268 7.7531e-06
9:79322674 G A 1.515012 -9.0484e-06
9:79322710 T C 0.049083 1.5156e-05
9:79322921 T G 0.030923 1.8096e-07
9:79323348 A G 0.031595 2.1500e-05
9:79324408 C T 0.099429 1.4881e-05
9:79324741 C T 1.164167 8.4825e-07
9:79324955 T C 0.269618 -4.3220e-05
9:79329857 A C 0.337348 6.2143e-05
9:79331065 C A 0.027093 3.3264e-05
9:79338123 A G 1.262292 1.9396e-05
9:79340206 G A 0.323177 -8.6468e-06
9:79344013 T C 0.027229 3.2143e-05
9:79354432 G A 0.038216 -1.0788e-05
9:79360956 A G 0.061356 -2.2665e-06
9:79363674 G A 0.242226 -2.1518e-05
9:79366824 G T 1.087258 7.8015e-06
9:79371255 T C 0.052040 -8.5365e-06
9:79373589 T G 0.030287 -3.2051e-06
9:79382773 T C 0.156822 5.5155e-06
9:79385790 C T 0.060642 -2.8158e-06
9:79386445 G A 0.887396 -4.5469e-05
9:79387472 A G 0.143754 -5.0764e-05
9:79392717 C T 0.297506 -2.4274e-06
9:79395872 G A 0.391077 -2.3066e-06
9:79396072 G T 0.437352 1.6627e-05
9:79398525 T C 0.034841 -7.0611e-06
9:79400055 T C 0.138558 -4.4627e-05
9:79401745 C T 0.036240 3.3483e-05
9:79404589 G A 0.159519 -5.1174e-05
9:79408144 C T 0.543150 1.1139e-05
9:79411492 C T 0.050443 9.3004e-06
9:79414574 A C 0.286146 -1.3952e-05
9:79416985 A G 0.083161 9.1837e-06
9:79418127 C T 0.041537 -7.1385e-06
9:79418448 A G 0.128028 7.5031e-06
9:79420976 C T 0.112747 -5.2461e-07
9:79424007 A G 0.029706 5.8871e-07
9:79425692 A G 0.300745 3.5711e-05
9:79426642 T C 1.608923 -4.6277e-06
9:79429425 G A 0.966721 -3.0813e-05
9:79434362 C G 0.157030 2.7270e-05
9:79437366 T C 0.070142 5.5957e-06
9:79440805 T C 0.317224 -2.0669e-05
9:79451775 G A 0.869761 5.6142e-05
9:79453107 C T 1.233203 -5.2073e-06
9:79454301 T C 1.888308 -1.1302e-05
9:79454501 G C 0.229840 -1.7892e-05
9:79455165 A G 0.079717 1.9243e-05
9:79455225 G A 1.563482 -1.1509e-05
9:79459478 T G 0.471852 -3.1115e-06
9:79460804 C T 0.098611 3.2952e-05
9:79461163 T C 0.068276 -2.2049e-05
9:79465455 T C 0.025739 -2.5678e-05
9:79466610 G A 0.434142 -1.1572e-05
9:79466888 G A 0.091503 1.9717e-05
9:79467459 G A 0.479613 -1.5994e-05
9:79467863 C T 0.109566 1.1498e-05
9:79469334 C T 1.439147 -9.7776e-06
9:79470845 G T 0.454773 2.8854e-05
9:79471439 T C 0.062758 -2.4370e-05
9:79471562 T C 1.111101 -3.4616e-05
9:79477390 T C 0.104324 7.7722e-07
9:79477693 A G 0.129940 -1.9762e-05
9:79483520 A G 0.177491 -2.8861e-06
9:79488840 G A 0.023996 -1.6755e-05
9:79490679 A G 0.035892 2.4860e-05
9:79492615 G A 0.029920 -1.3085e-05
9:79504918 T G 1.080909 1.1937e-05
9:79512709 C T 0.286243 -2.4482e-06
9:79513254 A G 0.083992 -4.4668e-05
9:79513833 T C 0.230700 1.5057e-05
9:79514651 C A 0.043565 9.3388e-06
9:79515295 C T 0.846362 1.1062e-05
9:79515389 T C 1.036714 1.1126e-05
9:79525598 T C 1.255537 4.8732e-05
9:79531868 T C 0.203370 -3.6153e-06
9:79541800 T C 0.040355 -4.6894e-06
9:79544474 G A 0.064725 -2.6369e-05
9:79546061 C T 1.901479 4.2466e-05
9:79546711 C T 0.049103 -1.7947e-05
9:79547858 G A 0.028541 5.1121e-06
9:79549339 G C 1.210401 4.6232e-06
9:79553789 T G 0.141512 -2.9417e-05
9:79553840 C T 0.078276 -7.4599e-05
9:79561604 T G 0.076118 1.0129e-05
9:79561644 T C 1.280988 2.7397e-05
9:79561669 A G 0.069276 4.8057e-07
9:79568713 A G 0.191835 -4.7154e-05
9:79573095 C T 0.102166 1.2263e-05
9:79573279 C T 0.030160 2.5175e-05
9:79575486 G A 0.930338 -9.2727e-06
9:79576956 A G 0.788521 1.3930e-05
9:79577445 G A 0.056766 3.0544e-05
9:79578016 T C 0.212348 1.0694e-05
9:79582369 G T 0.805562 -1.3572e-05
9:79585848 T C 0.042861 3.9797e-05
9:79592158 G A 0.110657 1.1862e-05
9:79592987 C A 0.602360 -5.4865e-05
9:79597422 A G 0.083450 -1.4494e-06
9:79598280 G A 0.172915 1.0879e-05
9:79600199 G T 0.168754 5.1387e-06
9:79600922 G A 0.340425 1.5662e-05
9:79605093 T C 0.027674 -4.4500e-06
9:79606878 G T 0.045915 2.4727e-05
9:79606915 A G 0.059808 -6.9460e-05
9:79607056 C T 0.660561 -3.8251e-05
9:79611384 G A 0.083220 3.1816e-05
9:79613622 T C 0.170776 1.5462e-05
9:79613935 C G 0.165008 1.9261e-05
9:79618260 A G 0.024506 -3.3335e-06
9:79623352 G T 0.048619 1.6491e-05
9:79625808 C T 0.102419 1.5451e-05
9:79629718 G T 0.068984 -1.0416e-06
9:79632331 G A 0.068841 -4.1872e-05
9:79637460 C T 0.031446 1.2041e-05
9:79639933 G A 0.088618 1.3959e-05
9:79640450 C A 0.403992 -3.4213e-06
9:79644102 T C 0.839014 -1.2258e-05
9:79646546 A C 1.593632 -1.2959e-05
9:79646774 A G 0.121959 1.1085e-05
9:79656879 A G 0.108514 4.6951e-06
9:79659150 A G 0.020783 4.8487e-07
9:79661589 T G 0.961780 1.0549e-05
9:79665627 C T 0.517813 1.0663e-05
9:79667495 T C 1.354457 -2.1766e-05
9:79669154 G A 0.144189 2.1880e-06
9:79669904 A G 0.061875 1.2295e-05
9:79672131 A G 0.135601 -3.6244e-05
9:79681044 C T 0.076501 -2.6934e-06
9:79687706 C T 0.134734 -2.5980e-05
9:79697289 T C 0.135049 -2.9715e-05
9:79698833 A C 1.256148 1.1029e-05
9:79703539 A G 0.027534 -8.0529e-06
9:79703658 T C 0.461641 1.1365e-05
9:79704768 A G 0.533727 9.7456e-06
9:79706957 T C 1.343886 1.1593e-05
9:79713122 T C 0.026492 -1.2397e-06
9:79715140 C T 0.037570 2.0400e-05
9:79741636 G A 1.939160 7.2263e-06
9:79746338 A G 0.097742 -2.9815e-05
9:79748222 G A 0.024925 -1.4640e-05
9:79753361 T C 0.037340 -1.3875e-05
9:79762089 G T 0.037742 1.5070e-06
9:79763065 T C 0.340000 -4.2610e-08
9:79763338 T C 0.188287 -1.9627e-05
9:79763758 T G 0.937628 -7.3384e-06
9:79769511 A G 0.047428 5.4802e-05
9:79773615 T C 0.240558 -1.5264e-05
9:79775253 T C 0.030832 2.1601e-05
9:79781237 C T 0.037220 -5.7902e-06
9:79782635 A G 0.051855 2.3340e-05
9:79782992 G A 0.214926 -1.4962e-05
9:79791793 T C 0.995378 -4.4883e-06
9:79797302 A G 0.033510 -2.7679e-05
9:79827791 A G 0.439387 -1.6637e-05
9:79840178 G T 0.216062 -1.1774e-05
9:79842262 C A 0.043020 -1.7954e-05
9:79850670 G A 0.032059 -3.2347e-05
9:79866936 G T 0.023698 2.0907e-06
9:79891006 C T 0.065300 4.5093e-06
9:79891789 C T 0.078176 5.8677e-06
9:79919444 A G 0.182568 -5.9642e-06
9:79927180 A G 0.099894 -3.0401e-05
9:79929722 T C 0.087563 2.7480e-06
9:79938069 A G 0.025499 1.0888e-05
9:79958175 T C 0.023438 1.2335e-05
9:79985181 T C 0.026869 2.4521e-06
9:79990047 A G 1.062109 6.0451e-06
9:79993871 A G 0.071467 3.4349e-06
9:79994834 G A 0.183003 8.1169e-05
9:80011268 A G 0.037496 -1.4351e-05
9:80013456 G A 0.064368 4.4751e-06
9:80016905 A G 0.061950 1.0944e-06
9:80020874 A C 0.025811 -1.3061e-05
9:80022675 T C 0.618336 1.9252e-05
9:80023009 A G 0.114669 -1.3519e-06
9:80031864 T C 0.064394 -9.2096e-06
9:80034959 A T 0.076089 1.9601e-06
9:80037385 A T 0.137850 -7.1456e-06
9:80042378 T C 1.129947 4.3637e-05
9:80044563 A G 0.682970 -3.1172e-05
9:80048378 C T 1.304260 2.3224e-05
9:80051546 T C 0.062284 2.3491e-05
9:80052660 T C 0.155352 8.6057e-06
9:80053953 G A 0.540725 5.9402e-06
9:80060264 A G 0.233758 9.8224e-06
9:80060848 T C 0.237065 8.8788e-06
9:80061581 A T 0.031523 2.3876e-05
9:80061642 A G 0.781462 8.9815e-06
9:80062197 C T 0.334469 2.1253e-05
9:80063225 A G 0.056562 6.0024e-06
9:80064971 C G 0.074518 1.8788e-05
9:80066070 G A 0.277856 2.0562e-05
9:80068782 G A 0.046841 -2.2546e-06
9:80069828 G C 0.747465 -1.3345e-06
9:80070459 A G 0.117723 -9.7046e-06
9:80070995 T C 0.377613 3.4168e-05
9:80071833 T G 1.397737 6.6675e-05
9:80074580 T C 1.106921 1.3250e-05
9:80075831 A G 0.025360 -2.2499e-05
9:80076442 G T 0.598891 -1.1159e-05
9:80079605 T C 0.621222 8.3025e-05
9:80086190 T C 1.052070 3.4727e-04
9:80086725 G A 1.774717 4.9026e-05
9:80100872 G A 0.044108 -1.2503e-05
9:80103894 C T 0.038940 -9.8292e-06
9:80109558 C T 0.130719 -6.9999e-06
9:80117008 A G 0.045899 -2.8701e-05
9:80117967 T C 0.042274 -1.2499e-05
9:80120547 A G 0.033747 -1.7880e-05
9:80122022 G A 0.408523 3.1034e-05
9:80124810 G A 0.749640 -7.5769e-06
9:80125731 G T 0.384127 8.2296e-05
9:80126470 C A 0.043406 1.1865e-05
9:80127963 G A 0.028687 3.4612e-05
9:80130358 A C 0.333450 2.2874e-05
9:80130502 C T 0.426135 1.9049e-05
9:80134405 G A 1.171711 -1.4561e-06
9:80135654 T C 0.063634 2.2618e-05
9:80135894 A G 0.270202 2.2675e-05
9:80136533 T C 1.606577 2.7276e-06
9:80137434 T C 1.194698 8.2787e-06
9:80137479 A G 0.118518 -2.4459e-05
9:80137775 C G 0.224124 2.6807e-07
9:80141674 A G 1.313878 -6.1161e-06
9:80142046 C T 1.941520 -3.2562e-05
9:80145629 T C 0.029027 6.1472e-06
9:80146398 T C 0.024519 -1.2265e-06
9:80147744 G C 0.214455 -2.1605e-05
9:80148490 T C 0.104133 -1.6652e-05
9:80148522 T C 0.122433 -1.4641e-05
9:80148655 A C 0.174466 -6.2796e-05
9:80157381 G T 1.088335 7.9448e-06
9:80159886 T G 0.045094 -2.2169e-05
9:80160297 A G 0.414972 -5.0224e-05
9:80164373 T G 0.096200 -8.6148e-06
9:80166530 G A 0.048538 -4.2382e-06
9:80169316 G A 0.209956 -1.7145e-05
9:80175025 A G 0.028008 -2.0188e-05
9:80178626 C T 0.048635 1.1181e-05
9:80180741 G A 0.172899 -1.3349e-05
9:80182841 A G 1.067682 -1.6682e-05
9:80183769 A G 0.059551 1.6418e-05
9:80186307 G T 1.459985 -7.1539e-06
9:80187960 C T 0.026733 2.3351e-05
9:80189180 T C 0.038668 4.0492e-05
9:80196611 T G 1.163674 -1.1592e-05
9:80206590 C T 1.317085 -1.6836e-05
9:80207561 C A 1.466133 1.5890e-06
9:80209067 A G 0.136468 3.3892e-05
9:80210750 C T 1.558009 -1.0774e-05
9:80211104 A G 0.260422 -1.4464e-05
9:80214651 A C 0.061411 1.2540e-05
9:80215964 T G 1.134049 4.3594e-07
9:80217926 A T 1.201790 1.0014e-05
9:80233206 T C 0.073901 7.9038e-06
9:80234417 T G 0.319389 2.0676e-05
9:80235345 A G 0.047480 -3.0651e-06
9:80257930 T C 0.036963 -1.5770e-05
9:80258796 C T 0.027184 -2.2195e-05
9:80260747 G T 0.038995 9.5276e-06
9:80271468 C T 0.058873 -5.5384e-06
9:80277522 C A 0.247751 9.1438e-06
9:80278825 T C 0.126172 -1.8610e-06
9:80287843 G A 0.312839 -5.0934e-05
9:80288463 G A 0.310496 3.6327e-06
9:80292007 G A 1.073210 1.4535e-04
9:80293075 T C 0.071539 -7.9725e-06
9:80293657 A C 1.011769 1.5030e-04
9:80295316 T C 0.106307 -1.4746e-05
9:80296507 G A 1.443773 1.0633e-04
9:80304231 G T 0.042293 1.7023e-06
9:80325895 G T 0.026840 -3.0381e-05
9:80327800 T C 0.092009 -1.7460e-05
9:80330193 C A 1.437060 6.5501e-05
9:80340387 T C 1.828228 1.8247e-05
9:80340793 T C 0.077452 -3.2024e-05
9:80342602 T C 0.024133 -1.8742e-05
9:80348566 A G 0.022263 -6.1571e-05
9:80399974 C T 0.070642 1.5559e-05
9:80411420 C T 0.254151 6.5242e-06
9:80417164 C T 0.048814 4.5594e-06
9:80422239 G C 0.039823 -8.5550e-06
9:80423146 G T 0.099507 -1.2141e-05
9:80443178 C T 1.377097 4.9243e-05
9:80453512 A G 0.087423 1.6954e-05
9:80454629 A C 1.557487 4.2809e-05
9:80458763 T C 0.123650 4.6834e-06
9:80463011 T C 0.249013 3.9909e-06
9:80463841 A G 0.030904 -1.5154e-05
9:80469565 G A 0.172532 -2.4128e-05
9:80469747 T G 1.404784 2.2529e-05
9:80471849 A G 0.032741 1.3593e-05
9:80473698 T C 0.108693 3.1163e-05
9:80487778 G A 0.055786 2.7761e-05
9:80513081 G C 0.022023 -1.8484e-05
9:80513194 C T 0.091669 1.5772e-05
9:80520544 T C 1.492570 6.0922e-05
9:80529013 A T 0.033987 6.8176e-06
9:80530822 C T 0.089260 1.5808e-05
9:80535902 C T 1.838656 1.3343e-05
9:80546679 T C 0.066341 3.0722e-05
9:80549034 A G 0.058019 -4.4020e-06
9:80561678 C A 0.042173 -7.6431e-06
9:80563566 C T 0.036249 2.5698e-06
9:80567348 G C 0.377733 -7.2649e-06
9:80583521 T C 0.086368 -2.4014e-05
9:80603074 C T 0.113221 4.9012e-05
9:80612160 C T 0.365662 -1.3207e-05
9:80618374 G A 0.934444 4.3776e-06
9:80623095 A C 0.557399 3.1061e-05
9:80625644 A G 0.236338 2.5456e-05
9:80630501 G A 0.049418 -8.4434e-06
9:80632975 C T 0.074404 1.0747e-05
9:80649589 G A 0.063748 4.4684e-06
9:80650658 A C 0.438628 -1.3173e-06
9:80650674 G T 0.110209 3.8725e-05
9:80666458 C T 0.058912 1.2347e-05
9:80666525 G T 0.096716 6.0138e-06
9:80687926 T C 0.100315 4.3071e-06
9:80688066 G A 0.206967 -1.2346e-05
9:80689497 T C 0.033357 -9.6623e-06
9:80696435 A G 0.068925 1.3582e-05
9:80719552 G A 0.238974 9.0308e-06
9:80724067 T G 0.051466 2.0946e-05
9:80724707 C G 0.178608 -3.5782e-06
9:80730947 C A 0.027930 1.5558e-05
9:80731668 C T 0.304884 6.8162e-06
9:80741327 G A 0.060846 -1.3121e-05
9:80742208 A G 0.036408 -4.4114e-06
9:80744047 C T 0.039161 -7.5818e-06
9:80755065 C T 0.517803 -4.1007e-06
9:80760491 A C 0.031540 8.5384e-06
9:80760580 G A 0.073758 -3.5031e-05
9:80766503 G A 0.201611 -2.0561e-05
9:80768457 T C 0.128174 1.7111e-05
9:80771315 C T 0.064180 1.2109e-05
9:80780372 A G 0.026966 -1.8574e-05
9:80781401 C T 0.260481 -5.3359e-06
9:80783576 G T 0.456431 -2.2784e-05
9:80783963 T C 0.053959 1.4814e-05
9:80805624 A G 1.002022 -4.7044e-05
9:80831262 G C 0.020160 -2.8537e-05
9:80833535 C T 0.106619 -3.0714e-06
9:80835033 T C 0.045270 -2.0358e-05
9:80837939 C T 0.809726 2.1002e-05
9:80840388 G T 0.070921 -3.0401e-05
9:80854422 G A 0.056322 5.6481e-06
9:80856061 G C 1.916381 -4.5106e-06
9:80861141 T C 0.169724 1.7973e-05
9:80868859 A G 0.117710 2.4570e-05
9:80871798 A G 0.038382 -3.1623e-05
9:80887648 T C 0.071665 -6.4375e-05
9:80901335 G T 0.051758 -2.0366e-05
9:80904608 C T 0.033176 1.3600e-05
9:80905745 G T 0.146026 -7.5175e-05
9:80909407 T C 0.756105 3.3942e-05
9:80912823 A G 0.309788 -3.7312e-05
9:80914187 C G 1.318815 -3.5157e-06
9:80920757 T C 1.544620 -3.0740e-05
9:80922433 T C 0.118138 4.6387e-05
9:80923250 T C 0.176865 -6.7518e-05
9:80924008 C A 0.511500 -2.3708e-05
9:80932515 A C 0.391268 1.3813e-04
9:80932789 G T 1.449024 -6.5978e-05
9:80933558 C T 1.130859 -1.4951e-05
9:80937977 T G 0.035370 -1.1980e-05
9:80940650 T C 0.211933 -1.6665e-05
9:80945165 T C 0.573268 -7.9428e-06
9:80946806 C T 0.092957 1.6400e-05
9:80950444 T C 0.032062 5.2260e-06
9:80958008 T C 0.024814 -1.0840e-05
9:80961734 T C 1.690624 3.1079e-05
9:80966290 T C 1.356512 2.6937e-05
9:80966396 G A 0.258257 -5.8611e-05
9:80971777 C T 0.031936 6.2820e-07
9:80974449 G A 0.222485 3.7132e-05
9:80980751 C T 0.134316 1.6383e-05
9:80985742 C T 0.486536 -5.4808e-05
9:81011500 T C 0.104142 4.7504e-05
9:81013826 C T 0.129369 1.8718e-05
9:81014825 G C 0.119489 -3.2692e-05
9:81015060 C G 0.050447 -6.5090e-06
9:81016729 T C 0.020695 2.4150e-05
9:81022942 A G 0.030303 -5.5399e-06
9:81026221 T C 0.208677 7.6463e-06
9:81044633 T C 0.095823 2.8451e-05
9:81055181 T C 0.069195 -7.9829e-06
9:81056559 T C 0.122309 4.7198e-05
9:81058418 C T 0.076488 6.9025e-06
9:81059643 C T 0.634562 -1.8405e-05
9:81062916 T C 0.104941 -6.5275e-05
9:81065791 T C 0.064095 8.6211e-06
9:81067137 A C 0.747059 2.2936e-05
9:81067248 C A 0.026570 -1.7018e-06
9:81067911 A G 0.090211 1.4820e-07
9:81088181 T C 0.930793 3.7569e-05
9:81090051 G A 0.049788 1.3224e-05
9:81102145 A G 0.083963 -3.0287e-06
9:81103454 T G 0.352448 1.6414e-05
9:81108303 A G 0.057146 -1.3255e-05
9:81110217 C T 0.034062 2.6034e-05
9:81117884 A G 0.038904 -5.4325e-06
9:81133164 A G 1.560243 1.1575e-04
9:81134246 T C 0.086112 -1.0382e-05
9:81144942 G C 0.080120 -2.4617e-05
9:81145300 C T 0.035065 -1.6135e-05
9:81146143 C T 0.282374 2.7281e-05
9:81158247 T C 1.970155 2.0958e-06
9:81159236 C A 1.938105 1.3399e-05
9:81162435 T C 0.353707 -4.2177e-05
9:81165373 A G 1.969463 -2.2440e-07
9:81165505 G C 0.070217 6.4977e-06
9:81166583 G T 0.797188 3.8009e-05
9:81171705 G T 0.448846 -2.7986e-05
9:81179317 A C 0.425908 7.0460e-06
9:81179936 G A 1.950511 -1.1049e-05
9:81182662 A G 0.128736 1.9323e-05
9:81184722 C G 0.058792 -1.8426e-06
9:81187666 T C 0.635244 -1.8389e-05
9:81187857 C G 0.858424 -3.1007e-05
9:81188738 A G 1.469791 5.6599e-06
9:81189439 G A 0.532569 -3.3523e-05
9:81193775 G A 1.315790 -4.1394e-05
9:81194256 G A 0.253304 1.5400e-05
9:81200120 C A 0.062885 -1.5960e-05
9:81207653 G A 0.043079 -2.4584e-05
9:81211517 G A 0.082950 1.9603e-05
9:81214033 C T 1.328987 -3.8940e-05
9:81217449 C G 0.053955 -2.3097e-06
9:81219689 T C 0.115908 -5.1319e-06
9:81223022 G A 0.500140 4.8686e-05
9:81223506 G A 0.542738 2.8278e-05
9:81224661 A G 0.156741 -5.9344e-06
9:81225091 G A 0.422318 -4.3209e-05
9:81231055 A G 0.653946 3.1383e-05
9:81238255 G C 1.659802 3.2122e-05
9:81240595 A G 0.691919 -4.6757e-05
9:81241344 G T 0.147841 3.9857e-05
9:81241721 T C 1.164229 8.8153e-06
9:81251845 C T 0.140233 3.0918e-05
9:81272613 G A 0.058675 -2.9183e-06
9:81283795 A G 0.316981 -9.6758e-05
9:81288241 G T 0.649279 1.9572e-05
9:81290584 A G 0.358096 -3.7894e-05
9:81295919 C T 1.340951 -9.0806e-05
9:81306530 C T 0.054283 -4.7337e-06
9:81310680 C A 0.657588 2.4133e-05
9:81317347 G A 0.061726 -6.0827e-06
9:81324293 C A 0.086096 3.9302e-05
9:81329348 C G 0.049444 -2.9326e-05
9:81339569 A G 1.361202 4.7417e-05
9:81348300 C T 1.720758 -6.1695e-05
9:81354038 C T 0.062859 1.5443e-07
9:81355897 G C 0.491811 3.1023e-05
9:81359983 G A 1.130868 1.5323e-05
9:81365967 C T 0.098852 -2.9603e-05
9:81366176 G A 0.895556 3.0829e-05
9:81368654 G A 0.032659 -2.9884e-05
9:81380185 G A 0.429494 4.9470e-05
9:81385044 C T 0.237572 -3.0719e-05
9:81386827 G C 0.379804 2.2425e-05
9:81387331 T C 0.287924 -5.3278e-05
9:81388657 C T 0.420257 -5.8603e-05
9:81394990 G A 0.320795 1.0816e-05
9:81397058 T C 0.544637 -1.3466e-05
9:81398486 T G 0.189657 1.1698e-05
9:81410498 C A 0.052300 -1.9758e-06
9:81419611 T G 0.325417 8.0993e-06
9:81422176 T C 0.037989 1.4512e-05
9:81422258 A G 0.416826 8.3489e-06
9:81426723 T C 0.042832 1.3776e-05
9:81426970 T C 0.480700 -2.5085e-05
9:81427038 T G 1.895572 -1.4488e-06
9:81427178 A T 0.044280 2.3657e-05
9:81427313 A G 0.045399 1.6648e-05
9:81427764 T C 1.681935 -2.3175e-05
9:81428710 A G 0.153995 3.0483e-05
9:81429929 G A 0.153826 3.9057e-05
9:81429978 A C 0.033838 -1.5111e-05
9:81430540 G A 0.288700 -3.2183e-05
9:81434734 T C 0.036048 -1.8535e-05
9:81436959 A G 0.873741 -2.2982e-05
9:81451389 T G 0.051297 2.9859e-05
9:81465004 A G 0.028226 2.5672e-06
9:81469029 A C 1.443643 1.0723e-05
9:81473494 G A 0.052420 -1.4194e-05
9:81473823 T C 0.332311 -6.2624e-05
9:81477269 C A 0.270189 -3.1581e-05
9:81483350 A G 0.044620 4.3948e-06
9:81483765 G T 0.048561 3.6133e-05
9:81483995 A G 0.813307 -1.5891e-05
9:81484521 G T 0.660159 -3.7038e-05
9:81496978 G A 0.230074 1.5986e-05
9:81497917 T C 0.056471 2.2913e-05
9:81499714 T C 0.157014 3.7187e-05
9:81508462 C T 0.131388 -1.7109e-05
9:81509603 A G 0.171032 -1.5615e-05
9:81509767 C T 0.034383 -1.1965e-05
9:81511386 T C 0.060379 -6.1183e-06
9:81512228 A G 0.050320 -1.4906e-06
9:81513907 A G 0.117999 -2.6216e-06
9:81538492 G A 0.648448 -8.9767e-06
9:81543866 T C 0.799801 -3.6574e-06
9:81548252 A C 0.098056 -1.5920e-05
9:81551548 A C 0.026538 3.3553e-05
9:81551593 T G 0.091364 -1.0011e-05
9:81553624 G A 0.094122 -1.7882e-05
9:81568457 T C 0.278135 -4.0966e-05
9:81574189 T C 0.022003 1.9624e-05
9:81576069 G A 0.030069 -1.5069e-05
9:81576121 T C 0.535675 1.2540e-05
9:81576409 T C 0.082236 -4.4178e-05
9:81580861 C A 0.714734 -2.0671e-05
9:81581521 T C 1.883105 3.4612e-05
9:81584845 C T 0.032056 -8.5474e-06
9:81587907 T C 0.771786 -3.2722e-05
9:81591540 G A 0.329244 3.1910e-05
9:81593303 A G 0.704919 -1.2978e-05
9:81598703 C T 0.039297 2.9683e-05
9:81598741 T C 0.185671 2.9077e-05
9:81601411 T C 0.049791 6.6690e-06
9:81619159 A G 0.020264 1.8591e-05
9:81625167 C T 0.088549 4.7288e-05
9:81625681 A G 1.607401 8.6214e-06
9:81626352 C T 0.400071 1.1820e-05
9:81626544 C G 0.374617 1.6458e-06
9:81628944 C T 1.498163 2.2203e-05
9:81629735 C T 0.078789 2.2974e-05
9:81630579 C G 0.052517 -6.7961e-06
9:81633695 C T 0.426943 -1.3180e-06
9:81634304 C A 0.865684 1.3705e-05
9:81635735 G A 0.224277 5.9135e-06
9:81636767 C G 0.707837 2.6755e-05
9:81639046 A C 0.138185 4.1097e-06
9:81645946 T A 0.071084 -6.9546e-05
9:81646233 G T 0.101169 -1.1310e-05
9:81650610 A G 0.043494 9.0798e-06
9:81651946 A G 1.682127 -2.3003e-05
9:81665542 G A 1.523104 2.3990e-05
9:81666982 G T 0.334658 -1.4590e-05
9:81670700 G T 1.829432 1.3634e-05
9:81670783 G A 0.054183 -6.8860e-06
9:81673970 A G 1.399801 1.9164e-05
9:81693322 C T 0.083087 2.8136e-05
9:81694169 T C 0.089065 -2.4982e-06
9:81694374 C A 0.290722 -4.7821e-06
9:81694401 G A 0.029780 1.0850e-05
9:81694589 A C 0.056198 7.2469e-06
9:81695862 C T 0.133339 -7.1147e-06
9:81696557 C T 0.205756 3.2679e-05
9:81699430 T C 0.281708 2.3047e-05
9:81708955 G A 0.031481 -1.2520e-05
9:81710137 T G 0.022997 -1.3870e-05
9:81710863 C T 0.035139 -8.1772e-06
9:81721086 G A 0.374542 -3.0247e-07
9:81727018 C T 0.412846 -6.3060e-06
9:81728112 T C 1.354658 -2.6512e-06
9:81729460 C T 0.633192 -5.1244e-06
9:81729483 T C 0.043825 2.4412e-05
9:81731204 A G 0.222378 -9.0854e-06
9:81746161 A G 0.042488 -1.1427e-05
9:81747659 C T 0.085200 -1.2719e-05
9:81755215 T C 0.025009 1.5131e-05
9:81758387 G A 1.091896 -1.2477e-05
9:81760571 G T 0.555783 -9.2227e-06
9:81765125 A G 0.041388 2.9777e-05
9:81765846 T G 0.769748 3.2797e-05
9:81768039 G T 0.030037 -2.5319e-05
9:81768362 C T 0.119975 2.5447e-06
9:81770023 C G 0.059895 -2.8422e-05
9:81770724 T C 0.506927 7.7237e-06
9:81773439 G A 0.634789 2.4879e-05
9:81773811 G A 0.144092 -1.0850e-05
9:81778157 T C 0.023445 -8.7651e-06
9:81778487 C T 0.161850 7.7187e-06
9:81780127 T C 0.036535 -1.2041e-05
9:81780791 C T 0.034013 -8.4039e-07
9:81780968 T C 0.035753 6.8727e-06
9:81781169 T C 0.057880 5.3797e-05
9:81782713 G A 0.194993 3.6783e-06
9:81790293 G A 1.218405 4.7572e-06
9:81800482 A G 0.049311 -2.8991e-05
9:81804904 T C 0.173996 2.0792e-06
9:81810498 T C 0.041413 4.0659e-05
9:81811031 T C 0.989253 -1.6127e-05
9:81821528 G T 0.093918 2.3828e-05
9:81821747 C T 0.304546 -1.0227e-05
9:81831942 C T 0.408484 5.5170e-05
9:81834372 C T 0.022403 6.1235e-06
9:81836494 T A 0.056341 3.0085e-05
9:81837587 G A 0.374075 2.4366e-06
9:81839609 G A 1.469976 6.6927e-06
9:81840621 G A 1.799009 -1.2946e-05
9:81856494 G A 0.128457 -4.3284e-06
9:81866882 G T 0.584343 -8.7038e-05
9:81866992 G C 1.369063 -9.5264e-06
9:81869419 A G 0.732826 -2.4438e-05
9:81870811 A G 1.231070 -1.5602e-05
9:81870937 C A 0.114445 1.4639e-09
9:81873321 A G 0.354503 -2.3993e-05
9:81873674 G A 0.049187 1.0742e-05
9:81874755 C T 0.182990 -1.0221e-05
9:81875470 G A 1.606431 -1.3167e-05
9:81877286 A G 1.601400 -1.1049e-05
9:81879723 A G 0.085489 -1.0235e-05
9:81879781 A C 0.020527 1.5049e-05
9:81882606 G A 0.710726 1.0657e-06
9:81883055 G A 0.115444 1.3207e-05
9:81885878 C T 0.168452 -2.6452e-05
9:81889358 C G 1.008679 -8.8954e-06
9:81893227 A G 0.048181 2.0448e-06
9:81893629 A G 0.025441 -2.8539e-05
9:81894224 A C 0.427881 3.2085e-05
9:81897365 C T 0.127324 -3.6426e-05
9:81897420 G A 0.220956 -4.1086e-06
9:81906766 C T 0.142800 6.0079e-05
9:81910256 A G 0.033429 3.0976e-05
9:81910701 A C 0.727812 1.2454e-05
9:81914599 C T 0.093571 2.2132e-06
9:81926600 T G 0.848845 -7.8976e-06
9:81930308 G A 0.472436 -1.3454e-05
9:81931265 T C 0.052281 2.6584e-05
9:81932554 G A 0.096567 -8.3015e-06
9:81938480 C T 0.185476 1.1515e-05
9:81944739 T C 0.322349 1.4233e-06
9:81951599 T C 0.969447 1.5552e-06
9:81952128 T C 0.136010 -2.9725e-06
9:81957798 T C 0.556636 -3.4500e-05
9:81961322 A G 1.450449 -6.2710e-06
9:81965838 G A 0.856635 2.6495e-05
9:81970841 T C 0.216334 1.7405e-05
9:81974784 T C 0.104159 3.1347e-06
9:81974820 A G 0.156777 -9.1815e-07
9:81975239 A G 0.061528 -1.8184e-05
9:81986093 T C 0.066273 1.4416e-05
9:81986590 G A 0.627399 -2.9315e-05
9:81988929 A G 1.409487 -5.9305e-06
9:81992843 G A 0.050979 2.6145e-05
9:82005106 A G 0.259916 1.1774e-05
9:82006446 A G 0.449823 -5.2147e-05
9:82011447 T C 0.455156 -5.2484e-05
9:82014391 G A 0.073651 -1.8410e-05
9:82018559 G A 0.079562 1.9382e-05
9:82024615 G A 0.060710 5.7970e-06
9:82027191 A G 0.265405 2.5705e-05
9:82032914 C T 1.712124 4.3751e-05
9:82039362 G A 0.234946 2.7467e-05
9:82040514 A G 0.612633 -3.9603e-05
9:82041874 A C 0.134913 -3.9170e-05
9:82042518 C T 0.235864 2.7713e-05
9:82045693 C T 0.046169 -2.3325e-06
9:82064780 A G 0.313797 1.9572e-05
9:82067997 A G 0.092873 1.5670e-05
9:82073559 G T 0.021637 1.5126e-05
9:82076465 C T 0.219875 1.5575e-05
9:82082216 A G 0.022805 -3.4240e-05
9:82105101 A G 0.191458 1.9577e-07
9:82105931 A C 0.050541 -6.4231e-06
9:82108266 A G 0.029901 -2.1729e-05
9:82115395 A G 0.134208 1.5279e-06
9:82116305 C A 0.446580 2.6686e-06
9:82118180 T G 0.032264 -1.1008e-05
9:82119932 T C 0.069795 -8.4372e-06
9:82124370 T C 0.056455 -1.9980e-06
9:82134073 G A 0.082775 1.5041e-05
9:82138053 A G 0.554024 -3.4017e-05
9:82150852 G A 0.078172 1.4610e-05
9:82154623 G C 0.027599 1.4672e-05
9:82158636 A C 0.041787 -3.2126e-06
9:82165005 G A 0.323210 -3.4009e-06
9:82171138 T C 0.217237 1.4523e-06
9:82173056 C A 0.343457 -2.6899e-05
9:82173731 G A 0.138467 9.2959e-06
9:82179623 G A 0.307552 5.6822e-05
9:82195974 G A 0.132069 2.2278e-05
9:82196374 G A 0.043552 2.8836e-05
9:82197961 A G 0.042037 -2.0779e-06
9:82207794 G C 0.168043 -3.2157e-05
9:82209680 T G 0.036785 2.3596e-05
9:82211578 G C 0.080542 -1.1641e-05
9:82217647 T C 0.272461 1.8416e-05
9:82240968 G A 0.212459 -3.9768e-05
9:82243701 C T 0.353827 5.7374e-06
9:82246687 A G 0.065433 1.9924e-05
9:82248758 A G 0.074164 2.2038e-05
9:82249719 C T 0.021400 1.6794e-05
9:82250706 A C 0.099637 -2.2152e-05
9:82263161 T C 0.036003 -1.1559e-05
9:82278318 A G 0.088540 6.6793e-06
9:82279767 T C 0.201559 1.8790e-05
9:82289153 T G 1.281342 -5.6124e-06
9:82303940 T C 0.022468 6.1922e-06
9:82307401 T C 1.796019 -1.8100e-05
9:82310330 A G 0.043734 -1.8554e-05
9:82319399 A T 0.022779 3.1572e-06
9:82326860 G A 0.058104 3.2348e-05
9:82330804 T C 0.031280 5.9811e-06
9:82330916 C T 0.063063 -1.8519e-05
9:82331554 A G 0.046094 2.1451e-05
9:82333010 C T 0.207077 -4.5015e-05
9:82333505 G A 0.279725 1.9907e-05
9:82335878 G A 0.044166 -1.6254e-05
9:82336478 T C 0.362091 2.5081e-05
9:82338952 C A 0.097008 -8.6274e-06
9:82345385 A C 0.239094 7.1150e-06
9:82345881 A G 1.612640 2.9891e-05
9:82346273 C T 0.106762 1.4515e-06
9:82352082 T C 0.074813 -3.9717e-05
9:82352255 T C 1.271633 -2.0441e-05
9:82354453 T G 1.084119 -1.0911e-05
9:82354788 T C 0.203968 -2.9445e-05
9:82357604 G T 0.096946 -4.8270e-05
9:82359246 T C 1.282698 -4.1923e-05
9:82362495 G T 1.404118 -4.1112e-05
9:82379253 G A 1.550505 -1.2247e-05
9:82384214 A G 0.069662 4.7287e-06
9:82384426 A G 0.085060 1.8929e-06
9:82387265 C T 1.270270 3.4384e-05
9:82387889 G A 0.105110 2.4988e-05
9:82401209 C A 0.043293 -2.1622e-05
9:82409471 A G 0.038674 -8.4316e-06
9:82415489 T G 0.054147 -4.4645e-05
9:82421252 A G 0.126061 -5.9277e-05
9:82421342 G A 0.022828 -3.2479e-06
9:82423836 C T 0.031459 -1.3637e-05
9:82429048 T C 0.028459 5.6039e-06
9:82430749 C T 0.479321 -2.7779e-05
9:82431282 A G 0.046870 -3.0474e-05
9:82431317 A G 0.023088 -4.2205e-05
9:82432934 T C 0.059876 -2.7344e-05
9:82433182 C T 0.849040 -1.5062e-05
9:82433798 G A 1.107106 -4.4872e-05
9:82435303 G C 0.041777 3.3779e-05
9:82441486 C T 1.548334 2.1516e-05
9:82443001 A G 0.056714 7.5095e-07
9:82445976 T C 0.393300 -5.4586e-06
9:82457250 G A 1.393073 -2.7285e-04
9:82465583 C T 0.502688 2.1269e-05
9:82477975 A G 0.220340 -4.5092e-05
9:82479380 G A 0.491272 -4.3819e-05
9:82481458 C T 0.469866 -2.9175e-05
9:82489319 A G 0.096291 -7.4420e-06
9:82492741 T C 0.468675 -1.4502e-05
9:82494339 A G 0.037895 6.1775e-05
9:82494427 A G 0.257829 -1.0719e-06
9:82504794 G A 0.075501 1.3666e-04
9:82506113 G A 0.093639 -2.4793e-06
9:82517172 T G 1.301089 -4.4076e-05
9:82517509 C T 0.107395 1.7060e-06
9:82519215 C G 0.160477 2.8748e-06
9:82519485 A G 0.592302 1.3932e-05
9:82527822 A G 0.079425 -3.4241e-05
9:82539504 T G 0.677936 1.2082e-05
9:82539540 A G 0.043043 8.3904e-06
9:82540497 C A 0.643673 3.6337e-05
9:82546692 C T 0.037665 1.8310e-06
9:82547647 A C 0.283786 -3.0164e-05
9:82551188 T C 0.067997 -5.6627e-05
9:82551552 A G 0.043630 8.0953e-06
9:82552147 T G 1.156747 3.7131e-05
9:82559518 A C 0.020553 -9.9268e-06
9:82562265 T C 0.198375 6.0836e-05
9:82574385 A C 0.043601 -3.3918e-06
9:82575186 G T 0.555429 -1.8010e-04
9:82579552 G A 1.393138 -3.5667e-05
9:82586009 T C 0.578062 2.6789e-05
9:82591934 G C 0.055491 1.3795e-06
9:82593787 A G 0.705422 3.4350e-06
9:82597404 A G 1.578796 -1.1256e-05
9:82602984 C A 0.037327 -1.7146e-05
9:82603623 G A 0.735640 -4.5296e-05
9:82606417 A G 0.195483 -6.5681e-05
9:82606687 A G 0.899146 3.3819e-05
9:82611447 A G 0.373062 -4.8077e-06
9:82613116 A C 0.059489 -3.7379e-05
9:82614033 C T 1.648896 3.6063e-05
9:82622793 A C 1.115146 8.0454e-05
9:82626402 T C 0.141959 1.2231e-05
9:82642431 G T 0.041241 2.9643e-06
9:82652022 A G 0.025278 -1.8420e-07
9:82654332 A G 0.407935 -3.2843e-05
9:82664168 G A 0.528953 -2.7281e-05
9:82665402 C T 0.106901 -1.0504e-05
9:82666796 T C 0.022594 1.1684e-06
9:82671789 G A 0.029644 -6.6908e-06
9:82680131 C T 0.143433 6.9556e-06
9:82681969 T C 0.132706 -4.9643e-05
9:82685059 T C 0.064793 -9.7917e-06
9:82687374 T G 0.236965 2.6041e-05
9:82690543 G A 0.324917 2.8444e-06
9:82708008 A G 0.132774 -1.0157e-05
9:82726068 A C 0.540923 6.3415e-05
9:82727367 G A 0.455435 -3.2151e-05
9:82729052 T C 0.087170 7.5545e-07
9:82740305 A G 0.024571 -6.0804e-07
9:82741990 G C 0.143949 -1.6795e-05
9:82763003 C A 0.215731 -2.3469e-06
9:82773244 C T 0.196259 -1.0848e-05
9:82776693 C T 0.280660 -1.8918e-05
9:82778577 T G 0.150194 -6.8239e-06
9:82781926 T A 0.196973 -1.0719e-05
9:82787551 G C 0.105483 2.3526e-05
9:82794607 C A 0.044179 5.4058e-05
9:82797922 C T 0.030196 -3.3761e-06
9:82807503 A G 0.713656 -5.8927e-05
9:82823178 T C 0.068338 -7.9677e-06
9:82832580 A G 0.042975 -2.2949e-05
9:82849521 G A 0.804196 2.0898e-05
9:82851844 C T 0.128755 -5.1565e-06
9:82852354 G A 0.693532 -3.7675e-05
9:82857051 A C 0.034448 2.7384e-05
9:82861579 G A 0.208395 1.9321e-05
9:82867161 G C 0.023617 -1.0239e-05
9:82871465 T G 0.036701 -3.4616e-05
9:82873446 C T 0.189206 2.4715e-06
9:82884212 T C 1.644043 -3.4878e-06
9:82898019 G A 0.043462 -3.7533e-05
9:82900810 C T 0.628742 3.8855e-05
9:82902744 G A 0.052121 1.4649e-05
9:82906146 G A 0.030235 9.4065e-07
9:82907401 T C 0.042183 2.1099e-05
9:82909158 C T 0.033156 -3.5088e-05
9:82917653 T C 0.218911 1.5892e-05
9:82921399 A C 0.027619 3.2834e-06
9:82923309 G A 0.169714 2.0852e-05
9:82924528 C T 1.121014 -5.7059e-06
9:82937200 A G 0.271439 2.3990e-05
9:82944202 G A 0.120242 3.0867e-05
9:82950716 T G 0.293874 -7.4687e-05
9:82952311 C T 0.712598 -5.4360e-06
9:82953946 G A 0.037084 1.6066e-05
9:82967238 C T 0.081425 -1.3596e-05
9:82970155 A G 0.037824 -3.1094e-06
9:82970765 A G 0.029057 3.1873e-05
9:82972697 G C 0.372407 3.9355e-05
9:82977776 A C 0.121495 6.5618e-06
9:82980562 A G 1.104094 -1.3063e-05
9:82989464 T C 1.101390 -6.9499e-06
9:82993853 T C 1.347105 -6.2330e-06
9:83001762 G T 0.077845 -2.3635e-05
9:83018126 C T 0.021124 6.9427e-06
9:83019793 G C 0.026986 -3.4523e-05
9:83021572 T C 0.316160 -5.7178e-06
9:83032179 G A 0.022380 -1.7142e-05
9:83033220 T C 0.030180 -1.8474e-05
9:83035152 G A 0.263830 5.9017e-05
9:83040460 G A 0.806435 -3.7507e-05
9:83043843 G A 1.706717 -6.3736e-06
9:83048416 A C 0.024759 3.5094e-05
9:83062899 G A 0.169150 2.3951e-05
9:83064189 A G 0.312232 -1.4650e-05
9:83075900 A G 0.043997 9.1065e-06
9:83080862 C T 0.104249 -6.4003e-06
9:83083001 T C 0.108054 4.6695e-06
9:83088290 C T 0.172392 -5.7443e-05
9:83095816 G A 0.225114 9.4315e-06
9:83098924 G T 0.235741 -1.0129e-05
9:83105091 G A 1.790742 1.7053e-05
9:83106390 C A 0.316169 -1.6760e-05
9:83109040 G T 0.118083 2.3160e-06
9:83110346 G A 0.100958 -3.8356e-05
9:83120961 A G 0.021861 -3.3414e-06
9:83122882 T C 0.418880 -2.1035e-05
9:83132301 T C 0.243385 -1.6676e-05
9:83153557 G T 1.824768 1.1831e-05
9:83162551 T G 1.583427 3.0982e-05
9:83162962 T G 0.116194 -6.4570e-06
9:83163547 C T 1.468480 3.2548e-05
9:83164953 G A 0.659451 7.1319e-05
9:83171575 G A 0.163846 2.3088e-05
9:83179097 A G 0.029469 3.6166e-05
9:83182626 C T 0.700858 -2.0342e-05
9:83189397 A G 0.029287 3.7238e-05
9:83196050 A G 0.547707 -1.6118e-05
9:83202379 C T 0.043507 8.9195e-06
9:83203376 T G 1.571093 3.0305e-05
9:83206233 A G 0.167079 -1.1100e-05
9:83213617 T C 1.037892 5.5984e-05
9:83221319 G C 0.080279 -2.4689e-05
9:83223431 A C 0.036389 -1.1124e-05
9:83234155 G A 0.204072 -1.6623e-05
9:83235779 A G 0.335638 -1.1336e-05
9:83236779 A G 0.133705 -4.5623e-06
9:83246808 T G 0.046571 -1.9222e-06
9:83249302 G A 0.088296 -2.0988e-05
9:83251989 A G 0.035701 -4.5063e-06
9:83257787 T C 0.264424 3.6419e-04
9:83280349 C A 0.723654 -3.5091e-05
9:83288846 G T 0.200105 -2.6808e-05
9:83290065 T G 1.602880 3.5306e-05
9:83294109 G A 1.246319 7.9641e-05
9:83303742 G C 0.046071 -5.1616e-06
9:83306719 G A 0.075602 -3.3364e-05
9:83311763 T C 1.608576 4.3442e-05
9:83316409 T C 0.022020 1.8041e-05
9:83317675 C T 1.445032 4.3507e-05
9:83318683 T C 0.030504 -9.7090e-06
9:83324173 A G 0.035853 -1.0029e-05
9:83328823 G A 0.053507 -1.8936e-05
9:83329826 G A 0.043458 3.4784e-06
9:83329878 T G 0.171636 -7.3546e-06
9:83330832 C T 0.238669 -1.5626e-05
9:83335013 T C 0.198619 -2.9383e-05
9:83341394 T C 0.063657 -4.8470e-05
9:83343614 A G 0.258154 -2.6344e-05
9:83344347 C T 0.542478 1.6361e-05
9:83368287 A C 0.144400 -1.5381e-06
9:83369895 C T 0.163940 -1.7310e-07
9:83373344 G T 0.032393 -1.8892e-05
9:83374357 G A 0.037522 -1.0033e-05
9:83376367 T G 0.072447 -1.0728e-05
9:83377498 A G 0.036347 2.4947e-06
9:83383466 T C 0.046808 -8.1398e-06
9:83384450 C G 0.108712 -2.6007e-05
9:83392308 G A 0.059989 -1.3208e-05
9:83402594 C T 0.029849 1.3923e-05
9:83404401 T C 0.085024 2.8797e-05
9:83412267 G A 0.120018 -4.0457e-05
9:83418350 G T 0.028096 1.2320e-05
9:83419885 A G 0.239850 4.2169e-05
9:83424663 G A 0.158685 -1.4784e-05
9:83442267 C T 0.230327 -1.2536e-05
9:83447633 A G 1.023438 3.6111e-05
9:83451849 T C 0.223151 5.5877e-05
9:83456384 A G 0.046724 -1.3338e-05
9:83459788 A C 0.051690 -3.5262e-05
9:83460397 C T 0.329925 -4.1190e-05
9:83461010 C A 0.233375 1.6396e-05
9:83461125 A G 0.123263 -9.5109e-06
9:83469025 C G 0.038229 1.2360e-07
9:83482092 C T 0.030219 -8.4453e-06
9:83486370 T C 0.198989 -1.0632e-06
9:83488864 C T 0.161866 -1.1110e-05
9:83493357 A G 0.033039 -2.8025e-05
9:83501795 T C 0.081490 -2.6404e-05
9:83503893 T C 0.843590 -6.9995e-05
9:83509366 C G 0.149746 -1.3747e-05
9:83511565 C T 0.048801 1.9382e-05
9:83518373 G A 0.444811 9.7416e-05
9:83527822 A G 0.088618 -2.9652e-06
9:83536207 C G 1.961105 -1.0448e-05
9:83543110 G A 0.032500 1.1323e-05
9:83543989 T C 0.594895 -2.9210e-04
9:83549248 T A 0.033010 2.5378e-05
9:83573349 A G 0.046458 -1.5859e-05
9:83581679 G A 0.150837 1.7553e-05
9:83590995 G A 0.061203 7.7416e-06
9:83593898 A C 0.701842 4.7273e-05
9:83603802 T C 0.487565 9.5998e-06
9:83615318 C T 0.979340 8.1114e-05
9:83616135 A G 0.071450 1.5920e-05
9:83618979 A C 1.717883 2.8505e-05
9:83622555 A G 1.467749 2.0797e-04
9:83642762 C T 0.075235 -1.8331e-05
9:83651386 A G 1.720158 2.3572e-05
9:83658169 T C 0.063518 -1.3953e-05
9:83660446 G A 0.176252 4.2113e-05
9:83664707 G T 0.051712 -1.3403e-05
9:83677992 A G 0.126980 1.1883e-05
9:83689422 A G 0.055267 1.1376e-05
9:83694231 C T 0.502610 3.8547e-05
9:83697212 G A 1.727185 1.3088e-05
9:83697280 C T 0.058694 -4.3560e-06
9:83702684 A C 0.042595 4.7725e-05
9:83708307 A G 0.185837 -1.1295e-04
9:83710930 G A 0.200949 7.0830e-06
9:83714924 G T 0.314949 1.2857e-05
9:83718162 T C 1.711631 -8.8496e-06
9:83718941 G A 0.561878 3.1512e-06
9:83725889 G A 0.062547 1.5036e-05
9:83732562 T C 0.074631 -1.1771e-04
9:83740296 A G 0.769199 6.3387e-06
9:83749077 A G 0.056367 1.7238e-05
9:83755558 A C 0.231356 -1.0557e-05
9:83763800 C T 0.991863 -6.3888e-05
9:83767612 G A 0.122394 -9.8797e-06
9:83771337 A G 0.101176 -3.4330e-05
9:83774885 A G 1.128285 3.3352e-06
9:83784119 G A 0.026512 -2.4174e-05
9:83788284 G A 0.064887 3.5959e-05
9:83789241 C T 0.045714 2.9502e-06
9:83789262 A G 0.072554 1.2647e-05
9:83789393 C A 1.722764 5.7553e-06
9:83806837 G A 0.097586 5.9089e-06
9:83809075 A G 0.132387 -1.0781e-05
9:83813940 G A 0.043309 2.3705e-05
9:83816811 T C 0.097128 2.6539e-05
9:83829357 A G 0.668277 2.3685e-05
9:83840718 C T 0.029073 -1.3936e-05
9:83848710 T G 0.663190 1.8217e-05
9:83854495 A G 0.042277 4.5319e-06
9:83875344 C T 0.099121 7.1869e-06
9:83875560 C T 0.386734 1.9215e-05
9:83908705 T C 0.543329 1.4078e-05
9:83910592 T C 0.034078 2.2485e-05
9:83932977 C T 1.404936 2.9040e-05
9:83935053 C A 1.913541 1.2995e-05
9:83935133 C T 0.419270 -4.4863e-06
9:83957038 G A 0.101812 4.6166e-05
9:83961287 G A 0.439647 4.2340e-05
9:83964775 C T 0.033088 -4.9472e-05
9:83985424 G A 0.749010 -1.8959e-05
9:83986038 C T 0.036866 1.9756e-07
9:83986413 C A 1.435311 1.3477e-04
9:83995471 C A 0.078948 -4.5991e-05
9:84004514 G A 0.371342 7.5327e-05
9:84005903 T G 0.067422 3.2380e-06
9:84006221 A G 0.229077 1.9566e-05
9:84008633 A G 1.402291 1.9117e-04
9:84011052 C T 1.922843 3.9768e-05
9:84011111 T C 1.067948 -2.3356e-05
9:84012482 T C 1.328280 -2.6562e-05
9:84013099 C A 0.157796 1.9860e-06
9:84014759 T A 0.053053 7.8244e-06
9:84015037 T C 0.343369 2.3592e-05
9:84023378 T C 0.068997 1.5340e-06
9:84023973 C T 0.090938 3.6034e-06
9:84034160 T C 0.055530 1.0468e-05
9:84034276 A G 0.028810 -3.9091e-06
9:84034924 C A 0.318672 7.0307e-05
9:84043203 T C 0.023850 -7.2111e-06
9:84053760 C T 0.162820 3.3901e-06
9:84056570 C T 1.915586 6.1947e-06
9:84074717 T C 0.799632 -4.9829e-06
9:84078742 A G 0.049460 1.1279e-06
9:84079903 C T 0.041745 -1.4144e-05
9:84088353 C T 0.236030 8.1099e-07
9:84104584 C T 0.119713 6.8532e-06
9:84105329 A G 0.138048 4.8710e-06
9:84113146 C A 1.244086 9.1946e-06
9:84114879 A C 0.030683 1.6921e-05
9:84116146 T C 0.121546 8.1800e-06
9:84128288 G A 0.111124 -5.0285e-05
9:84132602 T G 0.657319 -1.4558e-05
9:84139376 A G 0.161678 1.3774e-05
9:84144714 C A 0.135091 -1.7312e-06
9:84145699 G A 0.903946 -1.0647e-05
9:84146641 T C 0.056276 -2.3333e-06
9:84154685 T C 0.638905 -3.7642e-05
9:84160842 A C 0.076072 2.3869e-05
9:84161051 G C 0.130375 1.1925e-05
9:84166366 A G 0.045565 -2.3938e-05
9:84168158 A G 0.176476 -4.0766e-05
9:84170326 C A 1.898091 -4.8699e-06
9:84173281 T C 0.139434 -7.9498e-06
9:84173486 A G 0.562946 -4.4337e-05
9:84175119 C T 0.466785 -1.7215e-05
9:84181593 A G 0.072496 -1.9817e-05
9:84183462 T C 0.711235 2.6843e-05
9:84186297 G A 0.468944 3.4178e-05
9:84191049 A G 0.655095 -2.6285e-05
9:84194607 G A 0.237802 -2.0587e-05
9:84197169 G A 0.236906 -2.0509e-05
9:84200132 A C 0.154122 1.6425e-05
9:84202226 G A 0.547772 -2.0880e-05
9:84204244 C T 0.528261 -4.4386e-06
9:84204759 A C 0.215279 -4.5844e-05
9:84206018 C G 0.117015 1.9861e-05
9:84207320 T G 0.175645 1.4141e-05
9:84210050 T C 0.317695 5.8681e-05
9:84210209 T C 0.800271 2.3567e-05
9:84211530 C A 0.028567 -4.1949e-06
9:84211821 A G 0.105015 -8.5420e-06
9:84211864 G C 0.078906 2.4971e-05
9:84213160 T C 0.892592 -6.0561e-05
9:84214974 G T 0.305075 -2.1410e-05
9:84215944 A G 0.398769 3.6407e-06
9:84216090 C A 0.627353 -2.3584e-05
9:84219844 T C 0.285039 3.7140e-05
9:84222230 A G 0.113928 -4.5947e-05
9:84222618 A G 1.297496 -4.7485e-06
9:84225652 C T 1.058117 6.9094e-05
9:84227051 T C 0.572827 2.5195e-05
9:84228593 A G 0.067624 2.2122e-05
9:84230804 A G 0.138905 2.4338e-06
9:84234836 C T 0.036736 5.3643e-05
9:84235255 T G 0.334534 2.5202e-05
9:84237238 T G 0.909425 2.4268e-05
9:84237390 G A 1.943743 -2.4254e-06
9:84239037 C T 0.536204 -4.3995e-06
9:84239860 G A 0.933516 5.1004e-05
9:84241308 T C 1.840818 -2.8289e-05
9:84242375 G A 0.022507 -5.6285e-05
9:84243257 G A 0.602484 -3.2047e-06
9:84245004 C T 0.251892 3.5443e-05
9:84246624 G C 0.117616 5.5860e-05
9:84247426 G A 1.484378 -8.8669e-06
9:84248904 C T 0.031319 -1.4173e-05
9:84249963 A C 0.209307 9.4961e-06
9:84254819 G A 0.384948 -1.2266e-05
9:84255117 G T 1.816760 6.4542e-05
9:84258001 A G 0.366343 -4.6540e-05
9:84261124 C T 0.796240 9.0763e-05
9:84262687 C T 0.549768 -3.2996e-06
9:84264475 G T 0.101169 2.4832e-05
9:84273250 T G 0.160957 3.4099e-06
9:84274618 T C 0.027775 7.3024e-06
9:84275095 T C 1.813631 6.8920e-05
9:84275708 T G 0.428540 3.1504e-05
9:84279715 C T 0.047623 2.7647e-05
9:84281232 G C 0.164515 -1.0780e-04
9:84285152 C A 0.233781 1.0963e-04
9:84288353 T C 1.607609 5.1210e-05
9:84288616 T C 0.481018 1.4357e-05
9:84291044 A G 0.042981 7.0950e-07
9:84295211 T C 0.350218 5.6371e-06
9:84299115 T C 0.048204 -5.0900e-05
9:84300694 C A 0.672279 1.5289e-05
9:84301653 A G 0.201196 -2.5456e-05
9:84305873 C T 0.047233 1.2236e-05
9:84306876 T C 0.164265 1.4831e-05
9:84308948 A G 0.842649 6.1093e-06
9:84317239 A G 0.042683 2.8789e-05
9:84323836 T G 0.020650 -5.0329e-05
9:84328286 T C 0.100702 -5.2175e-06
9:84332602 T C 0.124117 5.1760e-05
9:84347198 C T 0.391943 7.3575e-06
9:84351351 A C 1.826391 2.9254e-06
9:84352213 G A 0.025869 -3.4287e-05
9:84352443 G T 0.760695 3.1840e-05
9:84359992 C G 0.029521 6.4277e-06
9:84362625 A G 0.195629 -3.4289e-06
9:84364596 T G 0.112263 1.6763e-05
9:84368551 G A 0.052414 1.8191e-05
9:84370001 A G 0.431445 1.4901e-06
9:84372262 G A 0.298230 7.3576e-06
9:84372741 C T 0.812891 -2.0836e-05
9:84376006 C T 0.025175 -2.3884e-05
9:84380904 C T 0.024983 -1.9459e-05
9:84383716 G A 0.081405 -1.4853e-06
9:84383943 C T 0.094746 -1.2348e-05
9:84384358 C G 0.065751 2.2032e-05
9:84388107 C T 0.769488 -1.2862e-06
9:84388174 G A 0.039550 -5.6087e-06
9:84389100 G A 0.042761 -1.8307e-05
9:84389731 C A 0.226280 1.7242e-05
9:84389914 C T 0.669770 1.8848e-06
9:84390158 G T 0.347128 6.5301e-06
9:84391174 C T 0.428881 8.1276e-06
9:84395785 C T 0.507618 1.1685e-04
9:84396402 T C 0.277229 -2.1131e-05
9:84398792 T C 0.026583 -6.2396e-06
9:84400807 C T 1.821444 2.0895e-05
9:84402751 T C 0.421412 -1.7429e-05
9:84403437 G C 0.457947 1.0315e-04
9:84405371 T G 0.034029 -3.1392e-05
9:84410380 G C 0.042235 4.8323e-05
9:84410638 C T 0.793582 -1.9549e-05
9:84416479 G A 0.759582 8.3969e-07
9:84419413 G A 1.500075 3.6221e-05
9:84420406 C T 0.252343 -3.9995e-05
9:84425941 T C 0.078977 -4.3696e-05
9:84429893 A G 0.039359 4.5178e-05
9:84432894 A G 0.188294 -7.0701e-07
9:84433172 T C 0.021848 2.5451e-06
9:84433453 G A 0.055569 2.3986e-05
9:84437415 T C 0.221119 -2.3752e-05
9:84437960 T C 0.040712 -3.2040e-05
9:84441027 G A 0.283228 -1.3424e-05
9:84442414 A G 0.043082 -2.0655e-06
9:84442876 A C 0.114730 1.2667e-07
9:84448131 A G 0.085498 6.2403e-05
9:84448852 G A 0.242535 -1.9845e-05
9:84450979 T C 0.238529 -8.2511e-06
9:84452725 A G 0.328611 -2.1808e-05
9:84454027 C T 0.688170 3.3360e-05
9:84454346 G T 0.258825 -1.9275e-05
9:84455392 G T 0.058120 -2.5090e-05
9:84458774 T G 0.900749 -4.3737e-07
9:84459072 T C 1.681361 -7.2971e-06
9:84462224 C G 0.255722 2.3059e-05
9:84463782 T G 0.438388 1.0240e-05
9:84463894 C T 1.933626 2.5787e-05
9:84464853 A G 0.058438 -3.5390e-06
9:84467698 C T 0.146685 3.5535e-05
9:84472309 C A 0.097414 7.1523e-05
9:84473474 A G 0.526840 5.7506e-05
9:84475180 T C 0.192062 -2.0969e-05
9:84477464 T C 0.020325 1.2630e-06
9:84481989 T C 0.321830 7.0167e-06
9:84489862 C T 0.198323 -3.1671e-05
9:84490732 C T 0.102734 3.2218e-05
9:84495608 C T 0.431546 -1.4178e-05
9:84501226 C T 0.095914 7.0793e-06
9:84519154 C T 0.138457 -7.2207e-06
9:84520254 T C 0.030154 3.9516e-07
9:84520621 G A 0.363172 1.5059e-05
9:84530366 G A 0.137013 -9.9228e-06
9:84531984 C A 0.183876 2.4411e-05
9:84565109 T C 0.041654 -5.1158e-05
9:84589526 T C 0.033127 3.2427e-05
9:84590381 C G 0.235790 1.9822e-06
9:84591340 A G 0.048204 -4.7711e-05
9:84592340 T G 0.066208 -8.4667e-07
9:84603019 T C 0.052147 -4.2035e-05
9:84604108 C T 0.123666 1.5657e-05
9:84605971 A C 0.045928 2.4004e-05
9:84618826 T G 0.076283 2.6768e-05
9:84622845 A G 0.149620 -9.4550e-06
9:84647104 T C 0.038674 -2.9612e-05
9:84647415 C T 0.034448 -2.2178e-05
9:84680622 A G 0.074086 -1.5137e-05
9:84685767 G A 0.199738 1.7724e-05
9:84705435 T C 0.059025 2.2830e-05
9:84717631 A G 0.209885 6.6273e-06
9:84726543 C T 0.115756 3.8816e-05
9:84736858 C A 0.045059 -9.2358e-06
9:84741407 T C 0.673545 7.6791e-06
9:84759930 G T 0.126701 3.6319e-05
9:84769241 A G 0.073761 -1.7212e-05
9:84789089 C T 0.519660 -6.5820e-06
9:84808650 C T 0.176365 -3.6097e-06
9:84824303 T C 0.066247 -1.6504e-05
9:84839444 T C 0.132082 -1.2215e-06
9:84851043 T C 0.115201 -1.9047e-05
9:84885983 C T 0.042809 8.7745e-06
9:84910432 A G 0.035555 2.5683e-05
9:84934793 T G 0.073271 2.8049e-05
9:84948154 G A 0.057178 -1.6842e-05
9:84948724 G A 1.347420 -7.3700e-06
9:84955250 T G 1.494988 -9.7558e-06
9:84955532 G A 0.061865 -2.5368e-06
9:84978811 C A 0.023172 -1.2166e-05
9:85006981 G A 0.037850 2.4639e-05
9:85007039 C A 0.069386 -1.3325e-04
9:85010273 A C 0.032653 -2.0184e-05
9:85017502 T G 1.845557 1.1902e-04
9:85019480 A G 0.089432 -8.2148e-06
9:85023877 C T 0.054296 -3.6002e-05
9:85025984 A G 0.538151 -1.4963e-06
9:85044050 C T 0.070402 -1.0951e-05
9:85059047 C T 0.458155 7.9105e-06
9:85060796 T C 0.039440 3.3721e-06
9:85085603 A C 0.084301 -1.2322e-05
9:85091242 T C 0.055526 -3.4612e-06
9:85091707 G T 0.491259 2.7835e-07
9:85093743 T C 0.054442 -1.4516e-05
9:85103825 A G 0.106940 2.1461e-05
9:85105056 A G 0.032426 3.0394e-05
9:85107177 A T 0.184425 -7.7065e-06
9:85113981 T C 0.592775 8.8894e-06
9:85117176 T C 0.086167 -7.9463e-06
9:85126730 G T 0.202137 1.0459e-05
9:85128462 G A 0.033010 -3.8903e-06
9:85131627 C G 0.211813 4.4624e-06
9:85135861 T G 0.177793 7.1779e-06
9:85135915 C A 0.650756 1.6935e-05
9:85141864 A G 0.745904 -2.8045e-05
9:85142106 T C 0.038508 -2.4839e-05
9:85142710 G A 0.024282 -1.2055e-05
9:85147997 T G 1.221060 -2.3072e-05
9:85155386 G A 0.102906 9.0972e-06
9:85157133 C G 0.030128 -1.7791e-05
9:85159561 G A 0.141641 -3.7438e-05
9:85161130 G A 0.029910 7.1553e-06
9:85165904 T A 0.025545 4.8429e-05
9:85167744 G A 0.138830 2.5105e-05
9:85168377 T C 1.268556 1.9952e-06
9:85169682 C T 0.075754 -2.5176e-05
9:85175321 G A 0.057578 4.0680e-06
9:85183619 G A 1.319389 -1.2281e-05
9:85199664 T G 0.126896 3.7854e-06
9:85203759 A C 0.035104 3.9482e-06
9:85203852 T C 0.047334 6.1448e-06
9:85209810 G A 0.254947 -3.2946e-06
9:85220869 G A 0.195743 -1.6032e-05
9:85221577 A G 0.022198 1.0093e-05
9:85221961 G A 0.037603 3.5803e-05
9:85258492 G A 0.042001 -2.1502e-05
9:85266201 C T 0.028333 1.0720e-06
9:85272505 T C 0.221674 -7.9992e-08
9:85273636 A G 0.061982 3.1192e-05
9:85286850 G A 0.236247 -1.7431e-05
9:85288772 C T 0.100585 -2.8274e-05
9:85302247 T G 0.083204 2.4505e-05
9:85311147 T C 1.176365 -2.2409e-05
9:85311828 G A 0.708132 5.8642e-06
9:85315642 C T 0.049457 -1.5068e-06
9:85332673 T C 0.938206 -1.2073e-05
9:85333814 G T 0.130109 -6.6322e-06
9:85352422 G C 0.020160 4.1363e-06
9:85353762 A G 0.862293 -1.2264e-05
9:85358279 T C 0.369784 2.9107e-05
9:85359392 T C 0.149740 1.5680e-05
9:85359985 C A 0.105405 -1.4900e-05
9:85362958 G A 0.136915 -4.9487e-05
9:85363649 A G 0.072148 -2.4754e-06
9:85365283 T C 0.055504 1.9398e-05
9:85392084 T C 0.254184 -7.5632e-07
9:85392352 T C 0.113016 1.2005e-06
9:85393631 C T 0.037684 -3.6245e-05
9:85394832 G T 0.038142 -3.8747e-05
9:85397429 C T 0.036723 -7.2144e-08
9:85401997 A G 0.146033 -3.1926e-06
9:85408436 T G 0.120556 -1.2119e-05
9:85408932 C T 0.074375 -2.1565e-05
9:85409526 T C 0.570947 2.3936e-05
9:85410090 C T 1.237377 5.4482e-06
9:85410549 A G 0.918069 8.3516e-06
9:85414981 G A 0.808542 -2.2161e-05
9:85422426 A G 0.047438 -9.6735e-06
9:85422692 G A 0.024701 -2.1020e-05
9:85436841 G A 0.651476 1.2833e-05
9:85439450 G A 0.123322 -2.0673e-05
9:85440903 T C 0.593707 -6.6467e-06
9:85441321 A C 0.141690 -6.1408e-05
9:85446250 T C 0.176226 2.6651e-05
9:85450616 T C 0.088439 7.3727e-05
9:85452687 T G 0.245433 3.1458e-05
9:85453867 T C 0.114578 -3.8745e-05
9:85459107 C T 0.698460 2.1428e-05
9:85477968 C T 0.047477 2.4048e-05
9:85479417 T G 0.715094 -2.9892e-05
9:85480297 C T 0.039083 6.9980e-06
9:85489361 G A 0.194938 3.6179e-05
9:85507107 A G 0.354243 1.8523e-05
9:85510826 G A 0.098306 -2.2502e-06
9:85510863 G A 1.677884 1.2095e-05
9:85511504 G A 0.445928 2.3049e-05
9:85512398 C T 0.090182 1.7987e-06
9:85520702 T C 0.686911 -2.6510e-05
9:85523409 T C 0.049992 5.7264e-05
9:85524935 T C 0.216568 2.2816e-05
9:85546352 G T 0.020072 2.4498e-05
9:85549238 C T 0.053602 8.3165e-06
9:85550198 C T 0.047964 2.5748e-06
9:85551248 G T 0.138223 -2.6819e-05
9:85559944 C T 0.223232 2.0181e-05
9:85566452 C T 0.524925 -3.0060e-05
9:85567469 C T 0.365681 -2.6871e-05
9:85573235 C T 0.755927 -1.3909e-05
9:85577164 C T 0.536503 -9.0228e-05
9:85578803 C G 0.233557 2.1136e-06
9:85585743 G A 0.034487 2.8495e-06
9:85587370 G T 0.842766 -3.1954e-05
9:85588792 G A 1.027667 -5.4793e-06
9:85593386 T C 0.054867 1.6938e-06
9:85601818 G A 1.099007 1.8790e-05
9:85609781 A G 0.121796 -8.1152e-06
9:85627408 A G 1.032374 7.0601e-07
9:85632984 G T 0.039667 6.5532e-05
9:85640125 G T 0.105369 1.5241e-05
9:85641215 A G 0.062687 1.2908e-05
9:85642312 C T 1.027817 -1.3041e-07
9:85648814 A G 0.230694 -8.1419e-06
9:85649984 T C 0.033075 -3.0478e-05
9:85684288 G C 0.149165 2.2002e-06
9:85692604 G A 1.015307 -1.2576e-05
9:85695345 T G 0.077617 -2.1043e-05
9:85722564 G A 0.112052 -3.1183e-06
9:85739887 G A 0.992440 -4.5164e-06
9:85743980 C T 0.115551 2.4507e-05
9:85749749 G A 0.151785 -1.5896e-06
9:85752837 C T 0.030615 9.3789e-06
9:85759671 T C 0.074648 1.5167e-06
9:85760461 A G 0.056468 3.6684e-05
9:85761772 A G 0.324196 1.9373e-05
9:85764196 A G 0.238270 -1.4126e-05
9:85770092 T G 0.043669 2.4839e-05
9:85777803 A G 0.358170 1.8553e-05
9:85779520 T C 0.071928 2.3809e-05
9:85781546 A C 1.642949 -2.0213e-05
9:85783873 C T 0.640164 -4.1088e-06
9:85788944 A G 0.411113 -2.1738e-05
9:85794695 A C 0.085440 -7.2765e-06
9:85796147 G A 0.035584 -3.4449e-05
9:85798771 A G 1.431098 -4.2042e-06
9:85799040 G A 0.161571 -1.6541e-05
9:85802116 A G 0.066056 3.6035e-05
9:85803071 A G 0.057587 -4.4317e-06
9:85805551 T G 0.081626 1.2644e-05
9:85805882 G T 1.601507 2.4331e-05
9:85806247 T G 0.150843 -7.5837e-06
9:85807978 C G 0.175229 1.8602e-05
9:85808549 A G 0.075417 1.6353e-05
9:85809146 C T 0.131884 2.2755e-05
9:85809608 A G 0.047740 -1.6250e-06
9:85810640 T C 0.020017 8.7475e-06
9:85810910 G A 0.453530 -3.5926e-05
9:85812142 C A 1.271095 -1.7137e-05
9:85814250 C T 0.268420 5.0944e-06
9:85816469 C A 0.389499 -2.7491e-05
9:85819410 T C 0.062304 1.0454e-05
9:85825804 A G 1.891086 -1.1078e-05
9:85834837 C T 0.217104 -1.5641e-05
9:85845143 C A 0.090847 -3.2327e-05
9:85846925 G C 0.868398 1.4240e-05
9:85848056 G A 1.158948 1.1017e-05
9:85849458 C T 1.639054 -3.9739e-05
9:85851428 C T 0.027002 -3.0705e-05
9:85858363 C T 0.032595 1.6885e-05
9:85858521 C T 0.072869 -2.4964e-05
9:85861086 C T 0.577179 -6.3613e-05
9:85863174 A C 0.059801 -2.0159e-05
9:85873184 G T 1.155926 1.4563e-06
9:85874113 A G 0.834028 3.6879e-05
9:85875559 T C 0.178754 1.9315e-05
9:85878776 T C 0.096226 -1.6001e-05
9:85879398 G C 1.142803 -1.6123e-05
9:85889163 A C 0.328637 4.7374e-05
9:85900001 C A 0.037035 4.5843e-06
9:85902286 G A 0.318393 -1.9494e-05
9:85905786 A G 1.890778 3.5630e-06
9:85907391 G A 0.067614 3.1374e-05
9:85907516 G A 1.233086 -1.5161e-05
9:85912228 T C 0.383572 9.8184e-05
9:85912746 G A 0.118820 1.6341e-06
9:85919661 G A 0.372994 4.4879e-05
9:85921720 C T 0.154505 3.5074e-05
9:85923006 T C 0.055052 -2.2720e-05
9:85923314 G A 0.053751 3.5254e-05
9:85927157 G A 0.344632 7.7423e-05
9:85930305 A G 0.196512 1.0575e-05
9:85932219 T C 0.039693 2.1334e-05
9:85937637 A G 0.443250 -1.8849e-04
9:85939510 A C 0.688446 1.9238e-05
9:85941155 A G 0.800219 1.1045e-05
9:85943575 A G 0.961031 -1.1575e-05
9:85944803 C T 0.450336 -6.9632e-06
9:85944862 A G 0.613935 2.8939e-05
9:85945797 T C 0.182432 -1.9736e-05
9:85948587 T C 0.108200 -1.4134e-05
9:85948932 A G 0.510069 -1.2323e-05
9:85949031 A C 0.089289 -3.4909e-06
9:85949206 A C 1.757115 1.7000e-06
9:85952063 C T 1.884828 1.5388e-05
9:85958298 G T 0.089633 -4.9919e-05
9:85964284 G C 0.083866 -4.0479e-05
9:85964450 G A 0.712154 -4.8887e-06
9:85966329 G A 0.131966 1.7699e-05
9:85966833 A G 0.220382 8.5016e-06
9:85977293 T G 0.312485 -6.3402e-06
9:85980061 C T 0.025707 -2.8680e-05
9:85980446 A G 0.165245 1.0499e-05
9:85985482 C T 0.057477 -1.6158e-05
9:85998970 A G 0.104220 -9.4947e-06
9:86000825 T C 0.056919 3.7587e-05
9:86002493 C T 0.944211 -2.9903e-06
9:86004269 A G 0.065861 -5.6055e-07
9:86004415 A C 0.246738 -1.7286e-05
9:86005280 A G 0.918634 -2.4160e-05
9:86005599 T G 1.408938 -3.2220e-05
9:86016834 T G 0.827400 -1.6472e-05
9:86026828 G T 0.254950 1.0313e-05
9:86031577 C A 0.134611 1.4649e-05
9:86035267 T G 0.050959 -1.8488e-05
9:86048883 T G 0.148964 5.2053e-06
9:86053040 C T 0.069383 -1.3951e-05
9:86055148 C T 0.126655 -4.4237e-06
9:86061056 C T 0.044877 -3.2546e-05
9:86065188 A G 0.066264 4.3838e-05
9:86067315 C T 0.543348 -3.1862e-05
9:86069237 T C 0.281455 7.0485e-06
9:86072305 C T 0.092844 3.8807e-06
9:86075188 G A 0.265061 -4.6744e-05
9:86079377 T C 0.143985 -3.1228e-05
9:86079541 A C 0.785964 -2.2450e-05
9:86084639 T C 0.324031 -1.4448e-06
9:86088295 T C 0.114204 3.9539e-06
9:86091826 T C 0.156663 3.0372e-05
9:86093654 A G 0.873634 -2.5315e-05
9:86101244 T C 0.089757 -1.1739e-07
9:86104772 T C 0.206233 3.4396e-06
9:86107680 T C 0.045964 -2.0921e-05
9:86111242 T C 0.103555 -3.6175e-07
9:86112734 T G 1.257073 9.7516e-06
9:86113632 T C 0.035623 -3.8442e-05
9:86120554 T G 0.318438 -5.5071e-05
9:86125565 T C 0.079494 3.8978e-07
9:86145191 G A 0.217470 4.5905e-06
9:86148635 A G 1.896500 1.2925e-06
9:86148692 T C 0.107651 -7.1838e-06
9:86149388 T C 0.097310 -6.1488e-06
9:86149610 C T 0.959168 -5.3884e-06
9:86150415 T C 0.564400 -3.8538e-06
9:86154050 C T 0.117749 1.1550e-05
9:86156262 G T 0.161032 1.8187e-06
9:86164428 G A 0.751691 1.8108e-06
9:86167921 C T 0.202004 7.0615e-06
9:86170818 T G 1.696129 -3.1695e-05
9:86176330 A G 1.311443 -8.2438e-06
9:86177740 C T 0.387805 -3.1417e-05
9:86178646 C T 0.148467 3.1797e-05
9:86179563 C T 1.540242 6.8030e-06
9:86183646 C T 0.429569 -1.3683e-05
9:86198174 C T 0.051657 -1.9367e-05
9:86198330 G A 0.059600 6.5752e-05
9:86199324 G T 1.573307 1.1527e-05
9:86200547 C T 0.779751 1.2385e-05
9:86203042 G A 0.380830 -8.4558e-06
9:86203246 G A 0.221495 -4.8595e-06
9:86205137 T C 0.225770 4.4175e-05
9:86212295 G A 0.027291 1.5803e-05
9:86214551 T C 0.025522 1.8182e-05
9:86214615 G A 1.588342 -2.1617e-05
9:86214826 G T 0.089935 -1.4110e-05
9:86217059 G T 0.542416 -4.6833e-06
9:86217889 A G 0.044205 1.2044e-05
9:86221436 A G 0.183168 1.8822e-06
9:86229249 T G 0.330944 -6.3009e-05
9:86229523 G A 0.289943 -6.0031e-06
9:86233605 G A 1.495615 -5.8225e-05
9:86236674 C T 0.024938 -6.7263e-05
9:86240494 G A 0.045516 -1.8874e-05
9:86254949 C T 0.112380 2.0169e-05
9:86258357 A G 0.022851 -3.8356e-05
9:86281745 A G 0.379061 3.4362e-05
9:86282294 A C 0.044403 -4.0541e-06
9:86282341 A G 0.479210 -3.0499e-05
9:86282674 C T 0.041108 -1.8349e-05
9:86300269 T C 1.237276 -4.9956e-06
9:86334993 C T 0.045497 1.5350e-05
9:86337027 T C 1.916540 -6.7645e-05
9:86337432 A G 1.952874 -1.4317e-04
9:86347254 T C 0.500438 -1.0143e-05
9:86350519 T C 0.062901 -3.6467e-05
9:86366968 C T 0.107203 1.1490e-05
9:86368660 A G 1.486669 -9.7607e-05
9:86400840 A C 0.077789 -7.6036e-06
9:86404584 T C 0.708155 -5.4816e-05
9:86405873 C T 0.062106 3.9617e-05
9:86429527 A G 0.040053 2.0449e-05
9:86431653 C T 0.791491 7.8250e-05
9:86440364 T C 0.126094 -8.8028e-05
9:86465079 T C 0.038752 1.9179e-05
9:86518796 C T 0.276116 9.0732e-06
9:86537943 T C 0.163895 -3.7136e-05
9:86539148 T C 0.272042 -1.9430e-05
9:86550647 G A 0.507709 7.7640e-05
9:86554336 A G 0.032585 -2.5262e-05
9:86571454 T C 0.108527 -2.4576e-05
9:86571611 G A 1.073284 5.3195e-05
9:86572490 T C 1.957045 -3.9218e-06
9:86574394 G A 0.061463 2.0355e-05
9:86581484 T C 0.050979 1.8947e-05
9:86592026 G A 0.427777 1.0823e-04
9:86598444 T G 0.393608 9.1485e-05
9:86612380 T C 0.034737 -1.8607e-05
9:86612507 G T 0.060454 1.6560e-05
9:86617265 G A 1.488643 -7.8742e-05
9:86628459 C T 0.543968 1.5557e-06
9:86646255 G A 0.060671 -3.2935e-05
9:86666450 C T 0.066033 -4.0198e-05
9:86679267 A C 0.146646 -3.9422e-05
9:86680961 T C 0.029112 -1.7545e-05
9:86682246 T G 0.083862 -3.0971e-06
9:86688201 C T 0.190179 -3.5315e-05
9:86696174 T C 1.923132 -1.1053e-04
9:86696287 T C 0.493181 -2.7717e-05
9:86697123 T C 0.058886 -7.4961e-06
9:86700737 A G 1.000107 5.4462e-05
9:86700760 G A 0.651879 6.9118e-05
9:86700866 A C 0.138558 5.0027e-06
9:86702203 T G 0.133666 1.5412e-05
9:86707789 G A 0.704091 -2.4550e-06
9:86709041 C T 0.219486 -3.9104e-05
9:86717077 T G 0.288343 2.7058e-05
9:86718180 C T 0.214734 -4.5868e-06
9:86721929 C T 0.621342 1.7915e-06
9:86723752 A G 0.127009 -2.1187e-05
9:86725030 A G 0.340513 4.9705e-05
9:86727588 T G 0.715877 1.5463e-05
9:86733355 A G 1.259001 -2.1120e-05
9:86733522 T C 0.173463 1.0042e-07
9:86738124 G A 0.060210 -2.7258e-05
9:86738362 G C 0.035230 -3.8892e-05
9:86752641 T C 1.355846 -3.9689e-06
9:86756371 G T 0.028489 5.5754e-06
9:86757023 C T 0.589393 -6.3656e-06
9:86759821 G A 0.068016 1.9763e-06
9:86766295 T C 0.238945 -7.4676e-06
9:86767663 G A 0.797133 -6.2800e-06
9:86769116 G A 0.124864 2.1083e-05
9:86769412 G C 0.736118 -1.3398e-05
9:86770003 A G 1.719570 -4.7553e-05
9:86774888 T G 0.285737 5.2862e-06
9:86778277 C T 1.737208 -4.1043e-05
9:86778496 C T 0.083272 2.5831e-05
9:86782252 G C 0.915122 -1.6195e-05
9:86783298 G A 0.107680 -2.4286e-05
9:86788052 C T 0.255378 -2.5886e-05
9:86789200 C A 1.632384 -6.1772e-05
9:86791321 A G 0.067432 5.4428e-05
9:86796403 C T 1.692000 -1.3897e-04
9:86799809 G T 0.036168 -2.6093e-05
9:86801230 T C 0.428959 -1.3419e-05
9:86801673 T G 0.127077 -1.9517e-05
9:86802590 T C 0.715364 1.8459e-06
9:86819736 G A 1.463011 1.1426e-05
9:86821634 A C 0.310350 -4.7321e-05
9:86822068 C T 0.135088 1.0836e-06
9:86831429 A G 0.023902 -2.9959e-06
9:86833177 T C 0.038531 -1.1228e-05
9:86833899 T C 0.853681 -3.0083e-05
9:86835720 A G 0.410341 -2.9942e-05
9:86836590 T C 0.254551 -8.8560e-06
9:86838295 T C 0.275080 2.9291e-05
9:86847669 A G 0.171402 4.9354e-06
9:86857433 T C 0.318773 1.2362e-05
9:86865626 T C 0.035506 3.7756e-06
9:86867778 T G 0.102695 -7.6719e-06
9:86868157 T C 0.615074 -1.0136e-06
9:86875021 C T 1.926700 2.3097e-05
9:86877018 T C 0.079328 -2.2947e-05
9:86879507 T C 0.325420 -2.4865e-05
9:86886055 A G 0.203581 1.7894e-05
9:86895853 C T 0.279242 1.4426e-05
9:86900369 A T 0.114509 -2.6140e-05
9:86900926 A G 0.280173 2.7845e-05
9:86907728 T G 0.126139 9.3182e-06
9:86909550 A G 0.249416 3.7895e-05
9:86912946 A G 0.028515 1.5661e-05
9:86913493 G T 0.028690 -1.7259e-05
9:86915542 A G 0.336219 -7.1703e-05
9:86915586 T G 0.048635 8.6859e-05
9:86917301 C T 0.156910 -3.3681e-05
9:86920236 C T 0.594957 -1.0584e-05
9:86924820 G C 0.076387 -9.4129e-06
9:86927930 T C 0.597449 -7.6952e-06
9:86928133 T C 0.364561 2.3627e-05
9:86932173 T C 0.024272 -1.6069e-05
9:86932693 C T 0.217428 -3.0530e-05
9:86932764 T C 0.223550 2.9347e-05
9:86938026 A G 0.059415 8.7842e-06
9:86938059 G C 0.382329 -1.1222e-04
9:86946417 C A 1.062109 -1.9535e-05
9:86948575 C A 0.128895 3.7004e-05
9:86948616 T C 1.521104 -4.2028e-05
9:86951615 T C 1.553043 -2.9062e-05
9:86952770 A G 0.050346 -2.2346e-05
9:86963692 G T 0.273649 -4.6427e-05
9:86968208 C T 0.052225 -6.7312e-06
9:86970569 T A 0.203328 1.8256e-05
9:86971246 T C 0.274373 -1.9831e-05
9:86973501 A G 0.096742 -2.7960e-05
9:86981935 A G 0.183467 -3.7007e-05
9:86991225 C T 0.440306 4.2692e-05
9:86997218 T C 0.449602 6.2627e-05
9:87000938 C A 0.431883 1.3846e-05
9:87003161 A G 0.435778 4.5760e-05
9:87011078 T C 0.103441 1.5263e-05
9:87011909 G A 0.114230 -1.0230e-06
9:87013219 T C 0.072265 2.3091e-05
9:87013820 G A 0.391499 2.5644e-05
9:87040460 A G 0.091695 3.5932e-05
9:87050740 T C 0.050703 6.1803e-06
9:87052855 C T 0.025340 -1.0532e-05
9:87059581 T C 0.037759 -1.9605e-05
9:87062375 A G 0.195817 1.0859e-05
9:87063381 C T 0.416589 2.2115e-06
9:87067860 G A 1.949862 1.0138e-05
9:87067900 C T 0.072554 -7.8388e-07
9:87077266 C T 0.201043 3.3590e-06
9:87082504 T C 0.045308 1.9965e-05
9:87086081 G A 0.815160 5.3009e-07
9:87089112 T C 0.024337 4.6940e-05
9:87092773 A G 0.745430 1.8395e-05
9:87097512 C A 0.265359 6.6215e-06
9:87105780 A G 0.057146 3.4164e-06
9:87112731 A G 0.116304 8.7234e-06
9:87119101 C T 0.075203 1.6241e-05
9:87119854 A G 1.952569 1.5503e-05
9:87127142 T G 0.176703 1.0528e-05
9:87134147 C T 0.089442 -2.1184e-06
9:87135644 A G 0.568458 -1.5721e-05
9:87136723 G A 0.053835 -1.0315e-05
9:87144415 T C 0.045175 -3.3715e-05
9:87158391 A G 0.067387 -9.1232e-06
9:87160754 A G 0.482933 -1.0227e-05
9:87169190 T C 0.358054 -2.3280e-05
9:87170556 C T 0.057383 -8.4638e-06
9:87171415 A G 0.055523 -1.8440e-05
9:87172738 C A 0.066442 3.2852e-05
9:87172984 C G 0.034409 7.9516e-06
9:87173333 C A 0.570467 -1.2511e-05
9:87181018 G T 0.071532 1.9669e-05
9:87182519 G A 0.087092 -2.7807e-06
9:87187272 T C 0.505930 -1.3370e-05
9:87189867 A C 0.096956 1.5911e-05
9:87192476 G A 0.490350 -2.5539e-05
9:87194624 A G 0.076910 1.2241e-05
9:87199916 C T 0.143342 -2.4720e-05
9:87200556 A G 0.930384 -3.9299e-06
9:87205294 T C 0.105434 -2.6271e-07
9:87207624 A G 0.028446 3.3451e-05
9:87209936 G A 0.037363 9.8159e-06
9:87216845 C A 1.070327 1.8091e-05
9:87224505 T C 0.245683 9.3118e-06
9:87227809 G A 0.068033 4.2715e-06
9:87234111 C T 0.744265 -6.3820e-06
9:87247401 C T 0.050563 -1.5128e-05
9:87248648 C A 0.905644 -3.4851e-06
9:87250367 A G 0.349108 -1.3930e-05
9:87255789 G C 0.050515 -5.1977e-06
9:87255954 T G 0.266654 3.7934e-05
9:87269362 G A 1.708470 2.5726e-05
9:87271229 C T 0.096421 5.7729e-07
9:87272519 G A 1.781621 2.5455e-05
9:87272731 C T 1.609780 3.4083e-05
9:87281042 C A 0.125902 3.4477e-05
9:87281307 T C 1.535513 3.2891e-05
9:87283163 C A 1.559821 2.5334e-05
9:87286248 A G 0.052349 -2.0261e-05
9:87288540 C T 1.133569 -2.7178e-06
9:87293105 T C 0.082993 -1.5294e-05
9:87295152 A G 0.113799 -2.7502e-05
9:87302491 C G 0.020101 3.0348e-05
9:87303888 G A 0.101377 -3.4828e-05
9:87308783 A G 1.240240 -5.2222e-06
9:87314923 C A 0.051956 -2.7791e-05
9:87316868 T A 1.251350 -8.1871e-06
9:87323838 A G 0.163035 4.5673e-05
9:87325380 T C 0.073661 -1.8975e-07
9:87325812 T C 0.037123 9.3264e-07
9:87328639 T C 0.081003 3.9545e-05
9:87328983 C T 1.102643 2.0461e-06
9:87336518 C A 0.108550 2.8265e-07
9:87344278 G T 0.035642 2.2745e-05
9:87348215 G A 1.488049 1.8203e-05
9:87359570 A G 0.024425 3.4404e-05
9:87361520 C T 0.104970 6.6850e-05
9:87366089 C A 0.036525 4.5104e-05
9:87369611 A G 1.946567 -3.8924e-06
9:87372352 T C 0.088900 -1.0142e-05
9:87402869 T C 0.024899 5.4451e-06
9:87404600 A G 0.071204 -4.9097e-05
9:87409862 C T 0.132832 4.0074e-06
9:87414794 G A 1.584232 2.2591e-06
9:87415554 C G 0.069993 -4.9473e-06
9:87419082 T G 0.045562 -3.1540e-05
9:87427060 G A 0.042916 -1.5563e-05
9:87428866 T C 1.384497 -8.9693e-06
9:87433518 T C 0.111160 8.0477e-06
9:87434256 A G 0.078205 5.0257e-06
9:87435605 A G 0.047451 -3.2080e-05
9:87440553 A G 0.030040 -9.2253e-06
9:87445121 C T 1.905981 9.6962e-06
9:87447117 T C 0.999672 3.1312e-05
9:87447998 G T 0.054325 -3.5678e-05
9:87448138 C T 0.323748 1.1290e-05
9:87450766 A G 0.984027 2.7304e-05
9:87452726 C T 0.042290 -2.3285e-05
9:87454817 T C 0.157974 2.1357e-05
9:87455025 G A 0.043059 -4.7929e-06
9:87455347 G A 0.558873 9.5071e-06
9:87455614 A C 0.294968 -2.7647e-07
9:87459423 G A 0.036392 -1.8761e-05
9:87461478 T G 0.111101 4.1397e-05
9:87463565 A G 0.042650 9.5042e-05
9:87468716 G T 1.733391 1.3362e-05
9:87475404 T C 0.059460 -1.1236e-05
9:87477084 T G 0.050687 5.5143e-06
9:87484613 G A 1.026249 -1.1426e-05
9:87488220 T G 0.059119 3.2731e-06
9:87488960 G A 0.083515 -2.0315e-05
9:87490164 A G 0.073979 7.6124e-06
9:87491480 C A 0.334534 1.1529e-06
9:87501098 T C 0.257514 2.3157e-05
9:87504823 T C 0.036873 2.2325e-06
9:87510872 A G 0.070236 4.1678e-06
9:87521317 A G 0.021926 -1.6004e-05
9:87530935 C T 1.205743 -1.9897e-06
9:87533389 A G 1.619576 -6.6117e-06
9:87545877 T C 0.070853 2.7618e-06
9:87554605 C T 0.262276 -2.0272e-06
9:87558383 T C 0.073080 1.2494e-05
9:87559882 A G 0.082093 1.1678e-06
9:87563562 A G 0.361157 -1.1349e-05
9:87571959 T C 0.153067 4.6921e-06
9:87573079 G A 0.042488 -8.8755e-06
9:87573256 T C 0.095148 1.6157e-05
9:87573346 A G 0.121777 7.8964e-06
9:87573865 T C 0.037067 3.4812e-06
9:87574808 G T 1.068062 1.6352e-05
9:87579699 A G 0.211180 -3.6941e-05
9:87579803 T C 0.149081 3.2892e-06
9:87585625 C T 0.210443 1.3745e-05
9:87588468 G T 0.062005 3.3166e-06
9:87591582 G T 0.305169 -3.4114e-05
9:87595866 T C 1.136860 -1.8904e-05
9:87597736 C T 1.443305 -6.0497e-05
9:87600078 G A 1.806880 -7.4330e-05
9:87604335 A G 0.096450 -1.0521e-05
9:87610361 G A 1.447207 -4.3563e-05
9:87612521 A G 0.124526 -4.0446e-06
9:87621188 C T 1.683422 -1.9158e-05
9:87628142 A T 0.069250 -1.4798e-05
9:87629124 A G 0.046753 2.4314e-05
9:87632114 A G 0.041553 -4.6330e-06
9:87633683 A C 0.082129 2.3211e-05
9:87640636 G A 1.126279 -6.8093e-06
9:87641218 G A 0.223504 -9.8560e-05
9:87643179 T C 0.117437 -2.3902e-05
9:87656183 T C 0.087452 -2.9207e-05
9:87659399 A G 1.754794 -2.1947e-05
9:87666681 C T 0.032718 5.5771e-06
9:87670756 G A 0.308363 -3.1554e-05
9:87676644 T C 0.056773 1.9432e-06
9:87678043 G A 0.072801 -1.3626e-05
9:87680401 C T 0.084580 -1.8889e-05
9:87681956 C T 1.717675 -1.2689e-05
9:87682475 C A 1.406777 1.8397e-05
9:87682506 C T 0.058821 -4.2444e-05
9:87695448 C A 0.035665 3.4056e-05
9:87697154 C T 0.992155 1.1964e-04
9:87699138 G A 1.312404 5.6547e-05
9:87700676 C G 0.036554 1.6337e-05
9:87701319 G C 0.066315 3.2670e-05
9:87704099 T C 0.218681 -5.2526e-05
9:87705129 T C 1.532260 1.8178e-05
9:87705476 T C 0.319500 -2.2036e-05
9:87705832 G A 0.027960 7.4834e-06
9:87708396 C T 0.557763 -1.6039e-05
9:87743192 T C 0.170789 1.3584e-05
9:87743280 G A 0.505531 2.1447e-05
9:87745229 A G 0.112377 -4.6997e-05
9:87760605 C T 0.065332 1.0867e-06
9:87761516 A C 0.050534 3.3095e-08
9:87761544 T C 0.027810 -6.9965e-06
9:87770028 A C 0.068902 4.6227e-06
9:87770869 G A 1.007657 -2.5969e-05
9:87771100 A G 0.089763 -1.7745e-05
9:87772807 G A 0.130375 -9.7329e-06
9:87784527 T C 0.838949 -2.3107e-05
9:87786642 T C 0.074488 -2.5441e-05
9:87795869 A C 0.109910 7.0253e-06
9:87795894 C T 0.210700 2.0934e-05
9:87798087 T A 0.040693 8.4006e-06
9:87800275 A G 0.047454 7.3780e-06
9:87801673 A C 0.035672 -3.6526e-05
9:87803707 C T 0.379995 1.0889e-05
9:87805363 A G 0.031056 1.1023e-05
9:87813612 A G 0.316582 5.5627e-06
9:87816415 G A 0.061697 9.5919e-06
9:87820457 T C 0.486163 -9.9285e-06
9:87821911 G A 0.062300 4.6976e-05
9:87822493 T C 0.052102 -8.2805e-06
9:87823424 T C 0.067513 5.1560e-05
9:87828762 A C 0.115415 -2.6817e-05
9:87830374 G A 0.065689 -6.2098e-07
9:87835091 A G 0.892024 -7.4070e-05
9:87841248 C G 0.046750 -1.2193e-05
9:87842203 C T 0.053118 8.5709e-06
9:87844548 A G 0.761760 -6.4704e-05
9:87845090 A G 0.323625 2.2738e-05
9:87848493 G A 0.087008 7.7402e-06
9:87848559 T G 0.030680 -6.7357e-06
9:87849068 C T 0.053277 -1.6480e-05
9:87853360 A G 1.099751 -7.5335e-05
9:87854499 C T 0.123062 -4.1823e-05
9:87861650 A G 0.523600 -1.0465e-05
9:87863022 T G 0.158912 2.1247e-05
9:87863577 A C 0.023880 -2.4443e-05
9:87873908 C G 0.197752 -3.9327e-05
9:87873957 T C 0.285535 3.2886e-05
9:87874393 G A 0.032948 -5.9895e-05
9:87887178 G T 0.020488 7.4247e-06
9:87889185 A G 0.261373 6.5614e-05
9:87892144 C T 0.067925 2.7486e-05
9:87897702 C A 0.034312 2.0324e-06
9:87898022 T C 1.144838 -2.1318e-05
9:87898092 G C 0.128207 3.5439e-05
9:87906059 G T 0.041969 -5.7719e-06
9:87907046 A G 0.189881 -1.3570e-05
9:87911617 A G 0.034880 4.1020e-05
9:87911819 C T 0.098465 2.0676e-05
9:87919826 A G 0.099842 1.7156e-05
9:87923309 T C 0.129885 8.8746e-06
9:87925604 G A 1.353289 -1.3787e-05
9:87926264 T C 0.193065 -1.5593e-05
9:87926892 T C 1.128032 -2.4521e-05
9:87930045 C A 1.639230 1.9158e-05
9:87930209 C T 0.078101 -1.8654e-06
9:87935197 C T 0.040177 1.2303e-05
9:87936672 A G 0.178491 -1.5718e-05
9:87947448 G A 0.504336 6.5474e-05
9:87948674 C T 0.035603 1.8117e-05
9:87954460 T C 1.964968 1.5028e-05
9:87961680 A G 0.055799 -3.4502e-06
9:87984079 A C 0.358138 3.4431e-05
9:87996784 C T 0.042205 1.1820e-05
9:88001430 A G 0.029878 -1.0165e-05
9:88002525 C T 0.089111 -1.8141e-05
9:88006270 C A 0.085540 -1.8276e-05
9:88007195 A G 0.041712 -2.4190e-05
9:88007711 G A 1.062034 1.3499e-05
9:88012713 T C 0.299525 5.1678e-05
9:88014875 A G 1.500639 7.2362e-05
9:88016304 C T 0.184210 -1.0180e-05
9:88016931 C T 1.506222 -2.1545e-05
9:88017540 T C 1.914872 -6.1914e-06
9:88022795 C T 0.073343 3.5964e-06
9:88028936 C T 0.331003 1.7089e-05
9:88030014 C T 0.902203 -1.8110e-05
9:88038928 C T 0.050304 3.1000e-06
9:88043991 A G 0.051093 -1.9491e-05
9:88045470 T C 0.020127 -1.8557e-05
9:88055368 G C 0.260195 8.9887e-08
9:88059730 G T 0.089335 -2.4273e-05
9:88067803 A G 1.367827 2.6566e-05
9:88071547 A G 0.123565 7.4725e-06
9:88086457 G A 0.028953 -2.0927e-05
9:88086685 G A 0.293468 1.3787e-05
9:88098227 T C 0.183289 2.2685e-05
9:88099866 T C 1.910285 5.7525e-06
9:88101673 T C 0.586264 8.6810e-06
9:88104161 T G 0.679510 -1.4097e-05
9:88106478 T C 0.810853 2.6417e-06
9:88106667 T C 0.032091 -2.3399e-05
9:88108037 A C 0.038651 2.7506e-05
9:88108591 A G 0.036363 -3.3093e-05
9:88110232 T C 0.573044 8.2885e-06
9:88115736 T G 0.021955 1.2944e-05
9:88116256 G A 0.538937 5.8086e-06
9:88118237 A G 0.824969 2.0266e-05
9:88124353 T C 0.512678 2.2537e-05
9:88126007 T C 0.049759 -5.2142e-05
9:88126976 A G 1.058685 -7.0342e-06
9:88128113 C T 0.237195 -2.7975e-05
9:88136799 A G 0.029790 1.1362e-05
9:88140497 G T 0.175901 -3.4005e-05
9:88141836 A G 0.046165 -1.1354e-05
9:88149926 G A 0.034549 8.1685e-05
9:88157242 A G 0.069318 -4.4291e-06
9:88162975 A G 0.031601 2.1285e-06
9:88167493 C G 0.076439 -2.0249e-05
9:88169525 T C 0.051820 -1.0609e-05
9:88176377 G T 0.183133 -6.5078e-06
9:88198914 T C 0.033094 1.5775e-06
9:88200133 T C 0.232709 -2.1527e-05
9:88244588 C T 0.152502 7.3884e-06
9:88264396 C T 0.076020 -9.7204e-06
9:88285174 G A 0.715458 -3.1308e-05
9:88296425 A G 0.025993 1.7913e-05
9:88297151 C T 0.048924 -2.9103e-05
9:88298175 G C 0.101458 -2.8883e-05
9:88299327 T C 0.033503 -1.7337e-06
9:88308127 T C 0.423655 -2.9113e-05
9:88316886 T C 1.378382 -5.2295e-05
9:88324747 T C 0.262399 -2.3838e-05
9:88325589 T C 0.036649 -2.1486e-06
9:88329242 T C 0.042670 -2.0412e-06
9:88339287 C T 0.169731 -9.3347e-06
9:88355257 C T 0.335157 -3.3554e-06
9:88365121 C G 0.086550 -2.3788e-05
9:88371591 A G 0.083460 1.3383e-05
9:88380817 G A 1.572982 -2.9353e-05
9:88409720 G A 0.130044 -4.8559e-06
9:88410441 C T 0.044815 1.0028e-05
9:88424310 A G 0.425125 2.4742e-05
9:88476257 C T 0.037853 -8.7713e-06
9:88478096 C A 0.055682 1.7400e-05
9:88479014 G T 0.026204 -1.6069e-05
9:88479374 A G 0.055974 7.0827e-06
9:88491533 T A 0.048272 5.8701e-06
9:88504811 G A 0.522143 2.3994e-05
9:88505221 T C 0.053962 -1.5893e-05
9:88513775 T C 0.190773 -2.5150e-06
9:88513953 G A 0.413064 2.5474e-05
9:88515556 G A 0.071798 8.2937e-06
9:88520203 T C 0.225728 -2.8802e-05
9:88527831 A C 0.282952 -1.7152e-05
9:88535702 G C 0.048295 -2.7975e-05
9:88536982 C A 0.117142 -4.4244e-06
9:88537162 A G 0.263198 -3.8681e-05
9:88537208 T C 0.021474 -2.0879e-05
9:88538154 T C 0.449443 1.4687e-05
9:88543703 C A 0.038645 1.9974e-05
9:88563443 G C 0.020731 -1.5617e-05
9:88565033 G A 0.032867 -1.9726e-06
9:88567760 C T 0.316718 -1.6699e-05
9:88573320 A G 0.021312 -1.5702e-05
9:88591451 T G 0.054900 -1.0401e-06
9:88596483 G A 0.211738 1.5364e-05
9:88610432 G A 0.052261 -1.4818e-05
9:88614156 T C 0.100215 -8.5669e-06
9:88634662 T C 0.129479 -2.8137e-05
9:88635939 T G 0.359777 -5.9109e-05
9:88648505 A G 0.069084 3.0125e-05
9:88650029 C T 1.520251 -1.3784e-05
9:88659311 T C 0.041631 1.5618e-05
9:88667348 A G 0.055439 1.9717e-05
9:88669475 G T 0.540962 1.5784e-05
9:88669789 G A 1.189563 2.5001e-05
9:88669829 T C 0.043815 -8.8918e-06
9:88684633 T C 0.053423 2.9305e-05
9:88685218 A G 0.047013 3.5431e-05
9:88689848 A G 0.030469 7.0865e-07
9:88690491 A G 0.458450 -3.5628e-05
9:88692838 A G 0.229834 -1.5314e-05
9:88696853 G A 1.141537 6.4075e-05
9:88699557 A G 0.193305 -4.0926e-06
9:88713394 A G 1.155598 4.9024e-05
9:88717382 T C 0.198223 -9.7353e-06
9:88720605 A G 0.227672 -6.4036e-06
9:88731367 T C 1.420260 7.8877e-05
9:88732311 A G 0.152434 7.6273e-06
9:88736443 T C 0.024061 -5.5867e-06
9:88737210 C G 0.040466 8.9889e-06
9:88738450 C T 0.989756 5.1618e-05
9:88766713 A G 0.896864 -6.3450e-05
9:88784346 A G 0.114224 -4.1300e-06
9:88784384 C T 0.073622 -2.1891e-05
9:88784517 C T 0.052170 -1.2773e-05
9:88795173 C T 0.316351 1.1415e-04
9:88799699 A G 0.572093 -5.2713e-05
9:88810910 T C 0.066452 -3.6541e-05
9:88811119 T C 1.304796 2.9020e-06
9:88824007 T C 0.049999 3.8894e-06
9:88838707 C A 0.369807 2.2049e-05
9:88838795 T C 0.036960 2.6946e-05
9:88847177 T C 0.039687 2.9897e-05
9:88847202 A G 0.275895 6.8767e-05
9:88849228 A G 0.076589 -4.7372e-05
9:88854443 G A 0.859985 -3.3724e-06
9:88859330 C A 0.076627 -9.7469e-07
9:88870312 G C 1.882943 1.0156e-05
9:88872469 G T 0.046393 3.4833e-05
9:88893891 T C 1.311051 -8.6279e-07
9:88925774 G A 0.305487 -3.3388e-07
9:88926109 C T 0.449122 2.6604e-05
9:88938668 A G 0.033140 -3.1895e-06
9:88948988 C T 0.688534 5.4209e-06
9:88957849 G T 0.066014 -3.6124e-05
9:88970402 C T 0.058220 -1.0839e-05
9:88987031 C T 1.175463 3.5626e-05
9:88989506 A C 1.429854 1.4345e-05
9:89000818 G A 0.057256 -2.1719e-05
9:89004058 T C 0.084872 -3.0635e-05
9:89012169 C T 0.309772 4.4278e-06
9:89021366 A G 1.894459 -6.0400e-06
9:89025919 C T 0.431568 8.8618e-06
9:89029191 C A 0.400324 -4.7091e-06
9:89030566 C G 0.553634 -2.5382e-06
9:89031729 C T 1.662333 -4.5268e-06
9:89033358 G A 0.032481 -2.4352e-05
9:89036027 T C 1.001065 -2.6123e-05
9:89041277 T G 0.627343 3.7087e-05
9:89049296 G T 0.135267 1.0987e-05
9:89049739 C T 0.023464 3.2969e-05
9:89052524 T C 0.947252 -2.4694e-05
9:89052563 T C 1.421987 -2.1258e-05
9:89057080 G A 0.197586 4.7326e-06
9:89058886 A G 0.031770 2.1251e-05
9:89058895 G A 0.034338 -8.6457e-06
9:89058963 G A 0.464039 -3.0409e-05
9:89061129 G A 0.331509 -3.3111e-06
9:89063975 T C 0.031825 -1.9490e-05
9:89067617 C A 0.028904 1.9703e-05
9:89080060 T C 1.752230 7.3418e-06
9:89081710 A G 0.031517 -2.2908e-05
9:89086618 A T 0.057266 7.7810e-06
9:89098390 A C 1.004888 -1.5263e-05
9:89102424 A G 0.044799 1.7175e-06
9:89109647 T G 0.039573 1.7970e-05
9:89122514 A G 0.047373 1.6336e-06
9:89123908 A G 1.058019 -1.5844e-05
9:89128802 T C 0.092233 4.0543e-06
9:89130141 C T 0.028317 5.2451e-06
9:89131767 A G 0.244609 -1.6659e-05
9:89131913 G A 1.214221 -1.4426e-05
9:89145489 T C 0.547360 -3.4616e-05
9:89146022 G A 0.069837 2.3503e-05
9:89147852 A G 0.614792 2.9101e-06
9:89149329 C T 1.809460 -7.3586e-06
9:89157066 A G 0.366600 1.0533e-05
9:89162181 T C 1.077936 2.4965e-06
9:89167474 G A 0.088037 2.5953e-05
9:89168874 A C 1.465081 1.9046e-05
9:89170857 G C 0.684126 5.3755e-06
9:89172724 T C 1.110413 2.3118e-05
9:89174596 C T 0.049707 4.3923e-06
9:89175666 T C 0.951167 -1.2189e-05
9:89185733 T G 1.200777 2.7034e-06
9:89189773 T C 0.194814 3.6021e-05
9:89191784 G A 0.979642 -4.9193e-06
9:89193482 T C 0.960810 -7.7235e-05
9:89194857 A G 0.313988 -3.3448e-05
9:89199377 A C 0.366989 -4.7455e-05
9:89199480 T G 0.659205 -3.3096e-05
9:89199980 A G 0.058584 1.3647e-05
9:89204323 C A 0.027181 2.4741e-05
9:89204466 A G 0.022039 -1.7847e-05
9:89205045 A G 0.048850 6.0213e-06
9:89205627 A G 0.055831 1.0019e-05
9:89205672 T C 0.666345 3.5723e-05
9:89207984 T C 0.241720 -6.2792e-05
9:89209749 A G 0.043978 -1.9043e-06
9:89212474 C T 0.241636 -6.5155e-05
9:89214004 G T 0.182003 -3.4772e-05
9:89214560 A G 0.042053 9.9776e-06
9:89219781 G A 0.733842 4.0059e-05
9:89228799 C A 0.066098 -2.3977e-06
9:89229231 T C 0.034652 -1.7216e-06
9:89230779 T C 0.783919 4.4724e-05
9:89234361 G A 0.036217 1.1881e-05
9:89234777 C G 0.116149 -1.3433e-05
9:89237682 G A 1.213744 1.7863e-05
9:89242001 T G 1.492658 1.1874e-05
9:89248789 A G 1.039271 2.0943e-05
9:89254519 C T 1.314566 -4.0498e-05
9:89266318 G A 0.138058 1.2310e-05
9:89267952 G T 0.050265 3.8875e-05
9:89271591 C T 1.357245 -1.4281e-06
9:89272070 G T 0.680809 2.4565e-05
9:89272768 A G 0.712602 -2.2836e-05
9:89273669 C A 0.100578 5.4927e-07
9:89273750 C T 0.117236 -3.3490e-05
9:89279949 G A 0.050619 7.9786e-05
9:89280087 A G 0.082171 1.3417e-05
9:89287572 T C 0.034279 -2.4703e-05
9:89288340 G A 0.574242 4.7934e-08
9:89292920 C T 0.637964 -9.1320e-06
9:89295733 T G 0.065838 -2.4781e-05
9:89299897 C T 0.034815 1.5902e-05
9:89300815 A G 0.082425 -2.2785e-05
9:89300845 G A 0.035130 2.4369e-05
9:89307874 A G 1.031695 -9.5943e-06
9:89309564 A G 0.062807 -3.0233e-05
9:89312971 C T 0.856080 -4.7156e-06
9:89314179 T C 0.230347 -6.0414e-06
9:89314345 T C 0.145361 -5.2063e-06
9:89315810 G A 0.056711 -2.4055e-05
9:89316235 G A 0.596469 1.8969e-06
9:89316962 A G 0.046182 -2.9336e-05
9:89317439 C T 0.054449 -1.4597e-05
9:89320731 G A 0.045610 -1.7298e-05
9:89339322 A C 0.120099 3.7649e-05
9:89340501 A G 0.884822 8.2022e-06
9:89351749 T C 0.026638 -2.2884e-05
9:89362954 T C 0.091983 1.8456e-05
9:89368334 A G 0.517303 -7.1175e-07
9:89371107 G A 0.642962 1.3307e-05
9:89372790 G A 0.327027 1.0484e-05
9:89378267 A G 0.456399 1.6811e-05
9:89379911 A C 0.067299 -3.3695e-05
9:89381174 T G 0.953325 1.1436e-05
9:89382377 T C 0.079321 -1.6981e-05
9:89382706 T C 0.078805 4.5790e-05
9:89399849 G T 0.064310 1.4803e-05
9:89402796 A G 0.098524 1.4272e-05
9:89406249 T C 0.387639 1.3892e-05
9:89411956 A G 0.094603 1.4770e-05
9:89414023 T C 0.182198 1.4221e-05
9:89415661 T C 0.443114 1.4744e-05
9:89425076 A G 0.749539 1.7144e-05
9:89431262 T G 0.060314 3.0806e-05
9:89431805 A G 0.070707 -8.2881e-06
9:89435024 C A 0.334031 1.2434e-06
9:89437343 T C 1.499237 3.8767e-05
9:89437508 G A 0.189722 -2.6855e-05
9:89438251 G A 0.682964 -1.8035e-05
9:89438655 T C 1.391797 -3.2008e-06
9:89440597 A G 0.711849 -2.3133e-05
9:89441916 C T 1.328552 3.9886e-06
9:89443942 T G 0.871079 -1.9893e-05
9:89456443 G A 1.140554 -1.0546e-05
9:89472918 T G 0.173282 -3.6238e-05
9:89479792 A C 0.070269 5.5558e-05
9:89480799 C T 0.073145 -3.1794e-05
9:89483458 T C 0.198073 3.9127e-05
9:89493839 C A 0.146422 3.6301e-05
9:89497016 T G 0.066465 -6.0549e-05
9:89498271 G A 0.688092 4.0076e-05
9:89500510 T C 0.087316 2.6979e-05
9:89502424 T C 0.062748 3.7633e-05
9:89502790 G A 0.054962 3.9157e-05
9:89506196 A G 0.857920 5.7713e-05
9:89512998 C T 0.087952 9.1923e-06
9:89519096 A G 0.519436 9.0601e-05
9:89525449 G A 0.378684 7.4662e-05
9:89533914 A G 0.024061 -1.0344e-05
9:89539277 A C 0.087543 2.2035e-05
9:89541469 A C 0.169361 4.8450e-05
9:89554097 C T 0.919140 3.7101e-05
9:89555152 T G 0.121680 -2.7107e-06
9:89566294 C T 0.063001 1.4894e-05
9:89567590 G A 0.479717 1.3435e-05
9:89573946 A G 0.756949 8.9663e-06
9:89574149 T C 0.121735 1.1258e-05
9:89575478 A G 0.670299 4.3515e-06
9:89584086 T C 0.617736 6.2841e-05
9:89588417 G A 0.256501 5.3437e-05
9:89589499 T G 0.386279 2.4867e-05
9:89598076 G A 0.024561 -2.2725e-06
9:89600697 A G 0.234293 3.2477e-05
9:89602963 A G 0.061340 3.3226e-05
9:89603014 A C 0.033961 5.8271e-05
9:89607469 G A 1.688040 7.6705e-05
9:89612554 G A 1.443850 5.8031e-05
9:89612754 A G 0.043689 2.6244e-05
9:89619991 C T 1.215513 3.5082e-05
9:89643751 T C 0.172818 1.8553e-05
9:89650543 T C 1.565699 3.0293e-05
9:89654140 A G 0.024574 5.9610e-06
9:89669414 T C 1.272542 3.0359e-05
9:89669665 A G 0.982875 1.3775e-05
9:89674047 A C 1.079990 6.4532e-06
9:89682949 A G 0.049447 3.7361e-05
9:89695802 A G 0.020416 2.7247e-05
9:89697243 A T 0.554754 -2.8187e-05
9:89697360 C T 0.056935 -1.3606e-05
9:89702614 G C 0.081321 4.8558e-05
9:89715365 C T 0.041537 -1.6328e-05
9:89721727 G A 0.638434 -3.0851e-06
9:89753988 C T 0.224916 -9.1817e-06
9:89754862 A G 0.038726 -1.0751e-05
9:89756929 T C 0.085050 1.5831e-05
9:89758746 T C 0.313021 -2.0212e-06
9:89761928 C T 1.557613 1.4713e-05
9:89763318 C A 0.714169 -2.9296e-05
9:89764529 G A 0.096271 -2.2927e-05
9:89765058 G A 1.555818 7.0805e-06
9:89767219 A G 0.050538 2.0409e-05
9:89771569 A G 0.043686 -1.1687e-05
9:89772413 A C 0.999857 9.0856e-06
9:89772547 C T 0.035350 3.4721e-05
9:89775972 G A 0.051258 -2.5275e-05
9:89800655 T C 0.022393 -1.5150e-05
9:89802142 A C 0.969269 5.4204e-06
9:89809527 C T 0.070048 2.8157e-05
9:89827662 A C 0.541394 -2.6029e-05
9:89828734 T C 0.041839 5.0576e-05
9:89836172 T C 0.177397 -5.6876e-05
9:89845598 G A 0.038713 -1.2004e-05
9:89852170 T C 0.371826 1.6277e-05
9:89854041 A G 0.830188 -1.0350e-05
9:89860983 G C 0.062401 4.5949e-07
9:89862258 G A 0.771916 -2.2575e-05
9:89868247 G A 0.114636 -1.5895e-05
9:89871345 C A 0.156842 -1.0107e-05
9:89873518 G C 1.782767 3.5162e-07
9:89874486 C T 1.151658 1.1686e-05
9:89875705 T C 0.133170 4.5392e-05
9:89885092 G A 1.705669 1.0064e-05
9:89904662 T C 0.021452 8.4490e-07
9:89910210 T C 0.471618 3.6199e-06
9:89910393 A G 0.084807 1.0892e-04
9:89916665 C T 0.083197 1.9553e-05
9:89916792 G A 1.069922 8.9719e-06
9:89922627 T C 1.167348 -2.6701e-06
9:89922669 T C 0.161665 8.9543e-06
9:89924102 C T 1.880859 -1.5868e-06
9:89928492 A G 0.028141 8.7734e-06
9:89936504 A C 1.834531 2.2195e-05
9:89948499 C A 0.106083 -7.2030e-06
9:89951180 G T 0.840182 2.2817e-05
9:89952763 G A 0.829464 4.8580e-06
9:89956112 A G 0.083453 -6.1124e-05
9:89956566 A G 0.804037 4.3971e-05
9:89959729 A G 0.184824 -1.9149e-05
9:89961776 C T 0.720492 4.4245e-05
9:89963234 G A 0.051712 -1.8102e-05
9:89967335 T G 1.479574 5.7888e-05
9:89967903 A G 0.057094 1.3367e-05
9:89969556 C T 1.489263 6.1540e-05
9:89970895 T G 0.204016 -4.7846e-05
9:89979884 T C 1.514635 1.2825e-05
9:89986101 T G 0.078942 -6.0708e-05
9:89988800 T C 0.024717 -1.0932e-06
9:89990469 A C 0.060927 -3.4267e-05
9:90000734 G A 1.894105 1.6004e-05
9:90001865 A C 0.024860 -6.3925e-05
9:90007176 A G 0.216863 -4.8920e-06
9:90009994 C A 0.432490 -2.2156e-05
9:90012544 C T 0.385925 -1.5602e-05
9:90019054 G T 0.039820 2.4262e-05
9:90031669 C G 0.215007 -1.0987e-05
9:90034312 C T 0.158189 6.8529e-05
9:90034729 C T 1.368038 1.7037e-05
9:90037078 G A 0.371757 1.9988e-05
9:90037850 C T 0.615321 -2.2889e-05
9:90042480 A G 0.111812 2.3471e-05
9:90043804 A G 0.038788 -2.0993e-05
9:90046484 T A 1.314757 8.1603e-05
9:90049267 G A 0.089870 1.1505e-05
9:90051212 C T 0.174771 2.5456e-05
9:90054710 A G 1.228159 1.0321e-04
9:90054906 G A 0.030868 -1.7828e-05
9:90059352 T C 0.071895 3.6638e-06
9:90063338 C T 0.033624 3.6707e-05
9:90065229 G A 0.024470 -1.9523e-05
9:90066798 T C 1.324923 9.0152e-05
9:90066956 T C 1.241227 3.4776e-05
9:90067216 G A 0.045052 -1.5238e-06
9:90075129 G A 0.080110 1.6955e-05
9:90078449 G A 0.212478 6.9964e-05
9:90079144 A G 0.537428 3.1235e-05
9:90084152 A G 0.037931 5.4684e-05
9:90085205 T G 0.321717 -1.6483e-05
9:90095024 G T 0.796769 1.5527e-05
9:90099473 A C 0.058886 -2.1485e-06
9:90101452 A G 0.059343 1.5067e-05
9:90104082 T G 0.097819 2.2594e-05
9:90109967 C T 0.918218 7.4334e-06
9:90114082 T C 0.091539 1.6208e-05
9:90124746 A G 0.106551 2.8432e-05
9:90125510 C A 0.346323 3.7120e-05
9:90131912 T C 0.043533 9.5939e-06
9:90136246 A G 0.577484 1.9812e-05
9:90137259 G C 0.134303 -5.8561e-06
9:90137721 C T 1.274818 -5.6010e-06
9:90141350 G A 0.874779 1.5498e-05
9:90144322 T C 0.064456 3.0826e-05
9:90161223 A G 0.862702 -3.7802e-05
9:90161484 A G 0.030099 -2.0992e-05
9:90162368 A G 0.048687 -6.4452e-06
9:90165515 T C 0.647091 -3.5530e-05
9:90170885 C T 0.732950 1.0999e-05
9:90173374 G A 0.291154 -3.3418e-06
9:90175310 T C 0.599660 -1.5287e-06
9:90177930 G A 1.243353 -2.4670e-05
9:90179178 A G 0.050716 2.7206e-05
9:90184641 T C 0.478360 -8.7485e-06
9:90190411 A G 0.034315 -7.1604e-06
9:90195638 A G 0.080850 -3.7439e-05
9:90197858 G A 0.034688 -8.0071e-06
9:90198880 G A 0.023130 1.7405e-05
9:90200284 C A 0.045377 -2.9998e-05
9:90205901 A G 0.103217 -1.0906e-05
9:90211490 A C 1.716552 5.5538e-06
9:90213209 C G 1.854886 1.2795e-05
9:90215100 A G 0.130031 -5.6157e-06
9:90216821 A G 1.404784 -1.0306e-05
9:90218178 T C 0.913346 2.7407e-05
9:90218347 G A 1.122728 6.0298e-06
9:90219086 G A 0.228814 -3.1077e-05
9:90219761 C A 0.029660 2.7009e-06
9:90222090 T C 0.049866 1.7614e-06
9:90227535 G A 0.249539 -1.3835e-05
9:90229573 T C 0.444376 -3.2799e-05
9:90233028 A C 0.100270 5.5661e-06
9:90234562 C T 0.044289 -1.0852e-05
9:90235794 C A 0.428397 -1.3295e-05
9:90236867 A C 0.030868 2.1774e-05
9:90239152 A G 0.822278 -2.3613e-05
9:90240813 T C 0.690764 -4.9170e-06
9:90242590 C T 0.029615 -1.9918e-05
9:90246317 T C 0.703666 -1.3265e-05
9:90250142 A G 0.147718 4.8337e-06
9:90258153 C T 0.379473 -4.9000e-06
9:90261695 G A 0.958444 -3.1593e-05
9:90262000 G A 0.021409 1.2275e-05
9:90262011 T C 0.318919 -2.9664e-05
9:90265695 T C 0.251292 -1.2350e-05
9:90270327 T C 0.787269 -2.4758e-05
9:90274869 A G 0.368505 -3.3513e-05
9:90277020 C T 0.123322 2.1693e-05
9:90283061 C T 0.042679 -1.8644e-06
9:90285464 C T 1.039492 8.7311e-06
9:90286366 A G 0.041378 1.9707e-05
9:90289936 T C 0.227506 -9.3849e-06
9:90290816 G A 1.618771 -6.1462e-06
9:90291121 A G 0.625240 9.9870e-07
9:90292625 C T 0.940653 3.6525e-05
9:90293232 A G 0.020757 8.2076e-06
9:90294459 A C 0.056782 7.9157e-07
9:90298918 A G 0.944769 4.9505e-05
9:90299152 A G 0.048077 -1.6052e-05
9:90311235 T G 0.335008 -1.2854e-05
9:90316555 T C 0.067611 1.4126e-05
9:90317606 G A 0.428397 9.0624e-06
9:90320698 G T 0.053595 -3.6144e-06
9:90322023 A G 1.274947 1.0139e-05
9:90324869 T C 0.251379 -1.1477e-05
9:90325119 C T 0.071564 1.8150e-05
9:90332899 T C 0.050060 1.5922e-05
9:90342675 T C 0.880950 1.9188e-05
9:90343505 A G 0.108953 -7.4795e-06
9:90343780 C A 1.271646 1.1943e-05
9:90348396 T G 0.121478 1.6234e-06
9:90354228 A C 1.025100 5.8454e-06
9:90357419 G T 0.109644 -8.9104e-06
9:90364705 G A 0.056584 -9.3525e-06
9:90370284 G T 0.048980 2.3119e-05
9:90372390 C T 1.182990 -4.4783e-05
9:90378301 A G 0.044809 2.0946e-05
9:90379168 A G 0.033004 1.5633e-05
9:90380024 C T 1.942520 -5.3743e-05
9:90382527 G A 0.027979 2.5234e-05
9:90382577 T C 0.105347 -1.1046e-05
9:90386959 T C 0.116684 -2.8470e-05
9:90388370 A G 0.889733 1.3043e-05
9:90388501 G A 0.068503 1.2282e-06
9:90390559 A G 1.289930 -1.0774e-05
9:90405244 A G 0.394108 -3.0196e-05
9:90410778 A G 0.078617 -3.2344e-05
9:90413373 G A 0.032848 -1.8754e-06
9:90415217 A G 0.067701 -2.7965e-05
9:90418079 G T 0.024931 -1.8076e-05
9:90425525 T C 1.231729 -1.4014e-05
9:90425888 T C 0.039164 7.5445e-08
9:90427722 G A 0.207373 -3.6918e-05
9:90429029 T C 0.086401 -1.8485e-05
9:90432159 A G 1.038749 4.1216e-06
9:90443364 T C 0.044575 3.2996e-05
9:90445954 A G 0.127525 2.6320e-05
9:90449574 T C 0.138938 -2.8659e-05
9:90451642 C T 0.053777 1.5340e-05
9:90452318 C T 0.262821 -1.0247e-06
9:90463410 G T 0.027823 1.5336e-05
9:90474021 T C 0.402625 -1.1085e-05
9:90474245 A G 0.027518 1.2901e-05
9:90474285 T C 0.031390 1.1834e-06
9:90478783 T G 1.415021 -1.2875e-05
9:90479853 G A 0.436012 -1.5488e-06
9:90481063 A G 0.027817 1.2861e-05
9:90482607 G T 0.984469 -6.1630e-06
9:90483430 T C 0.036090 -1.0786e-05
9:90483504 G A 0.454860 -1.9543e-05
9:90485873 T G 0.871170 1.1906e-05
9:90490430 T C 0.360692 -9.9898e-05
9:90491436 C T 0.021517 4.8996e-06
9:90492578 C T 1.092084 -1.2819e-05
9:90494280 C T 0.636665 2.7548e-06
9:90496078 G A 0.968636 -2.0287e-05
9:90500193 G C 0.107787 1.3876e-05
9:90500405 C A 1.126500 -1.8652e-05
9:90501514 G C 0.206990 1.5564e-05
9:90501609 T C 0.102386 6.8201e-06
9:90503451 A G 1.022584 -2.4419e-05
9:90504714 T G 0.108488 9.3875e-06
9:90505080 A G 0.045743 4.5409e-06
9:90506306 T C 0.845486 3.1043e-05
9:90510703 T C 0.105749 6.7311e-06
9:90511446 G A 0.032302 -2.8184e-05
9:90511952 T C 0.072181 2.9969e-05
9:90513546 C A 0.042514 -1.9662e-05
9:90514482 T C 0.906803 -4.6197e-05
9:90567110 T C 0.033244 1.5056e-06
9:90568894 T G 0.037892 -9.7339e-06
9:90573009 T C 0.048954 -2.7386e-05
9:90579892 A G 0.041540 1.5999e-06
9:90581746 C T 1.836806 1.9027e-05
9:90583057 G T 0.994287 7.3352e-05
9:90583521 T C 1.219204 5.8484e-05
9:90588903 T C 1.810846 -2.1319e-06
9:90588970 A C 0.098572 -9.0721e-07
9:90602912 A C 1.235894 5.9861e-05
9:90611645 T C 0.200423 -1.5916e-05
9:90612088 G A 0.038109 -8.9430e-06
9:90632383 G A 0.095210 -7.3056e-06
9:90636280 C T 0.149769 -6.1104e-06
9:90647962 C T 0.812706 -2.9648e-05
9:90658682 A G 0.056026 8.1374e-06
9:90658749 T C 0.240068 1.3786e-05
9:90659042 T C 0.023029 -2.3943e-06
9:90659805 G A 0.285973 2.3876e-05
9:90663367 T C 0.028787 -6.2605e-06
9:90669897 A G 0.628385 -6.6968e-06
9:90671025 C T 0.051265 3.4435e-05
9:90675441 A G 0.067912 5.9789e-06
9:90675875 A G 0.036853 -2.3191e-05
9:90678919 G A 0.224965 -2.5796e-05
9:90679565 C T 0.041852 -3.8231e-05
9:90684844 T C 0.024464 6.8668e-06
9:90695610 C T 0.103292 9.5523e-06
9:90702833 G A 0.220194 -5.3816e-05
9:90703042 C T 0.201072 1.5957e-05
9:90710223 G A 0.031452 -3.6629e-06
9:90712600 C T 0.716906 1.5435e-06
9:90720218 C A 0.166508 2.7802e-05
9:90724133 A G 0.036545 -5.3252e-06
9:90760311 C T 0.044546 -1.1220e-05
9:90760815 G C 0.103143 -1.9046e-06
9:90760954 C A 0.388470 4.0429e-06
9:90765374 G A 0.077384 1.8573e-05
9:90766431 T C 0.074005 2.2922e-05
9:90770011 G A 1.839234 -6.4507e-05
9:90772863 G A 0.777047 1.9160e-05
9:90776055 C A 0.020851 2.7312e-06
9:90788525 G A 0.158919 8.0156e-05
9:90789516 T G 0.042981 1.6356e-05
9:90792020 A G 0.050804 3.2835e-05
9:90792564 C G 0.099858 -6.7008e-06
9:90792706 A G 0.179491 2.4146e-05
9:90796268 A G 1.842318 -7.8779e-05
9:90798480 C G 1.011318 -4.8856e-05
9:90800369 T C 0.048093 4.4629e-05
9:90805842 C A 0.029505 -3.9470e-05
9:90810220 C A 0.664787 6.6838e-07
9:90811182 C T 1.540258 8.2197e-06
9:90816905 C T 0.234225 1.3861e-06
9:90826282 A G 0.127616 -1.2474e-05
9:90827621 T C 0.041540 3.6926e-07
9:90831588 G T 1.725445 -2.3394e-05
9:90835589 A G 1.614831 1.2599e-05
9:90835726 C T 1.535584 8.6042e-06
9:90836783 A G 1.805481 -1.5184e-05
9:90849419 A G 1.751561 -1.9314e-05
9:90849747 A G 0.026077 -2.6122e-05
9:90853162 C T 0.226117 -3.4452e-05
9:90855152 G T 0.371157 1.4695e-05
9:90856685 C T 1.431873 -2.0526e-05
9:90864654 T C 1.802073 -1.1915e-05
9:90868783 T C 0.021286 -1.1617e-05
9:90877091 G A 0.068808 -2.3653e-05
9:90885659 A G 0.082863 -7.1353e-06
9:90888614 T A 0.043887 2.4153e-06
9:90890583 A G 1.826037 -1.8742e-06
9:90890633 C T 0.058425 5.7716e-06
9:90890867 G A 0.056104 -2.7850e-05
9:90891114 G T 0.737874 -1.6192e-05
9:90891529 C T 1.833126 1.9467e-05
9:90893021 T C 0.052693 -5.1954e-05
9:90893431 G A 1.356827 4.5282e-05
9:90895675 G A 0.403583 1.1506e-05
9:90896018 A G 0.241012 -2.9664e-05
9:90899627 A G 0.351848 -3.7385e-05
9:90900398 A G 0.119200 -4.5805e-05
9:90905263 T C 0.175706 7.7059e-06
9:90905949 C T 0.188141 -3.4395e-05
9:90922116 C T 0.496381 -7.4223e-05
9:90938864 C T 0.121027 -4.0075e-05
9:90955595 A G 0.120488 -5.7622e-05
9:91002998 A G 0.265853 -5.6316e-05
9:91025796 G T 0.070756 -2.2772e-05
9:91032911 G A 0.086420 -3.7075e-05
9:91060766 G A 0.043643 -2.3592e-05
9:91062644 T G 0.041446 -2.3771e-05
9:91063860 C T 0.043131 -3.4775e-07
9:91075163 A G 0.065981 -1.6240e-05
9:91076306 G A 1.887126 7.5144e-06
9:91079291 G A 0.056114 -1.3720e-05
9:91089311 G A 0.048590 1.3606e-05
9:91089492 A G 0.023818 6.6530e-06
9:91098867 A G 0.275470 -4.5732e-05
9:91104359 T G 0.068101 2.5460e-05
9:91105435 T G 0.132199 2.4727e-05
9:91110540 G A 0.145643 5.7237e-05
9:91112397 C A 0.147393 -2.4037e-05
9:91125958 G A 0.113860 2.8515e-05
9:91130846 A G 0.168004 1.2699e-05
9:91137966 T C 0.036194 7.5288e-06
9:91138588 T C 0.047730 3.6837e-06
9:91149208 A G 0.156342 -1.6976e-05
9:91152492 G T 0.170915 1.6516e-06
9:91159937 A G 0.054517 9.0121e-06
9:91161674 T C 0.177070 7.6884e-06
9:91166475 A C 0.113104 1.9976e-05
9:91166841 A G 0.042170 1.7609e-05
9:91174725 A G 0.064852 -1.1776e-05
9:91182764 A G 0.125480 1.0089e-05
9:91183497 T C 0.053050 -2.1798e-05
9:91186956 T C 0.226555 -1.4744e-05
9:91190136 C T 0.081389 1.1641e-05
9:91191279 T C 0.140664 1.2344e-05
9:91197982 A G 0.064163 1.1773e-06
9:91199098 T C 0.208869 5.2993e-07
9:91200013 G A 0.335122 -4.4187e-05
9:91200572 T C 0.102753 -2.0515e-05
9:91202260 A G 0.042368 -3.3162e-05
9:91202476 T C 0.233917 9.8299e-06
9:91204484 G A 0.395903 2.7972e-05
9:91204508 T C 0.062304 1.9568e-05
9:91205952 C T 0.831259 1.6267e-05
9:91211876 G C 0.063388 -8.0387e-06
9:91222758 C T 0.540901 2.6092e-06
9:91237663 A G 0.880852 2.3281e-05
9:91242093 G A 0.233982 -4.9802e-06
9:91260297 G A 0.496459 1.4144e-05
9:91262493 C A 0.262321 1.7711e-05
9:91262522 A T 0.302203 1.8621e-05
9:91263121 G C 0.224702 -2.9569e-05
9:91264206 G A 0.158705 2.8058e-05
9:91273862 T G 0.373345 9.1057e-06
9:91279803 C T 1.963627 -3.7947e-05
9:91280461 G A 0.037015 -4.3235e-06
9:91280567 C T 0.124731 4.6813e-06
9:91295698 T C 1.104535 -3.0508e-06
9:91299121 T C 0.044857 -1.3778e-05
9:91312322 G A 0.097187 -2.9200e-05
9:91312829 T C 1.321249 9.6681e-06
9:91313333 A G 0.055130 2.1936e-05
9:91316659 T C 0.035827 3.0062e-05
9:91317827 T G 1.132641 1.1660e-05
9:91321431 G A 0.126743 -4.5405e-06
9:91326371 T C 0.089367 -1.3350e-07
9:91329368 G A 0.022724 -7.8222e-06
9:91330562 A G 1.210706 4.9336e-06
9:91334703 G T 0.191832 -9.1794e-06
9:91337109 T C 0.149594 2.5737e-05
9:91340140 G A 0.882034 -2.8218e-06
9:91342832 G A 0.039255 -1.5666e-05
9:91343780 A G 0.091435 -2.4408e-05
9:91343917 C T 0.030589 -2.4171e-05
9:91344771 G A 0.025782 4.8356e-07
9:91348970 T C 0.324738 -4.1845e-05
9:91354493 A G 0.478182 -1.9395e-05
9:91355864 T C 0.157410 2.4262e-05
9:91359502 G A 0.568393 2.9729e-07
9:91364795 G T 0.372351 -6.8160e-05
9:91365618 T C 0.457720 -4.6916e-05
9:91372964 C T 0.161551 2.3726e-05
9:91375034 C T 0.918712 -8.6084e-06
9:91380804 A G 0.116928 2.2725e-05
9:91389174 C T 0.036671 -1.1359e-05
9:91390056 T G 0.581090 2.8774e-06
9:91392494 C T 0.047811 -1.0081e-05
9:91396062 A C 0.371274 -1.1557e-05
9:91396867 T C 0.101912 -4.8815e-06
9:91397911 T C 0.042439 6.9267e-07
9:91403384 C T 0.149895 -2.2334e-05
9:91404090 T C 0.278242 7.5870e-07
9:91411888 G A 1.545948 5.6082e-05
9:91414989 C T 0.049314 -5.3464e-06
9:91416748 C T 1.401174 8.7578e-05
9:91430295 T C 0.029436 1.5659e-05
9:91438244 T C 0.380047 -5.0902e-06
9:91439189 C T 0.191640 5.1648e-06
9:91444149 A T 0.029027 -5.2283e-06
9:91447370 C G 0.182604 1.7437e-05
9:91456777 G A 1.429254 6.5979e-05
9:91458641 T C 0.064981 -2.0773e-05
9:91467848 C A 0.318516 -2.3669e-05
9:91490541 G A 0.622400 -2.7445e-05
9:91506753 T C 0.023811 2.8270e-05
9:91520493 A G 0.057685 -3.0721e-05
9:91530248 G A 0.137298 -1.1175e-06
9:91536651 T G 0.104876 -2.9730e-06
9:91539919 C T 0.785451 -1.8342e-05
9:91540059 A G 1.110222 1.7653e-05
9:91544259 C T 0.045020 -1.0569e-05
9:91547760 A C 0.067176 -4.0665e-05
9:91548970 G A 0.056942 1.5872e-05
9:91553369 C T 1.897117 4.9317e-06
9:91560971 T C 1.116983 1.2100e-05
9:91563561 A G 0.046065 3.6515e-08
9:91577539 C T 1.099569 -6.8332e-05
9:91578800 G T 0.912629 -1.6186e-04
9:91580396 A G 0.120592 1.5366e-05
9:91581627 C A 1.221190 -4.7247e-05
9:91590466 G A 0.046113 1.9663e-05
9:91591680 G A 0.325066 1.4105e-05
9:91592029 A G 1.087439 -8.3257e-05
9:91593290 C T 0.250536 3.0524e-05
9:91596771 T C 0.034500 7.5458e-06
9:91600189 A G 0.109540 -4.2255e-06
9:91602153 A G 1.868265 -1.0568e-05
9:91602354 T G 0.709242 -2.2030e-04
9:91606812 A G 0.048950 -2.8042e-05
9:91609415 T C 0.086086 -4.5230e-05
9:91610543 A G 0.803900 -4.5364e-05
9:91610987 T C 0.044130 -1.1402e-05
9:91614002 G A 0.047259 -6.4778e-06
9:91616843 A G 0.072817 -2.9213e-06
9:91620124 A G 0.391774 -4.5920e-06
9:91623505 C G 0.180072 -3.5981e-05
9:91625073 G A 0.025240 -2.0967e-05
9:91626770 T C 0.067916 1.5992e-06
9:91627100 T C 0.200063 -7.2567e-06
9:91640058 T C 0.942195 3.2497e-05
9:91641870 C T 0.035928 3.4276e-05
9:91641887 C T 1.041550 -9.1345e-06
9:91643166 T G 0.035558 1.3980e-05
9:91649261 G A 0.876555 -2.1520e-05
9:91652538 T C 0.107732 -4.2758e-05
9:91652587 T C 0.037356 3.3971e-05
9:91652977 A G 0.037963 -1.2553e-05
9:91658449 T C 0.149749 -6.8226e-05
9:91663188 T C 0.075514 -5.2381e-05
9:91666487 G A 0.321519 9.9254e-05
9:91669947 A G 0.234414 2.1720e-05
9:91675560 G A 1.675998 3.5912e-06
9:91677656 C T 0.023256 -1.6095e-05
9:91680600 G A 1.366450 -4.8213e-05
9:91688713 T C 0.060976 1.8105e-06
9:91689159 C T 0.033906 1.9308e-05
9:91690082 T C 0.033033 6.9608e-06
9:91697819 C T 0.035607 1.3623e-05
9:91700248 A T 0.023918 -1.8620e-05
9:91712459 A G 0.415511 -1.0304e-04
9:91718538 A G 0.169192 -2.5022e-05
9:91720287 C T 0.072359 -4.1733e-05
9:91720366 A G 0.073531 5.6235e-07
9:91724016 A G 0.072590 2.8713e-06
9:91725387 T G 0.412869 2.6223e-06
9:91733081 A G 0.045367 4.5961e-05
9:91733668 G A 0.151772 9.6768e-06
9:91741106 G A 0.029787 -1.0087e-05
9:91741467 A G 0.082230 1.8194e-05
9:91750616 T C 0.037850 -1.9865e-05
9:91757712 A G 0.425580 2.2984e-06
9:91768648 T C 1.284211 -1.5065e-04
9:91769831 T C 0.077679 4.6657e-06
9:91775958 T C 0.037957 8.1125e-06
9:91800274 C A 0.441543 7.1956e-06
9:91807371 T C 0.084268 1.9076e-05
9:91833761 A G 0.080071 -1.5979e-05
9:91841972 G A 0.532335 -9.4934e-06
9:91851133 G T 0.037249 -4.6279e-05
9:91852147 T C 0.303790 -3.8614e-05
9:91862106 C T 0.022286 1.1554e-05
9:91869856 C A 0.213884 3.0646e-06
9:91875934 A C 0.077355 1.2905e-05
9:91895874 G A 0.044601 3.8444e-06
9:91923383 C A 0.046165 -1.7278e-06
9:91926700 A G 0.277197 2.7695e-05
9:91929907 G T 0.123338 1.9397e-05
9:91930522 A G 1.979639 5.0783e-06
9:91932624 G A 0.048139 -2.5891e-05
9:91934555 G A 0.183516 -3.0020e-05
9:91954848 G C 0.116648 2.6110e-05
9:91960406 A G 0.160386 -3.4264e-05
9:91960794 A G 0.054621 -2.9734e-05
9:91976158 C T 0.080970 -8.6538e-06
9:91976520 T C 0.619651 -1.5322e-07
9:91983957 G A 0.580954 -9.8356e-06
9:91984164 G A 1.825871 -1.7401e-04
9:91989235 C G 0.109362 2.1129e-05
9:91989545 A G 0.038840 -3.8784e-06
9:91990358 C T 0.055958 -9.3325e-06
9:91994101 A G 0.117655 -9.8132e-06
9:91994433 T C 0.155452 -8.5767e-06
9:91999556 C T 0.223459 6.8440e-05
9:92003679 T C 0.596648 -1.9559e-05
9:92008619 C T 0.028427 3.0332e-05
9:92009814 A G 0.099718 1.7798e-05
9:92017170 A G 0.074625 -3.3271e-05
9:92017824 T C 0.108063 3.9645e-06
9:92021256 A G 0.491846 -7.2733e-06
9:92023919 G A 0.047441 -2.4853e-05
9:92030060 T C 0.450732 1.0904e-05
9:92030144 C T 0.045133 -1.5109e-05
9:92033612 T C 0.185947 2.7809e-05
9:92036427 C A 0.795899 -8.3035e-06
9:92037724 A G 0.140434 3.5883e-06
9:92041530 T G 0.056305 5.7074e-05
9:92045980 C A 0.434691 1.5983e-05
9:92046861 C T 0.085651 2.5435e-06
9:92050828 A G 0.078997 4.3828e-05
9:92055945 A G 0.499432 3.7599e-07
9:92061173 T C 0.055526 -4.1627e-05
9:92065201 A G 0.035584 1.9154e-05
9:92068378 T C 0.028823 -1.0990e-05
9:92079970 T C 0.307772 -1.9660e-05
9:92082952 C T 0.033922 2.5035e-05
9:92083177 C A 0.086482 4.0633e-05
9:92089100 C T 0.575725 -7.2711e-06
9:92094296 A G 0.375750 -6.2334e-06
9:92100804 T C 0.574735 -6.2509e-06
9:92107658 A G 0.025963 3.6316e-06
9:92112223 A G 0.080883 -1.2048e-06
9:92114346 G A 0.284000 -2.6269e-06
9:92116192 G T 1.864438 2.8066e-05
9:92116545 C T 0.089069 -8.4499e-06
9:92118922 A G 0.070301 4.4055e-05
9:92118959 G A 0.096609 -4.7462e-05
9:92126838 T C 0.021851 -1.9656e-05
9:92131122 A G 0.069860 -6.0098e-06
9:92133585 A G 0.070486 -4.5419e-06
9:92140163 T G 0.564173 -1.8217e-05
9:92148961 C T 0.080380 -1.4432e-06
9:92149698 A G 0.050333 3.7783e-06
9:92151193 A G 0.473605 6.1623e-06
9:92163354 G A 0.164489 8.6032e-06
9:92164286 C T 0.112043 1.2260e-05
9:92165923 G C 0.123218 1.4868e-06
9:92169256 G T 0.035331 1.8392e-05
9:92169476 A G 0.025405 2.2716e-06
9:92170415 T C 0.091052 -2.0636e-05
9:92171472 T C 0.188024 2.9402e-05
9:92174809 T A 0.079526 -1.8077e-05
9:92180516 T C 0.386065 1.3679e-05
9:92186396 T G 0.048353 -2.9439e-05
9:92193482 T C 0.062151 6.7035e-06
9:92194742 G A 0.574677 -9.6179e-06
9:92196502 G A 0.404469 7.3635e-06
9:92198151 A C 0.081681 -1.0582e-05
9:92207451 T C 0.027619 2.0646e-05
9:92209279 A G 0.993586 2.5869e-07
9:92210908 A G 0.028096 -6.9441e-05
9:92219801 T C 0.140444 -1.6225e-05
9:92223338 G A 0.037580 9.4428e-06
9:92228511 C A 0.538142 1.3230e-05
9:92237199 A C 0.029690 2.3741e-05
9:92237200 A G 0.138493 -1.1365e-05
9:92237409 C T 0.024263 1.2189e-05
9:92238445 A G 0.036908 -2.0345e-05
9:92238610 A T 0.075005 -2.1519e-05
9:92244407 G A 0.785808 6.6204e-06
9:92248027 A C 0.994739 -4.2630e-06
9:92249584 A G 0.497085 -1.3763e-05
9:92256311 C T 0.181208 1.9107e-05
9:92270011 C T 0.230843 -2.3588e-05
9:92274114 G A 1.586079 2.8504e-05
9:92277210 G A 0.659383 1.9044e-05
9:92280112 T C 0.073745 1.1796e-05
9:92281403 C T 1.020605 1.6574e-05
9:92284738 T C 0.033974 2.3091e-06
9:92285084 C A 0.073856 -1.9596e-05
9:92285323 G A 0.151324 3.7658e-06
9:92286094 G A 0.615185 1.7584e-05
9:92288072 C T 0.030618 -9.5490e-06
9:92289568 T C 0.025272 -1.2745e-05
9:92289964 A G 0.466945 1.3023e-05
9:92290961 C G 0.082343 -2.1082e-05
9:92292276 C T 0.086858 -4.0963e-06
9:92294049 A C 0.125734 4.5293e-06
9:92297434 C A 0.034948 3.0785e-05
9:92297544 G A 0.156939 -1.9058e-05
9:92298504 T C 0.055046 1.8139e-05
9:92298513 G A 0.495956 1.8222e-05
9:92298665 T C 0.056244 2.3480e-05
9:92299286 G A 0.102643 4.0540e-05
9:92301054 C T 0.935619 1.0499e-05
9:92309825 C T 0.180078 -1.2142e-05
9:92310657 A C 0.842967 -1.3104e-05
9:92310849 G A 0.181640 1.1234e-05
9:92311364 A G 0.059327 1.0955e-05
9:92311948 G A 0.104490 -2.0662e-05
9:92316365 G A 0.058847 1.3197e-05
9:92317521 T C 0.747579 1.2135e-05
9:92319527 G A 0.181409 -1.4958e-06
9:92327475 C T 1.044150 5.9842e-06
9:92334322 T C 0.112474 -1.7234e-05
9:92334617 T C 0.241665 4.4149e-06
9:92341083 C T 0.033078 1.6604e-05
9:92343349 G A 0.027194 2.9226e-06
9:92444710 C T 0.108242 1.3042e-05
9:92446559 G A 0.201812 7.9111e-06
9:92449277 C T 1.966568 2.4302e-05
9:92449524 C T 0.726503 5.5882e-06
9:92452316 G A 0.178826 -2.6153e-05
9:92454305 G A 0.099932 8.0446e-06
9:92457611 T C 0.592899 7.5211e-06
9:92457627 T C 0.546555 -2.7629e-06
9:92458315 G C 0.529638 -1.6899e-05
9:92458380 T C 0.598102 3.5204e-06
9:92458936 T C 0.123523 -5.9474e-06
9:92459670 T C 0.063793 -2.8556e-05
9:92465642 G A 0.973258 -3.0138e-05
9:92466747 C A 0.208522 2.4535e-05
9:92471989 T C 0.041079 3.0905e-06
9:92476011 A T 1.588715 -3.6172e-05
9:92477221 C T 0.125016 -1.2457e-05
9:92478251 G A 0.047697 -1.5560e-06
9:92478276 A G 1.389678 -2.2338e-05
9:92479534 A G 0.234310 -2.4996e-05
9:92485032 A G 0.026499 -2.0761e-06
9:92486868 A G 0.941163 -1.6651e-05
9:92492215 T C 0.072570 2.5246e-05
9:92492737 T G 0.021322 2.5290e-06
9:92494768 G A 0.199703 2.1487e-05
9:92496741 T C 0.035100 5.4054e-06
9:92496890 C A 0.901236 -1.9976e-05
9:92497046 A C 0.343214 -2.5022e-06
9:92497238 G A 0.050930 3.2989e-06
9:92497871 A G 0.435314 5.1922e-06
9:92498089 T C 0.639158 3.2850e-05
9:92499405 T C 0.123367 -2.7762e-05
9:92499771 T C 0.481200 -1.4907e-05
9:92500081 A G 0.693558 -9.5299e-06
9:92500586 C T 1.251363 -2.1081e-05
9:92501334 T C 0.059207 7.4602e-06
9:92508248 C A 0.049810 1.1671e-05
9:92509057 T C 0.292822 3.0767e-05
9:92510051 A C 0.095593 -1.8649e-05
9:92511908 A G 0.923522 -8.2334e-06
9:92514095 T C 0.199884 -3.9430e-05
9:92516463 T C 0.113932 -1.7332e-05
9:92516854 T C 0.164567 -8.3402e-06
9:92518013 G A 1.591600 3.0130e-05
9:92519152 T C 0.299152 2.7295e-05
9:92519303 T G 0.577364 -1.0449e-05
9:92528698 C T 0.179997 -3.9569e-06
9:92679571 T A 0.088764 2.5889e-05
9:92680320 G A 0.272205 2.3823e-05
9:92680493 G A 0.072593 1.0226e-05
9:92680524 G C 0.295984 -1.8192e-05
9:92684432 A G 1.800343 -1.8531e-06
9:92686383 T C 0.051372 -7.6745e-06
9:92689131 T C 0.092717 6.0835e-06
9:92691512 G A 0.238510 2.7640e-05
9:92693109 T C 0.052631 2.0527e-05
9:92698148 T C 0.047856 -2.1254e-05
9:92700500 A G 0.400142 -1.6020e-05
9:92700949 G T 0.153534 9.3688e-06
9:92711168 C G 0.050219 -5.1250e-05
9:92711225 A G 0.073534 2.3292e-05
9:92718265 A G 0.064011 1.5853e-05
9:92722019 G A 0.044747 1.9098e-05
9:92726401 G A 0.384835 -4.9426e-06
9:92727925 A G 0.629794 1.4279e-05
9:92730811 G A 0.037181 -1.3266e-05
9:92741436 C T 0.271539 -4.2786e-05
9:92744106 G A 0.701595 4.5178e-06
9:92745839 G A 0.252454 2.5337e-05
9:92753060 A G 0.085232 -8.0708e-06
9:92755733 A G 0.141184 -7.3396e-06
9:92770527 A G 0.152960 3.9567e-05
9:92770559 C T 0.292757 -1.1629e-05
9:92773125 T C 0.641505 -1.4515e-05
9:92773905 C A 1.796451 1.8783e-05
9:92786144 C T 0.937440 -2.2802e-05
9:92786393 T G 0.047295 2.7291e-05
9:92817399 G A 0.056445 2.6981e-05
9:92819673 T C 0.052741 8.8706e-07
9:92820314 T G 0.052819 -1.1699e-06
9:92822509 A G 0.306675 5.4827e-06
9:92822901 T C 0.020786 -1.9707e-05
9:92823074 A G 0.841610 2.4508e-05
9:92835927 T A 1.720099 -1.9435e-05
9:92836034 A G 0.079851 1.6127e-05
9:92848605 T C 0.021757 1.8547e-05
9:92852944 T C 0.929033 -2.8410e-05
9:92857230 A G 0.196931 2.0938e-05
9:92858019 G A 1.916553 9.0114e-06
9:92858799 T C 0.056344 -7.2167e-06
9:92859610 A G 0.329344 -1.9209e-05
9:92860832 T C 0.262045 3.6022e-05
9:92861832 G A 0.091928 -3.7245e-06
9:92864161 T C 0.080198 -1.6373e-05
9:92866110 G A 1.713588 7.7347e-06
9:92869241 T C 0.197236 1.7305e-05
9:92869321 C T 0.772708 1.8306e-05
9:92869855 A C 0.099157 1.0799e-05
9:92870425 C T 0.880151 -4.0993e-05
9:92870707 C G 1.742376 1.1092e-05
9:92871312 T G 1.840980 2.3264e-05
9:92872527 T C 0.412791 4.4818e-06
9:92874183 G A 0.060041 3.3579e-05
9:92875253 T G 0.151379 -2.6860e-05
9:92876060 C T 1.509329 -1.2622e-05
9:92876666 A G 0.544507 2.7632e-05
9:92878242 G C 0.049025 1.7892e-05
9:92878368 C A 0.547220 7.0516e-06
9:92879508 C T 1.840753 2.0027e-05
9:92880451 T G 0.088572 -3.7158e-05
9:92887231 T C 0.318467 -6.3174e-05
9:92889177 G A 0.064855 1.5209e-05
9:92892015 A G 0.493258 7.6055e-06
9:92897398 T C 0.118671 -4.8275e-05
9:92902247 C T 0.261545 -1.6609e-05
9:92903877 A G 0.292147 5.4430e-06
9:92903933 C T 0.047863 -2.9363e-05
9:92907960 T C 0.231758 -1.6131e-05
9:92909654 G A 0.770527 -3.5143e-05
9:92918200 A G 0.080815 -1.7243e-06
9:92920047 A G 1.748887 -1.8188e-05
9:92922388 A G 0.022614 1.9658e-05
9:92930372 G T 0.177485 -1.6409e-05
9:92938025 T C 0.022179 -1.8206e-05
9:92939860 C A 0.020296 -4.2138e-06
9:92942495 G C 1.159406 -6.5137e-06
9:92943286 G A 0.754547 3.6002e-05
9:92945565 A G 0.168144 -2.7537e-05
9:92947499 A G 0.071340 1.3329e-04
9:92948062 C T 0.402723 -2.2723e-05
9:92953458 A C 0.142008 -2.1398e-05
9:92962523 C T 0.236588 -3.7144e-05
9:92962977 G T 0.111221 1.8675e-05
9:92968031 A G 0.023149 -1.1751e-05
9:92968555 G A 0.083197 -1.3869e-05
9:92969125 T C 0.811395 -5.9827e-05
9:93004353 A G 0.510166 -6.0306e-06
9:93004388 A C 0.034042 1.3418e-05
9:93016205 T C 0.046740 -3.4081e-05
9:93023412 C T 0.029284 -1.8149e-06
9:93024589 A G 1.098589 -5.0456e-05
9:93032857 T C 1.174281 -3.9545e-05
9:93033559 T C 0.031884 1.5613e-05
9:93053356 C T 0.062651 8.6055e-06
9:93054934 C T 0.467808 8.0732e-06
9:93058439 C T 1.879801 4.7610e-05
9:93067144 C T 0.680838 -1.7649e-05
9:93071559 A G 0.215727 -5.3703e-05
9:93074908 T C 0.020247 1.9465e-05
9:93080054 A G 0.319055 -6.2387e-06
9:93080194 G A 0.787551 -6.5315e-05
9:93085634 A G 0.048369 -2.2834e-05
9:93090963 T C 0.033078 -9.4851e-06
9:93092253 T G 0.031683 1.4382e-05
9:93099685 C T 0.222641 -2.2679e-05
9:93100550 C T 0.208405 -3.6112e-05
9:93100668 G A 0.882978 -5.1461e-06
9:93101530 G A 1.085622 -2.8243e-05
9:93102668 A G 0.173483 -5.1058e-05
9:93102771 C G 0.628794 1.7886e-05
9:93105584 G A 0.146098 -2.4268e-05
9:93106801 T C 0.229249 -3.4300e-05
9:93110463 T C 0.049771 6.5712e-06
9:93116355 A G 0.278914 4.7585e-05
9:93120666 C T 0.735248 -1.3240e-04
9:93145839 T C 0.052628 -5.4872e-06
9:93151583 A G 1.261883 1.3747e-04
9:93168446 C T 0.181201 -8.4990e-06
9:93169178 C G 0.083531 1.6802e-05
9:93181531 A G 0.420870 -3.2118e-05
9:93183978 A G 0.030985 3.5972e-06
9:93184670 A G 1.160763 2.3855e-04
9:93205277 G A 0.952987 6.6842e-05
9:93233910 T C 1.107635 4.5861e-05
9:93240854 C T 0.320288 -6.3001e-06
9:93251955 C G 0.206097 -4.1876e-06
9:93259711 G A 0.053150 -5.2696e-06
9:93266616 C T 0.030303 -5.8382e-07
9:93266717 C T 0.062518 6.2904e-05
9:93266770 A G 0.038349 -8.3136e-06
9:93277031 T C 0.057584 8.1766e-06
9:93286344 T C 0.040320 8.8981e-06
9:93286384 A G 0.044627 -1.3666e-05
9:93300151 G A 0.095369 2.0183e-05
9:93313933 G A 0.098251 -1.3843e-05
9:93327605 G A 0.493544 3.1866e-05
9:93328011 C T 0.222138 -1.9335e-06
9:93341095 A G 0.050453 4.1815e-05
9:93351821 C T 1.859991 -1.3339e-05
9:93353133 T C 0.172522 -3.6075e-05
9:93353987 G T 0.525801 2.1554e-05
9:93354595 T C 0.055364 5.0775e-05
9:93355359 T G 0.560291 5.1886e-05
9:93365000 A G 0.110916 -1.4074e-05
9:93371890 G T 0.048457 7.3770e-06
9:93387564 C T 0.075962 4.3040e-07
9:93389836 C T 0.528823 3.3986e-05
9:93389873 A G 0.074888 2.6234e-05
9:93397588 A G 0.108761 6.1305e-07
9:93409357 G A 1.508420 1.5298e-06
9:93417992 A G 0.627343 -8.1241e-05
9:93418243 C T 0.558889 -8.9351e-05
9:93418346 A G 0.042796 -3.9387e-06
9:93428196 A G 0.050333 1.0913e-05
9:93432785 G A 0.748711 7.5034e-05
9:93439537 A C 0.154063 1.3180e-05
9:93443900 T G 0.349498 7.9371e-05
9:93445200 G A 1.735942 -5.1857e-06
9:93445614 C T 1.820733 -6.3862e-06
9:93446870 G A 0.073164 1.9886e-05
9:93464770 G A 1.293608 5.6037e-04
9:93470570 G T 0.021419 -1.4920e-05
9:93471627 G A 0.096372 5.8840e-06
9:93474915 A C 0.147380 1.6491e-05
9:93488070 G C 0.446382 4.1166e-05
9:93488534 C A 1.746949 7.1736e-05
9:93514742 T C 0.114182 -2.0277e-05
9:93515857 G C 0.032150 -1.6548e-05
9:93531060 T C 0.034776 -1.3650e-05
9:93534941 G A 0.233638 1.0178e-05
9:93540827 G C 0.064988 -2.8804e-05
9:93543919 C T 0.042423 5.6011e-06
9:93546691 A G 0.347083 -4.6178e-05
9:93548051 C A 1.798710 9.6398e-06
9:93552450 G A 0.919919 -3.4241e-06
9:93557456 A G 0.042128 9.7829e-06
9:93557698 G A 0.870748 1.0154e-05
9:93558010 C T 0.199570 -4.9127e-05
9:93558346 T G 0.106515 -3.3065e-06
9:93560343 A G 0.056062 9.1177e-06
9:93563536 G A 0.394540 -4.9601e-05
9:93567572 A G 1.110988 -3.5093e-05
9:93569646 T G 0.493852 3.0257e-05
9:93570505 T C 0.716542 4.0165e-05
9:93572498 A G 0.049866 -4.1439e-06
9:93574303 G A 1.585722 -1.4816e-05
9:93576544 A G 0.033244 7.8387e-06
9:93581183 A G 0.239944 1.8318e-05
9:93588556 A G 0.235251 -6.8718e-05
9:93596264 A G 0.173363 -9.5416e-05
9:93599890 C T 0.537090 1.1813e-05
9:93602967 G A 0.148279 -1.9111e-05
9:93606309 A G 0.405589 6.3600e-05
9:93610200 A G 0.042624 8.5518e-06
9:93611186 A G 0.637243 3.2086e-05
9:93613252 A G 0.062209 -2.2375e-05
9:93616900 T C 0.145630 -2.5736e-05
9:93616960 T G 1.409743 -9.5895e-06
9:93624155 A G 0.026765 -2.5909e-05
9:93626240 T C 0.114045 1.9532e-05
9:93628960 G A 0.102282 -8.3862e-06
9:93630445 T C 1.553079 -4.1905e-05
9:93630553 T C 0.120917 6.5809e-07
9:93634625 T C 0.056260 -5.3329e-06
9:93636431 G A 0.258786 -6.6380e-05
9:93636875 G A 0.142787 -4.2081e-05
9:93640832 A G 0.282783 4.2059e-05
9:93645991 A G 0.138321 -5.6806e-06
9:93655320 A G 0.051128 1.3279e-06
9:93658952 C T 0.186466 -2.7333e-05
9:93659715 G T 0.042085 8.2482e-06
9:93660398 G T 0.045545 1.3074e-05
9:93660707 C A 0.430465 -2.2603e-06
9:93661352 C T 0.418932 -7.9145e-06
9:93662142 T C 0.081013 -1.1939e-05
9:93662205 G A 0.549739 2.5815e-05
9:93662817 G A 0.684782 -2.6361e-05
9:93664764 G A 0.114055 6.3268e-06
9:93665819 T C 0.155384 -2.0438e-06
9:93669713 A G 0.087868 -2.9301e-05
9:93673611 T C 1.717130 2.1580e-05
9:93675186 G A 1.959859 6.3187e-05
9:93680469 C G 0.024139 -1.4417e-06
9:93681802 A C 1.795519 -3.5669e-06
9:93684636 G T 0.034519 1.5417e-05
9:93684866 T C 0.040079 -1.3856e-05
9:93686279 G A 0.239049 2.0520e-05
9:93689265 G A 1.028687 -1.8310e-05
9:93696640 T C 0.030923 -1.3115e-05
9:93696821 T C 0.073875 2.4297e-05
9:93700448 G T 1.977536 4.2777e-05
9:93701368 A C 0.044137 4.0185e-06
9:93706633 T C 0.088910 -2.9809e-05
9:93708005 T G 0.089780 -2.5531e-06
9:93714179 T G 0.109735 -1.5593e-06
9:93721341 T C 0.064076 -9.9624e-06
9:93726665 A C 0.036558 -1.3970e-05
9:93731771 C T 0.038505 -2.1569e-05
9:93738070 T C 0.816822 2.5584e-05
9:93741195 T C 0.275048 2.1001e-05
9:93746282 A G 1.823320 3.9525e-05
9:93764114 C T 0.067026 1.3496e-05
9:93765881 T C 0.814358 1.1801e-05
9:93774433 A G 1.957392 1.8261e-05
9:93790736 A G 0.101338 -1.1708e-05
9:93794773 C T 0.200621 6.2910e-06
9:93801208 A G 0.474884 -2.7919e-06
9:93807508 A G 0.074972 1.9130e-05
9:93807927 T C 0.265369 -3.9588e-06
9:93809914 T G 0.050898 -6.3965e-06
9:93817639 C A 0.589199 -3.0521e-05
9:93837092 G A 0.039885 -5.1586e-05
9:93837853 A G 0.537940 -4.5971e-05
9:93838466 A G 0.043079 1.5538e-05
9:93844314 G A 0.189248 -2.2970e-05
9:93845244 A G 0.343626 -1.4006e-05
9:93850585 A G 0.139613 -2.4378e-05
9:93851952 C G 0.251584 -2.7191e-05
9:93852515 T C 0.162467 4.1133e-05
9:93852822 A C 0.044951 2.4066e-05
9:93856705 G T 0.187528 -7.1793e-06
9:93857721 A G 0.294874 3.2405e-05
9:93860760 G A 1.283935 3.0833e-05
9:93862332 C A 0.088751 -5.7038e-05
9:93865146 C T 0.073953 4.0223e-05
9:93865281 G T 0.176326 6.3467e-05
9:93874724 C T 0.053160 2.5749e-05
9:93874879 G A 1.053972 6.0587e-06
9:93876875 C T 0.064991 1.4082e-05
9:93878779 T C 0.173360 -1.8494e-05
9:93893941 A G 0.153573 -4.8638e-06
9:93894282 A G 0.243479 -4.5059e-05
9:93896733 T G 0.021442 2.1824e-05
9:93901044 A C 0.074680 3.8406e-05
9:93901785 G T 1.587241 5.7423e-05
9:93906383 C T 0.281663 -7.7193e-06
9:93913534 C A 1.854626 2.5467e-05
9:93913579 T C 1.133507 1.9025e-05
9:93917022 G A 0.027771 -2.2844e-05
9:93917111 T C 0.439086 -2.1992e-06
9:93917632 T C 0.059921 -1.6460e-08
9:93918349 T C 0.145280 -5.0321e-05
9:93924974 T C 0.216188 -2.3340e-05
9:93927694 A G 0.027768 -1.4934e-05
9:93927913 G A 0.237481 -1.8982e-05
9:93940594 A C 0.163719 -1.4484e-05
9:93942033 C T 0.093503 -6.9709e-06
9:93948873 A G 0.076491 6.4350e-06
9:93949769 G T 0.023711 -2.1801e-05
9:93952033 A G 1.490474 3.3209e-05
9:93954623 T C 0.066192 -1.3816e-05
9:93969492 T C 0.022847 1.9695e-05
9:93974599 C A 0.035487 6.7119e-06
9:93975471 A G 1.288229 5.3729e-05
9:93977315 A G 0.038320 2.8912e-05
9:93999841 C T 0.351380 -4.0240e-06
9:94007624 G A 0.086715 2.2754e-05
9:94035139 A C 0.110546 -1.7303e-05
9:94036674 G A 0.055241 -1.8223e-05
9:94038856 T G 0.041709 -1.9986e-05
9:94042307 C T 0.375558 -9.1019e-06
9:94044929 A G 0.025476 -2.3303e-05
9:94053044 T C 0.221050 -6.0961e-07
9:94059178 A G 0.051537 9.4743e-07
9:94061633 G A 0.214390 2.0874e-05
9:94063027 A G 0.137363 -2.3224e-05
9:94074531 G T 1.914089 2.2074e-05
9:94083872 C T 0.265538 -2.3396e-05
9:94089620 C T 1.043715 -5.7233e-05
9:94099643 C T 0.076673 2.4118e-05
9:94100660 C T 0.035649 -7.8551e-06
9:94110807 C G 0.061359 -3.9655e-05
9:94111305 A G 0.097583 5.5247e-07
9:94123456 A G 0.103863 -2.0586e-06
9:94124912 A G 0.211677 -5.2944e-05
9:94127468 A G 0.131693 -1.0786e-05
9:94138097 T C 0.041264 7.9161e-06
9:94141637 A G 0.150746 -1.8248e-05
9:94141918 C A 0.479623 6.1118e-06
9:94148584 A G 0.194694 -6.0508e-06
9:94157846 G A 0.271439 8.2897e-06
9:94162081 G A 0.595924 2.3980e-06
9:94165889 T G 1.177527 2.5225e-06
9:94166106 C A 1.923782 -9.8330e-06
9:94166335 C G 0.470135 -4.9022e-05
9:94166510 G A 1.566663 1.5294e-05
9:94172975 T C 0.121676 -2.4494e-05
9:94178987 T C 0.851568 -2.2030e-05
9:94180109 T C 0.095771 -2.5048e-05
9:94180627 C A 0.556192 -1.0186e-05
9:94184937 G A 0.295532 -1.2910e-05
9:94185600 T C 0.066841 5.2650e-06
9:94189246 T G 0.260770 3.3939e-05
9:94192482 A G 0.050622 -1.2968e-05
9:94193941 A G 1.482469 2.2721e-05
9:94197968 G A 0.151655 3.3079e-05
9:94198077 C T 0.273130 -7.4442e-06
9:94200815 G A 0.104048 -1.8026e-05
9:94204608 T C 0.238494 -3.2971e-07
9:94208191 A G 0.020695 -8.8535e-06
9:94210212 T C 0.545149 -2.5095e-05
9:94228447 A G 0.043004 7.1541e-06
9:94237050 T C 0.082837 8.1339e-06
9:94249125 C T 0.033757 -2.3835e-05
9:94250904 T C 0.029459 -6.8485e-06
9:94256736 T C 0.022873 -4.1472e-06
9:94262303 T C 0.074362 1.7646e-05
9:94273346 A G 0.166560 -4.7559e-05
9:94275729 A G 0.370479 1.3811e-06
9:94289027 C T 0.068685 -2.8931e-06
9:94292413 A G 0.715127 -2.0678e-05
9:94292795 G A 0.130216 1.5995e-05
9:94311519 T C 0.038444 2.4692e-05
9:94323314 A G 0.043565 -2.7276e-05
9:94328681 A C 0.049171 -6.4390e-06
9:94335600 A G 0.058597 8.1273e-07
9:94342035 T G 0.064968 -4.7586e-05
9:94342986 C T 0.153125 1.7435e-05
9:94351319 G A 0.055150 -5.2568e-05
9:94351366 C T 0.777245 -1.5319e-05
9:94358749 T C 0.084703 1.6151e-05
9:94365858 A G 0.066650 8.0111e-06
9:94365975 T C 0.031783 1.4461e-05
9:94366425 T G 0.162327 2.7167e-05
9:94379489 T C 0.218541 -3.6671e-05
9:94391513 A G 0.037288 8.2632e-06
9:94392305 T C 0.087309 1.8748e-05
9:94394845 C T 0.057990 -7.2667e-05
9:94408180 G A 0.893683 -5.7258e-06
9:94411928 A G 0.165167 5.6719e-05
9:94413782 G A 0.230285 -3.4520e-05
9:94422010 G A 0.350338 7.8409e-06
9:94422821 G T 0.211910 9.7360e-06
9:94425746 G T 0.139084 -6.5818e-09
9:94428029 C T 0.372588 -3.6290e-06
9:94435485 A G 1.294468 -5.8717e-06
9:94447593 A G 0.335764 6.6552e-06
9:94451106 A G 0.539972 8.2109e-06
9:94456490 G A 1.457723 3.7107e-05
9:94458461 T C 0.021474 -7.3873e-06
9:94458559 A G 0.083564 -2.3111e-05
9:94468672 T G 0.031134 3.3502e-06
9:94471132 A G 0.412038 -7.6263e-05
9:94471428 G A 0.131745 1.9496e-05
9:94479959 C T 0.889509 5.5378e-05
9:94485971 C G 0.022458 -8.5330e-07
9:94486321 T C 1.341065 6.6284e-05
9:94487066 T C 0.090695 1.5689e-05
9:94495608 C T 1.296354 1.4719e-05
9:94496950 G C 0.191160 -4.0741e-05
9:94498227 G A 1.958580 3.8040e-05
9:94499519 A C 0.257112 -2.0467e-05
9:94506854 T C 0.124799 -3.9717e-05
9:94507385 T C 0.039742 -7.6676e-07
9:94514292 A G 1.498666 3.6896e-06
9:94514394 C T 0.031368 -1.1534e-05
9:94514454 T C 0.037392 -4.3119e-05
9:94515762 A G 0.275824 -2.1090e-05
9:94527387 C T 0.226231 -2.7362e-05
9:94528769 C G 0.104331 1.8914e-05
9:94531390 C T 0.100711 8.3657e-06
9:94541239 T G 0.511247 -6.4692e-05
9:94547058 T C 1.269449 1.6360e-04
9:94547073 G C 0.048622 2.3924e-06
9:94549415 C T 0.044299 3.1993e-05
9:94553737 G C 0.120160 1.4397e-05
9:94561065 C T 0.073002 2.6229e-05
9:94562170 T C 0.035396 -6.2586e-05
9:94567522 G T 0.050044 -5.9643e-05
9:94568008 C T 0.129155 -2.4053e-05
9:94570125 C T 0.081493 3.4035e-05
9:94570238 T C 0.069298 2.1409e-05
9:94572614 T C 0.049690 3.8765e-06
9:94573102 A G 0.047009 9.1001e-06
9:94577986 T C 0.086683 -2.6799e-05
9:94580339 T C 0.070649 -8.3623e-06
9:94581258 C T 0.741736 -1.6669e-06
9:94590439 C T 0.089487 -5.5967e-05
9:94601854 A G 0.030787 4.1534e-05
9:94606115 C T 0.163064 -4.4737e-06
9:94607695 T C 0.061229 -4.0047e-05
9:94614626 G A 0.475939 8.3667e-06
9:94625954 A G 0.107625 3.1290e-06
9:94644116 C T 0.041378 1.6366e-05
9:94645843 C T 0.399827 -2.9445e-06
9:94647024 C T 0.643478 -1.4206e-05
9:94649586 C T 0.079818 -3.0499e-05
9:94652029 C G 0.039047 -4.7511e-06
9:94655862 G T 0.486364 -1.2299e-06
9:94659244 A G 0.297454 -3.8803e-06
9:94663625 C G 0.047081 -1.7450e-05
9:94676673 A G 0.041439 -5.4556e-06
9:94679523 T G 0.069594 -9.8122e-06
9:94686295 A C 0.065186 -1.6873e-05
9:94686470 C T 0.529193 1.0886e-07
9:94695308 T C 0.030352 8.4219e-08
9:94697090 G A 0.105908 7.8537e-06
9:94705717 G A 0.077118 -3.0035e-05
9:94707589 G A 0.063475 1.6461e-05
9:94707715 G A 0.032010 4.8913e-08
9:94709045 G A 0.056039 -2.8773e-05
9:94710847 A C 0.676031 6.4542e-06
9:94715953 G C 0.032140 -1.9011e-05
9:94722953 T C 0.069928 3.1039e-05
9:94726824 T G 0.112013 1.0444e-05
9:94728959 T C 0.504745 -1.8547e-05
9:94766235 A G 0.067189 -2.9383e-05
9:94769170 A G 0.178300 -1.0030e-05
9:94779622 C G 0.149915 4.9335e-06
9:94796947 A C 0.086332 4.6284e-05
9:94801508 C T 0.085154 -2.7613e-05
9:94801938 A G 0.114357 2.6137e-06
9:94819059 A C 0.109748 1.6545e-05
9:94822540 A G 0.217792 -2.7692e-06
9:94830356 A C 0.047944 -3.1384e-05
9:94831511 C T 0.748137 -5.5141e-06
9:94837524 T C 0.048532 2.3243e-05
9:94838130 T C 0.180010 -8.1212e-06
9:94839373 A C 0.040258 5.4052e-06
9:94840107 A G 0.117989 -2.2523e-05
9:94853572 A G 0.086336 -2.5584e-05
9:94854494 A G 0.132709 -7.1096e-06
9:94873324 G A 0.433003 -1.5577e-05
9:94876008 A G 0.032137 -5.6921e-06
9:94878479 A G 0.036765 -1.5773e-05
9:94880110 G A 0.258936 2.1642e-06
9:94882488 T C 0.492788 -1.6864e-05
9:94894737 A G 0.442705 -5.5986e-06
9:94896164 G C 0.224874 1.1425e-05
9:94900074 C T 0.736984 3.1139e-06
9:94900602 C T 0.044698 -9.8887e-06
9:94920462 G T 0.101296 -1.2241e-05
9:94920495 A G 0.087481 3.1534e-05
9:94923287 A G 0.165657 -3.1217e-05
9:94924500 G T 0.217016 -1.9132e-06
9:94927332 T C 0.063657 4.2507e-06
9:94927735 G A 0.227620 3.0604e-05
9:94928685 A G 0.029482 -2.8582e-05
9:94932822 C T 0.071613 -4.3148e-05
9:94933647 C A 0.462199 5.0377e-06
9:94935247 C T 0.068289 -4.3749e-05
9:94939615 C T 0.991840 9.7847e-06
9:94940959 G A 0.258845 1.9446e-05
9:94945832 A C 0.349825 1.7214e-05
9:94946171 T C 0.028047 -2.3487e-05
9:94947775 G A 0.112530 -2.3660e-05
9:94951819 G A 0.399931 1.0185e-05
9:94953414 A G 0.049447 -2.0100e-05
9:94985637 C T 0.315076 2.7825e-05
9:95001109 T C 0.963770 2.7893e-05
9:95002004 A C 0.071421 3.8286e-05
9:95008692 C T 0.063823 -6.6477e-05
9:95034397 C T 0.081422 -1.0394e-05
9:95060490 C T 0.033867 7.0168e-06
9:95070787 A G 0.091263 5.0775e-06
9:95076665 G C 0.081753 -7.3232e-06
9:95078413 C T 0.052105 2.2541e-05
9:95081079 T G 0.154115 1.3590e-05
9:95081226 A G 0.025006 -3.9426e-05
9:95084497 A G 0.224118 6.3545e-06
9:95102800 T C 0.064063 -7.1834e-06
9:95105527 A G 0.082373 -9.2711e-06
9:95106426 G T 0.052381 -3.5742e-05
9:95130961 C G 0.025051 7.5727e-06
9:95132690 G A 0.051833 -1.0001e-06
9:95153972 G A 0.060161 2.9294e-05
9:95160634 T C 0.061057 3.8545e-05
9:95168228 C T 0.063359 5.0345e-06
9:95179179 T C 0.083223 -8.0364e-06
9:95198088 C T 0.084742 2.9174e-06
9:95200879 G A 0.089468 -2.1997e-05
9:95208265 T C 0.052566 1.6737e-05
9:95218829 T G 0.737043 9.5760e-07
9:95221009 A G 0.091747 -2.4007e-05
9:95228663 T C 0.020919 -1.2536e-05
9:95233248 C T 0.050167 -2.6986e-06
9:95274338 G A 0.750123 7.5333e-06
9:95277356 T C 0.087219 -8.9870e-06
9:95279532 C G 0.039284 2.0730e-05
9:95280607 G A 0.233531 1.1037e-05
9:95284873 G A 0.553154 2.4350e-05
9:95284982 G T 1.097654 -5.0495e-06
9:95359555 T C 0.330902 -1.0218e-05
9:95376594 C T 0.114243 -2.8773e-05
9:95378661 G A 0.146734 -3.2126e-06
9:95396712 A G 0.109001 -1.2981e-05
9:95400642 T C 0.556737 -2.7457e-05
9:95403532 T C 0.025168 -1.8291e-05
9:95413641 G A 0.196473 2.3808e-05
9:95416250 T G 0.020777 -9.3014e-06
9:95428637 A G 0.028138 3.7038e-05
9:95429120 C A 1.115039 -5.2194e-06
9:95447472 G A 0.452997 -1.3139e-05
9:95471024 T G 0.044416 -1.6976e-05
9:95493279 G C 1.123436 -1.6602e-06
9:95497479 T C 0.096683 -2.5932e-06
9:95499928 T C 0.106505 1.7900e-05
9:95527885 T C 0.348423 -3.6855e-06
9:95554970 G A 0.028125 2.9978e-05
9:95559505 A G 0.800064 1.8840e-05
9:95564278 T C 0.117268 -6.7289e-06
9:95567483 C A 0.712686 -1.4935e-05
9:95567542 G A 0.072963 2.8184e-05
9:95577301 A G 1.347092 1.3515e-05
9:95577926 G A 0.043845 2.2207e-05
9:95578381 G A 1.737562 -1.5776e-05
9:95578491 T G 0.050933 1.9345e-05
9:95589160 T C 0.418598 1.9255e-05
9:95600380 T C 0.386033 -1.4732e-04
9:95608658 C T 0.049885 -4.2872e-06
9:95617259 C G 1.162785 -1.1705e-05
9:95630570 T C 0.726585 -3.9448e-05
9:95632702 C G 0.253369 1.5284e-05
9:95649043 A G 0.026385 9.4200e-06
9:95653600 A C 0.052147 3.7750e-06
9:95660388 A G 0.136526 5.7786e-05
9:95670867 A G 0.028404 2.6667e-05
9:95680309 T C 0.110955 4.8139e-05
9:95693021 T C 0.786220 1.8624e-05
9:95693324 G A 1.662226 5.1215e-06
9:95696329 T C 0.055072 3.8935e-06
9:95696811 A G 0.077403 -8.4511e-06
9:95711362 C T 1.226575 -4.7923e-06
9:95712992 G A 0.573693 -1.1004e-05
9:95719024 A G 0.102020 2.5847e-05
9:95727243 A G 0.167637 -3.6818e-05
9:95732832 C G 0.238588 1.5402e-05
9:95746460 T C 1.181513 -1.9974e-05
9:95755097 T C 0.049090 1.1140e-05
9:95768448 A G 0.043871 -3.4954e-06
9:95771569 T G 0.140129 1.6190e-05
9:95772044 T C 0.080630 2.4374e-05
9:95775007 T G 0.633958 -1.7746e-05
9:95781078 A C 0.107904 -2.1801e-05
9:95785819 T C 0.387055 -3.5208e-05
9:95786733 T C 0.168147 -1.0155e-05
9:95789790 A G 1.101835 -2.9527e-05
9:95793215 C T 0.088108 1.6715e-05
9:95793942 A G 0.041436 1.6617e-05
9:95799446 C T 1.239178 -2.2956e-05
9:95805200 C G 0.117853 2.8089e-05
9:95808255 G A 0.480892 -1.5916e-05
9:95817876 G A 0.166917 -5.5394e-06
9:95818641 T C 0.200702 -3.6492e-05
9:95820483 G T 0.642349 -5.9201e-05
9:95825156 T C 0.057477 -6.0483e-06
9:95827506 T C 0.199709 2.8628e-06
9:95829533 T G 0.155855 -2.8422e-05
9:95834776 A G 0.032400 -5.3849e-05
9:95838450 T C 0.055043 5.1022e-08
9:95839145 G A 0.374653 -1.4611e-05
9:95840256 G A 0.288544 -1.3068e-05
9:95843451 A C 0.102218 -1.7181e-06
9:95849267 T G 0.104162 -5.9206e-05
9:95851738 A G 0.138220 -2.3713e-05
9:95852692 T C 0.058698 1.9225e-05
9:95853593 G T 0.093392 6.2083e-06
9:95855648 T G 0.078779 -2.6763e-05
9:95857333 G A 0.453364 -2.5735e-05
9:95859739 C T 1.555734 -8.0335e-06
9:95862541 A G 0.425258 6.7561e-07
9:95865842 A G 0.020432 1.8354e-05
9:95868103 G A 0.077919 3.5325e-05
9:95869726 A G 1.109005 6.7544e-06
9:95869943 T C 0.158322 3.3337e-06
9:95870524 T C 1.934814 -1.4559e-05
9:95875381 C G 0.210784 5.1633e-07
9:95877447 T C 0.301209 -1.5394e-05
9:95881054 T C 0.298350 3.4162e-06
9:95882901 C T 0.395647 2.1837e-05
9:95887320 T G 1.628161 -2.2340e-05
9:95892712 G A 0.212689 -2.7910e-05
9:95898531 T C 0.090795 4.0645e-06
9:95899179 T C 0.984972 2.1801e-05
9:95902595 A G 0.272175 6.7555e-06
9:95905111 T C 0.029767 2.2065e-05
9:95910508 C T 0.504375 -7.1929e-06
9:95911389 A G 0.380901 -1.9863e-05
9:95911812 G T 0.213962 -2.4350e-05
9:95913866 C T 0.037217 6.9853e-06
9:95921416 A G 1.050223 -9.1778e-06
9:95921852 A G 1.821197 -5.5085e-06
9:95925349 C G 0.095346 -2.0523e-05
9:95926201 A G 0.068997 -4.2958e-05
9:95927428 C T 0.049684 4.0754e-07
9:95935782 C T 1.817234 -8.7901e-06
9:95940809 T C 0.164648 3.4397e-05
9:95958597 G A 0.279871 6.6145e-05
9:95963114 A G 1.292715 -2.0131e-06
9:95963316 C T 0.141765 -2.6442e-05
9:95971876 A G 1.772146 -1.8338e-05
9:95983610 C T 1.918354 -2.7830e-05
9:95984199 A G 0.095469 -2.5736e-05
9:95991547 T C 0.271358 3.6001e-05
9:95993170 G A 0.237656 2.7425e-05
9:95993215 T C 0.148130 1.7336e-05
9:95994351 T G 0.067835 -1.5197e-05
9:96008606 A G 0.049330 -2.3981e-05
9:96009776 T C 0.041933 1.3870e-05
9:96010240 A C 1.900275 -5.2505e-05
9:96021312 A G 0.995462 -1.0498e-04
9:96023070 T C 0.024155 1.4331e-05
9:96047452 C T 1.669753 -8.0925e-07
9:96051100 T C 0.022451 -1.3662e-05
9:96053006 T C 0.279307 2.0849e-05
9:96060720 T C 0.027424 2.0153e-05
9:96061706 T G 0.070688 3.2037e-05
9:96064126 A G 0.759319 -7.9864e-05
9:96066972 A G 0.077325 -4.8799e-05
9:96078699 A G 0.127665 1.7914e-05
9:96079510 G A 1.940179 -2.1155e-05
9:96080699 T C 0.215127 9.3705e-06
9:96085046 T G 0.065325 2.8625e-05
9:96088677 T C 0.027612 1.1086e-05
9:96093535 T C 0.371777 5.4428e-05
9:96094521 C T 0.290203 8.4452e-06
9:96094630 T C 0.137876 -5.6400e-05
9:96097747 T C 1.564559 -7.8437e-05
9:96102431 G T 1.279719 -9.0331e-05
9:96104412 T C 0.106872 2.7264e-06
9:96108427 A C 0.207045 -1.6231e-05
9:96116291 C A 1.026161 -1.1219e-04
9:96120960 C T 1.309850 -8.4186e-05
9:96124919 C T 0.103406 -3.4019e-06
9:96125526 G A 0.424294 4.5854e-05
9:96126075 T C 0.921188 -1.1479e-04
9:96127994 T C 1.344600 -3.2300e-05
9:96133373 A G 0.060181 5.7481e-05
9:96133597 G A 0.178134 2.7822e-05
9:96133719 A G 0.272627 1.6766e-05
9:96139625 G T 0.127603 8.8790e-05
9:96141734 C T 0.184717 3.7759e-05
9:96143058 A G 1.548837 -1.9107e-05
9:96146494 G A 1.757339 -6.2682e-05
9:96150254 T G 0.115178 -9.0220e-06
9:96150863 A G 0.069698 -1.8118e-05
9:96153627 T C 0.106307 1.4683e-05
9:96158030 T C 1.020705 -7.3986e-05
9:96177410 T C 0.212176 1.1808e-05
9:96182465 A G 0.243664 -1.5481e-05
9:96185405 C T 0.310045 6.7085e-06
9:96186068 A C 0.050077 2.8791e-05
9:96194123 A C 0.034523 -2.6582e-06
9:96203756 T C 0.159480 -6.0411e-05
9:96209943 C T 0.665381 -2.5722e-05
9:96212813 T C 0.153145 9.8113e-06
9:96213291 G A 0.199807 -3.6161e-05
9:96214928 A G 0.665790 -2.3701e-05
9:96216409 T A 0.976082 -1.6162e-05
9:96218959 C A 0.212994 2.7193e-05
9:96224301 A C 1.868804 -2.0248e-05
9:96240579 A G 0.114974 2.8832e-05
9:96252375 C T 0.049366 -1.8376e-05
9:96264143 C A 0.050846 -5.1118e-05
9:96268308 G A 0.059438 -1.4774e-05
9:96270237 C G 0.312154 1.8267e-05
9:96271752 A G 0.689615 -3.3532e-05
9:96280773 C G 0.039508 2.5658e-05
9:96280932 T C 0.084872 2.9494e-05
9:96288017 T C 0.037304 4.1131e-07
9:96303593 T C 0.094074 2.9100e-05
9:96304597 C T 1.837478 -4.3723e-06
9:96325577 A G 0.037359 -9.9383e-06
9:96325794 T C 0.085566 3.5052e-05
9:96328767 T C 0.047798 -2.8141e-05
9:96345335 T G 0.047902 2.3628e-05
9:96349019 A G 1.672308 -1.8695e-05
9:96350052 C T 0.025957 -3.0991e-06
9:96351398 T C 0.032400 1.8863e-05
9:96354620 T C 0.053355 -7.8546e-06
9:96361430 G A 0.063978 -6.0313e-05
9:96361922 A G 0.795922 -1.6734e-05
9:96362048 T C 0.732482 6.6627e-06
9:96366133 A G 0.043208 -5.1283e-06
9:96385610 T C 0.048759 4.0364e-05
9:96392856 G A 0.206298 -7.9224e-05
9:96405395 T C 0.079675 3.7117e-05
9:96405555 A G 0.064566 -2.7878e-05
9:96407983 T C 0.361965 2.0970e-05
9:96408957 C T 0.185707 2.2333e-05
9:96410291 T C 0.135211 3.0308e-05
9:96413594 T C 0.232924 -1.4553e-05
9:96425350 C T 0.030624 1.4039e-05
9:96436037 A G 0.025395 -2.5592e-05
9:96437710 T C 0.044724 -1.3934e-05
9:96441783 C T 0.035487 -1.9373e-06
9:96444517 C G 0.028128 9.8653e-06
9:96446531 T C 1.878454 7.0083e-05
9:96447466 C A 0.770796 -2.5735e-05
9:96448367 C T 0.189180 1.5433e-05
9:96458995 A G 1.567088 -4.8565e-06
9:96462126 T C 0.025097 6.9644e-07
9:96468284 C T 0.025298 4.7285e-06
9:96470310 G A 0.096161 -1.3985e-05
9:96471837 A G 0.049178 -5.5772e-06
9:96472009 G A 0.069792 -1.3930e-06
9:96483513 C T 0.301080 -3.5523e-05
9:96483531 A G 0.062573 -4.1072e-05
9:96484220 T C 0.521990 3.7359e-05
9:96485282 T C 0.095460 -1.5016e-05
9:96485368 A G 0.696642 -3.2795e-05
9:96487128 T C 0.026402 -1.5870e-05
9:96493970 C T 0.519683 1.5028e-05
9:96505639 C A 0.354344 -2.9172e-05
9:96535891 A G 0.166436 9.1394e-05
9:96557336 C T 1.643933 -1.2865e-05
9:96559370 C T 0.967353 -5.5126e-08
9:96559648 A G 0.080938 6.4812e-06
9:96562171 C T 0.681085 -3.9978e-06
9:96575065 G C 0.035457 2.2793e-05
9:96577949 T C 0.245008 -3.4247e-05
9:96582490 A G 0.051992 -3.8831e-05
9:96593062 T C 0.226672 -1.6927e-06
9:96594884 A C 0.236140 -3.4467e-06
9:96599065 G A 1.916754 -1.9469e-05
9:96600298 C T 1.162525 1.0660e-05
9:96607015 C T 0.347654 2.4511e-05
9:96615485 C T 0.034114 -3.7842e-06
9:96620450 T C 0.020157 -6.8062e-06
9:96623821 G A 0.834122 -1.4004e-05
9:96631459 C A 0.039375 2.0921e-05
9:96631633 G C 0.058418 -3.5718e-06
9:96634996 A G 0.033354 3.9201e-06
9:96651655 T G 0.760779 4.3219e-06
9:96653279 C A 0.120660 -7.8186e-06
9:96654071 A G 0.035636 2.4499e-05
9:96654346 A G 0.352143 -1.6867e-07
9:96662705 T C 0.022873 -2.5067e-05
9:96665181 C T 0.344986 -2.8080e-06
9:96668352 G A 0.251821 8.5940e-07
9:96671667 G C 0.553712 2.9919e-05
9:96672328 A G 0.439790 -4.2103e-05
9:96672645 A G 0.028732 3.2355e-05
9:96672697 T C 0.044929 2.8762e-06
9:96676302 T C 0.185664 1.2415e-05
9:96677749 T C 0.104146 5.8398e-06
9:96678078 G A 1.926498 -3.7181e-06
9:96680916 A G 0.919319 1.9592e-05
9:96685308 C T 0.422253 1.6304e-06
9:96686827 A G 0.472294 -2.4973e-07
9:96690399 G C 0.068867 4.1607e-06
9:96691256 A G 0.050404 -2.3581e-06
9:96694457 A G 0.218993 -2.3225e-05
9:96698442 G A 0.745819 -1.9715e-05
9:96700896 A G 0.020303 -1.9132e-05
9:96709839 T C 0.189514 -2.1484e-05
9:96710092 A C 0.043578 -1.6581e-05
9:96710940 C T 1.755479 1.7846e-05
9:96712515 T C 0.060976 1.8425e-05
9:96720290 G A 0.796532 -2.0868e-05
9:96743245 A G 0.456168 1.4071e-05
9:96758367 G T 0.030621 -2.2346e-05
9:96760384 C T 0.551706 -1.9573e-05
9:96770440 C A 0.038158 -1.5896e-05
9:96778644 T C 1.016132 -2.7870e-05
9:96792036 A G 0.216149 -1.1018e-05
9:96798709 G C 0.058181 -8.1887e-07
9:96800087 G A 0.154995 -5.1662e-05
9:96829257 G A 0.040992 1.2271e-05
9:96873301 C A 0.281611 2.6424e-06
9:96887225 A G 0.311119 1.3133e-05
9:96888950 G A 0.203546 -8.2302e-06
9:96893369 G A 0.135124 -1.5682e-05
9:96893515 A C 1.235199 -1.2594e-06
9:96893945 G A 1.919744 1.3569e-05
9:96894253 T C 0.411246 -5.3877e-05
9:96897933 C T 0.638097 -2.9327e-05
9:96898184 G A 0.084158 -4.7927e-06
9:96902815 T C 1.794299 1.1020e-05
9:96906751 T C 0.779836 -1.0575e-05
9:96909303 A G 0.068448 5.0672e-05
9:96914890 A G 0.091782 -1.3113e-05
9:96917239 G A 0.058730 1.3173e-05
9:96921979 T C 0.064738 -1.0357e-05
9:96929569 T C 0.236767 5.3833e-06
9:96937680 A G 0.639733 1.6520e-05
9:96945814 G T 0.055945 -2.9635e-06
9:96951214 G T 0.330561 3.0593e-06
9:96959110 A G 0.117226 1.1943e-06
9:96977756 T C 0.528609 -8.1520e-06
9:97000060 T C 0.502830 -1.6344e-05
9:97007468 G A 0.049875 1.0888e-05
9:97012725 G A 0.174794 -1.4950e-05
9:97012866 C T 0.119670 7.6123e-06
9:97016558 C T 1.314907 2.4664e-05
9:97019252 C A 0.457791 -1.9505e-05
9:97024302 C A 0.222397 -2.1701e-05
9:97036546 A G 0.106411 7.7616e-06
9:97037134 C T 0.089468 -1.2650e-05
9:97043599 A G 0.081392 -4.4666e-09
9:97043649 G A 0.767414 -1.9965e-05
9:97051378 A C 0.031108 -1.2426e-06
9:97055310 T C 0.353928 -1.3252e-05
9:97056069 T G 0.222774 -2.4446e-05
9:97057814 A G 0.148944 -5.2508e-05
9:97059991 A T 0.043809 -2.0017e-07
9:97061544 G A 0.217363 -2.9504e-06
9:97062295 T C 0.054381 -1.1225e-05
9:97062981 T C 0.082697 -2.0599e-05
9:97063628 C G 0.215075 -4.0042e-06
9:97063904 T C 0.059684 -2.9705e-05
9:97064273 A C 1.397224 2.4728e-05
9:97065173 A G 1.911983 2.0069e-05
9:97066493 A G 0.031384 1.0104e-05
9:97068939 C A 0.082993 -1.4212e-05
9:97083206 A C 1.475828 2.1013e-05
9:97121978 C T 0.062294 1.5832e-05
9:97123522 A G 0.028093 2.1737e-05
9:97150348 G A 0.337426 -6.5733e-06
9:97178363 C T 0.066494 2.2361e-05
9:97201229 C T 0.065040 2.2150e-05
9:97208317 C T 0.342168 -4.1072e-06
9:97208555 T C 0.031579 -1.0020e-05
9:97208983 G A 0.227773 2.1513e-05
9:97211312 C T 0.061138 1.6926e-05
9:97211784 T C 1.200738 -2.3218e-05
9:97216541 G A 0.920539 -3.0955e-05
9:97221463 A G 0.212962 -6.7028e-06
9:97223294 G C 0.581308 -3.1321e-05
9:97228663 A G 0.402800 -7.3137e-06
9:97240879 G A 0.104149 -8.0355e-06
9:97244326 C G 0.062417 6.9286e-06
9:97247173 G A 0.095888 -1.9609e-05
9:97262768 G T 0.031475 1.6360e-05
9:97272887 T C 0.045851 5.3708e-05
9:97276900 C T 0.224118 7.0856e-07
9:97280927 A G 0.339397 2.4815e-05
9:97289359 C T 1.740954 1.2186e-05
9:97290913 T C 0.704786 1.5806e-05
9:97307922 C G 0.056507 1.5602e-05
9:97314741 A G 0.043228 5.5523e-06
9:97317184 T C 0.156686 -4.1322e-06
9:97321404 G A 0.026223 -2.2499e-05
9:97321785 A G 0.036369 2.6553e-05
9:97328175 G A 0.696661 2.4270e-05
9:97332674 T C 0.065540 7.2227e-06
9:97340103 T G 0.030650 -2.9980e-06
9:97346415 G A 0.070740 3.0096e-05
9:97347235 A G 0.035113 -7.1365e-06
9:97349666 G C 1.711527 -1.2892e-05
9:97352441 A G 0.159240 -6.0473e-06
9:97358141 T C 0.039187 3.5891e-06
9:97358218 C T 0.173116 -1.7125e-05
9:97363354 T C 1.679124 5.6082e-06
9:97365542 C A 0.031335 1.4744e-05
9:97369149 T C 1.851714 -1.1586e-05
9:97369151 A G 0.683805 3.7252e-05
9:97386077 T C 0.049726 2.6475e-05
9:97395709 T C 0.037947 2.4575e-05
9:97398938 G A 0.152405 1.3263e-05
9:97401064 C T 0.192062 2.9702e-06
9:97402892 C G 0.161989 6.4215e-06
9:97408108 G C 0.032883 6.2699e-06
9:97410756 T C 0.025142 6.0939e-05
9:97412037 C T 0.186190 -1.4632e-05
9:97415022 A G 1.447518 8.9389e-07
9:97415061 T C 0.172094 1.4266e-05
9:97415529 C A 1.524026 5.5425e-06
9:97416361 T C 0.062992 3.1876e-06
9:97416530 T C 0.525470 -6.3927e-07
9:97418006 A G 0.081915 1.4587e-05
9:97430018 G A 0.032961 6.7495e-05
9:97437641 A G 0.049363 4.0980e-06
9:97438115 T G 0.073531 1.8187e-05
9:97443441 T C 0.253755 2.7349e-05
9:97446255 C T 0.172600 -1.2833e-05
9:97447776 A G 0.055435 8.8726e-06
9:97458729 G A 1.944295 2.0542e-05
9:97459512 A G 0.224121 6.8362e-07
9:97461324 T G 0.660594 4.1339e-05
9:97466882 T C 0.161944 -5.7537e-06
9:97500054 G A 0.074514 4.0756e-05
9:97503264 A G 0.065877 8.3732e-06
9:97509199 G A 1.186956 4.3188e-06
9:97516443 G C 0.023201 -2.4842e-05
9:97520761 A G 0.025749 -2.8929e-06
9:97521301 T C 0.109904 -1.3478e-05
9:97523578 C T 0.242012 -3.3117e-05
9:97529670 T C 0.039570 -2.2729e-05
9:97532790 T G 0.130216 -9.3155e-06
9:97543251 C T 1.931176 4.8447e-06
9:97549812 G A 0.175171 3.5229e-05
9:97569229 A G 0.066582 -3.2450e-06
9:97585017 C T 1.889775 1.6737e-05
9:97598150 C T 0.150097 2.0580e-05
9:97601089 C T 0.407695 -1.9817e-05
9:97605583 T C 0.042696 -3.1321e-05
9:97612909 T C 0.091114 1.5599e-05
9:97620602 A G 1.878778 3.0006e-05
9:97630451 T G 0.118252 -1.4082e-05
9:97632641 T C 0.085911 4.5825e-05
9:97647314 G A 1.904988 1.0299e-05
9:97685485 T C 0.135439 -3.6042e-05
9:97688291 A G 0.039102 -3.8123e-06
9:97695786 T C 0.073213 1.0913e-05
9:97700980 A G 0.093616 1.2387e-05
9:97703097 T G 0.028093 -3.1859e-05
9:97707767 C G 0.132053 -1.0247e-05
9:97713459 A C 0.837731 -7.4083e-06
9:97723433 T C 0.060531 6.9304e-05
9:97736591 T C 0.042069 -2.5535e-05
9:97741274 G A 0.022864 -4.7792e-05
9:97741336 A G 0.052547 -5.8850e-05
9:97744172 C T 0.038583 2.3702e-05
9:97745684 C T 0.037519 -1.9532e-05
9:97747328 T C 0.142063 -3.7953e-05
9:97768286 C T 1.766320 2.5478e-04
9:97780973 G A 0.084891 3.7529e-05
9:97784943 G A 0.041592 -2.1201e-05
9:97785929 C A 0.131375 -9.2676e-06
9:97787007 A G 0.119106 -2.1403e-06
9:97803728 T G 1.936151 6.0092e-05
9:97805036 G C 0.146358 -3.4314e-05
9:97807791 T C 1.766015 2.4726e-04
9:97822942 A G 0.059217 4.1086e-05
9:97837581 C T 0.025733 -4.0252e-06
9:97839797 A G 0.057594 6.1848e-06
9:97853011 C T 0.451916 2.1012e-06
9:97855473 C G 0.053546 -1.3070e-05
9:97859192 C T 1.866353 3.7792e-06
9:97860096 A G 0.125756 -1.0978e-05
9:97866302 C G 0.088410 -8.4493e-06
9:97866530 C G 0.049586 5.7126e-06
9:97896615 A G 0.411934 1.7482e-05
9:97907192 T G 0.030420 1.5514e-05
9:97937714 A G 0.073047 4.1715e-05
9:97942031 C T 0.190803 3.2289e-05
9:97942253 T G 0.067189 -1.9356e-06
9:97952689 C T 0.152119 2.4271e-05
9:97958248 T C 0.642531 -3.6677e-05
9:97966476 T C 0.048291 -2.3043e-05
9:97969443 T G 0.021192 5.3330e-06
9:97986571 C T 0.023808 -8.6654e-06
9:97998601 G T 0.241665 1.9992e-05
9:98035798 A G 0.028216 -2.3915e-05
9:98038382 C T 0.090568 2.4189e-05
9:98049372 T C 0.028631 -5.5327e-05
9:98068784 G A 0.045283 -1.2472e-05
9:98085934 T C 0.047691 -3.5980e-05
9:98103576 T G 1.611942 6.0600e-06
9:98105316 G C 0.809687 2.6822e-05
9:98105874 T C 0.075241 5.9034e-05
9:98106376 T C 0.029923 -2.4056e-06
9:98113635 G C 1.546068 1.0088e-05
9:98142505 T C 1.354717 1.9392e-05
9:98149355 A T 0.635497 1.5384e-05
9:98149477 G A 0.107281 -3.5462e-05
9:98149875 T C 0.029904 -2.2354e-05
9:98153197 A G 0.144339 1.3491e-05
9:98167953 C G 0.053322 2.9721e-05
9:98189458 A G 1.383900 8.9855e-06
9:98194761 A G 0.165271 4.3604e-05
9:98204792 A G 0.162866 3.6634e-05
9:98205645 C T 0.181474 3.8156e-05
9:98208444 G A 0.055903 -1.6270e-05
9:98208964 T C 0.053098 -1.8538e-05
9:98209594 A G 0.677063 2.5524e-05
9:98217610 A G 0.097531 3.0034e-05
9:98222651 T C 0.020007 6.2973e-06
9:98224685 G A 0.023854 1.4082e-05
9:98225469 T C 0.023506 1.2120e-05
9:98225683 T C 0.023045 1.4104e-06
9:98227158 T C 0.122433 5.7509e-05
9:98229264 T A 0.097628 -1.3861e-05
9:98231008 G A 0.192198 3.7283e-05
9:98231908 A G 0.474845 -1.8411e-05
9:98235571 A G 0.027706 -1.8768e-06
9:98238358 A G 0.424603 -2.7931e-05
9:98238379 G A 0.216510 5.1967e-05
9:98238403 A G 0.030326 -1.5695e-05
9:98239147 G A 0.019916 6.8312e-06
9:98239190 C G 0.535055 5.8670e-06
9:98241139 A G 0.024269 1.7619e-05
9:98244242 C T 0.074927 -5.1881e-06
9:98251512 C T 0.034120 2.1161e-05
9:98252950 G A 0.057393 2.1827e-05
9:98254218 C T 0.098530 2.9665e-05
9:98254610 C G 0.025379 2.1395e-05
9:98256235 G T 0.179273 2.5412e-05
9:98260514 A G 0.660548 7.8241e-06
9:98260895 C T 0.032974 -1.5646e-05
9:98262632 C T 0.033841 1.9829e-05
9:98263657 C G 0.152236 -8.3619e-06
9:98264748 A C 0.053689 -1.6435e-05
9:98266662 A G 0.024902 1.9913e-05
9:98268765 A G 0.052849 1.9886e-05
9:98272006 T C 0.054316 -2.7198e-05
9:98272491 G T 0.024639 -1.5376e-05
9:98277516 C G 0.021409 2.4944e-05
9:98290671 T C 0.027625 3.2930e-05
9:98295917 A G 0.022396 3.4071e-05
9:98296648 C A 0.022338 3.6013e-05
9:98296926 C T 0.213575 5.6962e-06
9:98304344 G C 0.022799 3.2519e-05
9:98305493 G A 0.023172 3.9861e-05
9:98306920 G A 0.689076 4.6267e-06
9:98308002 G T 0.121533 4.6508e-05
9:98309511 T C 0.023169 3.4716e-05
9:98309513 G A 0.223485 -5.6257e-07
9:98310352 A G 0.047856 2.6226e-05
9:98314031 G A 0.036068 3.1141e-05
9:98318052 C A 1.180698 -3.3990e-05
9:98318525 C T 0.023630 -3.4017e-06
9:98319474 T C 0.109699 7.7570e-05
9:98319969 C T 0.364227 -2.2672e-05
9:98320550 G A 0.048259 -1.8999e-05
9:98322751 T G 0.309055 -3.3698e-05
9:98324693 A G 0.135968 2.0146e-06
9:98327832 C T 0.218652 -1.0444e-04
9:98328529 G A 0.177982 2.1461e-05
9:98331289 A G 0.083324 2.0105e-05
9:98331995 T C 0.636711 -9.4301e-06
9:98337392 C T 0.172055 -4.5429e-05
9:98337883 T C 0.124111 -1.3075e-05
9:98340585 T C 0.127327 2.6060e-05
9:98346512 T C 0.336758 -1.1086e-05
9:98347824 T C 0.104964 6.5466e-06
9:98348885 G T 0.369128 -1.1549e-05
9:98349838 A G 0.183766 2.1593e-05
9:98359188 A G 0.684142 -2.9543e-05
9:98360258 C T 0.165057 -3.5437e-05
9:98363043 G A 0.176521 -3.9897e-05
9:98365343 G A 0.865811 -3.8556e-05
9:98367811 T C 0.393566 -3.1008e-05
9:98380222 A G 0.150408 1.4314e-05
9:98382950 T C 0.584573 8.6407e-06
9:98386345 G A 0.386302 2.2252e-06
9:98395621 G A 1.228214 7.0569e-06
9:98403582 A G 0.125360 4.2655e-06
9:98409556 G A 0.059006 -7.8708e-07
9:98411638 T G 0.037963 -8.3739e-06
9:98412355 C A 0.781082 3.7192e-05
9:98412987 A G 0.124438 3.2388e-05
9:98418053 A C 0.080230 -3.8261e-06
9:98420881 A G 1.101211 7.5701e-06
9:98429266 G C 0.204851 6.2993e-06
9:98431637 C A 0.196161 -3.0889e-06
9:98432200 A G 0.293721 7.2529e-06
9:98436331 C T 0.030456 -1.2458e-05
9:98439224 A G 0.027943 7.1346e-06
9:98444303 G A 0.152826 1.0494e-05
9:98444374 A T 0.274844 -4.1513e-06
9:98444585 T C 0.046334 3.5086e-05
9:98447619 A G 0.050236 -6.9432e-06
9:98455385 A G 0.040102 1.4478e-05
9:98459777 G A 0.225419 -3.1169e-05
9:98468727 C G 0.051943 -1.5422e-05
9:98472783 C T 0.208749 9.2435e-06
9:98478302 G T 1.539693 9.3456e-06
9:98486309 T C 0.922055 -4.3883e-05
9:98495685 T C 0.166144 -5.5845e-07
9:98496244 C T 0.972200 -5.3724e-06
9:98499290 A G 1.650048 2.2457e-05
9:98501915 A G 0.046922 -5.2642e-05
9:98507565 A G 0.047645 -9.6234e-06
9:98509248 G A 0.178400 7.3175e-06
9:98511138 C T 1.335537 5.0279e-06
9:98511884 T C 0.182383 -2.8885e-05
9:98513036 T G 0.268115 8.3134e-06
9:98513508 C T 0.933915 5.9219e-07
9:98515098 A C 0.098501 -3.9491e-05
9:98517293 A G 0.039249 -1.2278e-05
9:98518712 T C 0.078500 3.5812e-06
9:98526585 C T 0.053245 1.0144e-05
9:98530249 C T 0.471755 3.3291e-05
9:98534372 C T 1.042559 1.5961e-05
9:98538041 T C 0.296149 6.8893e-06
9:98544512 T C 0.035824 4.1380e-06
9:98544912 A G 0.188479 5.9553e-06
9:98546523 G T 0.498854 1.7001e-05
9:98568647 T C 0.054647 -4.8340e-06
9:98582513 A C 0.155563 -1.1077e-05
9:98583113 T C 0.183334 7.7107e-06
9:98589771 T C 0.059687 5.7160e-06
9:98607989 T G 0.962108 -4.1764e-06
9:98619087 G T 0.072554 1.8581e-05
9:98619194 T C 0.048262 -2.2036e-06
9:98633045 C T 0.103315 -3.8022e-05
9:98638288 G A 0.629457 2.9188e-05
9:98638306 T C 0.177995 -3.1021e-05
9:98638328 A C 0.022756 -4.3329e-05
9:98664812 A G 0.086414 -1.8626e-05
9:98668846 T C 0.067153 1.1836e-05
9:98670293 T C 0.207223 -1.3227e-05
9:98679483 G A 0.092318 1.3631e-05
9:98679869 C T 0.050103 1.5044e-06
9:98698810 T C 1.861926 -3.1873e-06
9:98702227 A C 0.038061 1.7091e-05
9:98704150 C A 0.178228 -3.2367e-05
9:98719799 A C 0.293108 1.3298e-05
9:98734844 G A 0.034519 -6.2691e-06
9:98734891 T A 0.217577 3.2943e-05
9:98736059 A G 0.037960 -2.8579e-06
9:98752496 A G 0.253580 -4.7721e-05
9:98755151 A T 0.048158 1.9232e-05
9:98760632 G A 0.071243 2.2323e-05
9:98767730 A G 0.021825 -9.2708e-06
9:98768594 A G 0.028855 -1.6100e-05
9:98775235 C T 0.072703 -1.7394e-05
9:98781861 A G 0.806828 1.7386e-05
9:98785435 G A 0.074894 1.2123e-05
9:98788060 C T 0.179202 -3.0251e-05
9:98804309 A G 0.317981 5.2136e-05
9:98805874 T C 0.038732 -8.4295e-06
9:98810506 T C 0.579941 2.4225e-05
9:98810796 G A 0.028800 -1.8380e-06
9:98813423 T C 0.054020 -2.0284e-06
9:98815165 T C 0.757719 -2.1500e-05
9:98819231 C T 0.215588 1.0904e-04
9:98823528 G T 1.132829 3.6890e-05
9:98824421 T C 0.129161 1.9702e-05
9:98827533 A G 0.139885 2.1294e-05
9:98827814 T C 0.230103 1.4330e-04
9:98828510 G A 0.273941 -4.4426e-05
9:98828924 T C 0.050229 -1.6383e-05
9:98831516 G A 0.037648 -6.9501e-06
9:98832374 A C 0.116454 -3.0759e-05
9:98832633 G A 0.195551 -3.4366e-05
9:98832763 G A 0.044380 -6.9283e-05
9:98835067 A G 0.234998 -6.4108e-06
9:98837428 A C 0.155004 -3.2466e-05
9:98839797 G T 0.152044 1.4061e-05
9:98840177 C T 1.805630 3.3498e-05
9:98841617 C T 0.969892 -1.6237e-05
9:98841865 C T 0.234917 4.0287e-05
9:98843638 A G 0.674875 4.2278e-05
9:98844901 G T 1.508368 3.4573e-04
9:98852399 A G 0.105295 -4.2958e-05
9:98856401 C T 0.901901 1.6366e-05
9:98861736 G A 0.187255 -8.0984e-06
9:98862133 A G 0.055108 3.6816e-05
9:98876665 C T 0.038418 1.9516e-05
9:98877206 C T 1.097131 5.2472e-05
9:98879734 A G 0.333483 1.8077e-05
9:98881790 T C 0.053679 7.8449e-06
9:98882332 T C 0.108839 4.2321e-06
9:98891743 G A 0.246404 -3.7405e-05
9:98895288 G A 0.831490 9.2937e-06
9:98895604 C T 0.049746 -3.0960e-05
9:98895765 A G 0.171983 -1.8954e-05
9:98903902 A G 0.033393 2.9835e-05
9:98904050 A G 0.079231 2.2439e-05
9:98904311 A G 0.155540 -1.9444e-05
9:98910309 G T 0.059214 -5.0041e-07
9:98915542 T C 0.060194 2.0882e-06
9:98918219 C T 0.694909 3.2791e-06
9:98919432 A G 0.055377 -6.0954e-06
9:98919804 T C 1.676229 -1.5607e-06
9:98921439 T C 0.376681 2.7150e-06
9:98925736 T C 0.772711 -1.0757e-04
9:98926345 C T 0.038713 9.1625e-06
9:98927267 A C 0.107343 1.5345e-05
9:98928447 T C 0.052832 4.7791e-05
9:98930292 G A 0.045967 -6.5453e-06
9:98932688 G A 0.387295 6.5715e-06
9:98934861 T C 0.020416 1.2686e-05
9:98937662 C T 1.318532 1.4448e-05
9:98952847 A G 1.182003 1.9784e-05
9:98953239 G C 0.327971 -9.5193e-06
9:98954706 T C 0.077575 -7.3669e-06
9:98955943 T C 0.644137 1.0532e-05
9:98973924 C A 0.733917 -1.2479e-05
9:98985915 T G 1.674327 1.5596e-05
9:98988536 T C 0.024107 1.8603e-05
9:98992223 G C 0.029333 -1.9433e-05
9:98995390 C G 0.112692 -1.4518e-05
9:98995889 G T 0.099835 -3.2830e-05
9:98997810 T C 0.100319 -2.1130e-05
9:98998061 G T 0.049314 4.0741e-06
9:98999343 A G 0.037914 1.1724e-05
9:99016920 G C 0.391895 1.9932e-06
9:99021661 G A 1.088368 -6.9344e-06
9:99027814 G A 1.074839 7.9994e-06
9:99033474 T G 0.283792 -5.0293e-06
9:99034907 A G 0.047441 5.6271e-06
9:99048003 G A 1.057870 2.5245e-05
9:99056209 G A 0.273075 -4.2160e-06
9:99056980 T C 1.820593 2.1150e-05
9:99060882 A G 0.762828 -1.2232e-05
9:99061972 G A 0.755722 3.4660e-05
9:99066433 T C 1.046237 -2.2829e-05
9:99069230 T C 0.397873 -4.9802e-06
9:99072233 T C 0.040871 1.5386e-05
9:99078886 T C 0.125474 -2.3602e-05
9:99087446 A G 1.100004 1.4889e-05
9:99091009 T C 0.470648 7.7617e-06
9:99091122 T C 0.244979 -3.2702e-05
9:99093719 C T 0.318571 5.9665e-05
9:99097527 C T 1.146702 2.5046e-05
9:99100926 A G 0.070188 1.0896e-05
9:99104966 A G 0.067315 -1.7040e-05
9:99113329 A G 0.051700 -1.2766e-05
9:99130207 A G 0.063329 -2.3895e-05
9:99144454 A C 0.083619 -2.9203e-05
9:99148152 G A 0.330152 5.1151e-05
9:99148649 C T 0.029206 -9.3959e-06
9:99175456 C T 0.404683 3.5097e-05
9:99176138 C A 1.863925 -2.0120e-05
9:99201585 G A 0.441069 4.1835e-05
9:99206585 T C 0.126762 1.6856e-05
9:99215037 A G 0.027375 2.8926e-06
9:99241526 T C 0.314326 -1.0510e-05
9:99244581 A C 0.375620 8.2476e-05
9:99248673 G A 0.050716 2.2360e-06
9:99260928 G A 0.115811 -8.3002e-05
9:99263821 G A 0.376039 7.8502e-05
9:99274954 T C 0.371387 6.5685e-05
9:99280421 G A 0.732638 1.9949e-05
9:99282269 C G 0.381177 7.0028e-05
9:99287402 C T 0.042287 -1.4611e-10
9:99306047 A G 0.075793 6.9424e-05
9:99313891 A G 0.081324 -9.1050e-05
9:99314887 C T 0.341552 -3.0033e-05
9:99316775 G A 0.051229 1.4227e-05
9:99324631 T C 0.036902 -1.5948e-05
9:99331401 C G 0.041446 -1.8534e-05
9:99344367 A G 0.022101 -9.8073e-06
9:99347706 C T 0.076248 4.7376e-05
9:99367558 G A 0.066685 5.0031e-06
9:99370840 T C 0.032147 -6.8603e-06
9:99377479 C T 0.991113 -5.5849e-05
9:99380119 T C 0.032835 2.0927e-05
9:99392863 C A 0.048717 -7.4744e-05
9:99394606 G A 0.087903 -6.2122e-06
9:99408152 C T 0.085700 -1.7959e-05
9:99415743 A G 1.954922 -1.1043e-05
9:99430374 C G 0.040943 -4.4865e-05
9:99435093 T G 1.015525 -2.9762e-05
9:99452245 G T 1.719622 4.6342e-06
9:99459429 C T 0.036146 1.1766e-06
9:99459804 G A 0.068172 5.7100e-06
9:99464178 C T 0.241571 -6.7068e-06
9:99471344 G T 0.047107 -3.9881e-05
9:99472502 T C 0.089390 -1.2102e-05
9:99482594 T C 0.190971 -8.9085e-06
9:99487732 T C 0.077647 -1.9211e-06
9:99500978 T G 0.190738 7.5870e-05
9:99528842 C T 0.165411 4.8395e-06
9:99539138 C G 0.025499 -6.7487e-06
9:99540709 A G 0.024785 -2.2680e-06
9:99559024 C G 0.030559 1.0559e-05
9:99584282 C T 0.115308 1.2518e-05
9:99584367 C T 0.109560 1.8801e-05
9:99595070 C T 0.045065 3.8707e-06
9:99595709 G A 0.053897 3.9557e-06
9:99619682 G A 0.068380 -2.8333e-05
9:99631266 A C 0.021916 -2.3201e-05
9:99636697 A G 0.063557 -1.2286e-06
9:99641870 G A 1.705049 -8.7900e-06
9:99642398 G A 0.031861 3.6253e-05
9:99648628 T G 0.699599 -1.0468e-05
9:99657936 C A 0.031131 -2.9310e-06
9:99694853 C A 0.037668 -2.4046e-05
9:99730155 A G 0.025934 -1.1974e-05
9:99789125 G A 0.026979 -1.3537e-05
9:99791142 A G 0.035889 -3.1071e-05
9:99797566 C G 0.087108 -1.8795e-05
9:99804997 G T 0.209911 1.6474e-05
9:99816932 T C 0.297723 2.1460e-05
9:99821611 T C 1.028346 1.5152e-05
9:99824697 A G 1.306601 4.2180e-05
9:99835541 T C 0.037850 -1.1677e-05
9:99849679 G T 0.043948 -1.0920e-05
9:99852649 A G 0.144034 -7.2370e-06
9:99853128 C T 0.622397 -5.9227e-05
9:99875034 A G 0.035035 1.2328e-05
9:99880286 C T 0.336261 9.6613e-06
9:99884531 T C 0.065257 3.1076e-06
9:99903207 T C 1.434983 6.7544e-05
9:99906545 C T 0.994940 3.5850e-05
9:99909149 C T 0.138418 7.6654e-06
9:99942435 T C 0.189660 9.8080e-06
9:99947305 C T 0.380158 1.3067e-05
9:99973619 G A 0.045773 -2.0701e-05
9:99985347 G A 0.082665 1.1931e-05
9:100000614 A C 0.045419 7.2582e-06
9:100007168 C T 0.071778 -9.9258e-06
9:100009282 A G 0.189848 6.1524e-06
9:100026854 G A 0.061898 3.7660e-05
9:100037728 G A 1.477250 4.5227e-05
9:100038862 G T 1.955565 -1.5209e-05
9:100040177 T C 0.070791 4.5083e-05
9:100040872 A G 0.062979 1.5389e-05
9:100045105 T C 0.115233 7.5299e-06
9:100045854 T C 0.146997 -1.6572e-05
9:100049510 C A 0.177031 1.3787e-05
9:100050820 T G 0.089137 1.1361e-05
9:100055171 A G 1.095999 -2.5142e-05
9:100061534 T C 0.187222 2.8226e-06
9:100087345 G A 0.909428 -2.7124e-05
9:100087968 T C 0.036743 -8.5392e-07
9:100088073 G A 0.056386 -3.1517e-06
9:100090949 C A 0.077936 7.5345e-08
9:100105782 G C 0.515379 -5.2199e-05
9:100112473 A G 0.085378 -1.0098e-06
9:100122291 C T 0.383063 1.3058e-05
9:100123603 A G 0.057425 -2.0460e-05
9:100124555 C G 0.030102 1.2242e-05
9:100127714 A G 0.076306 -2.0094e-05
9:100134241 G C 0.024159 1.4633e-06
9:100134667 A G 0.385289 1.2246e-05
9:100137621 G T 0.044617 1.9519e-05
9:100152420 T C 0.043260 -1.8046e-05
9:100157929 A G 1.812138 -3.8159e-05
9:100159109 T C 0.038236 1.1593e-06
9:100160613 C T 0.086027 -6.0761e-06
9:100162289 C A 1.513645 -1.7068e-05
9:100167571 A G 0.246972 1.0806e-05
9:100170436 A G 0.605467 4.9896e-05
9:100170914 C T 0.456318 -5.4815e-05
9:100175478 C G 0.512561 5.2203e-05
9:100177117 G T 0.064667 -6.4463e-06
9:100179841 G A 0.069915 9.9055e-06
9:100181295 A G 0.025671 4.7472e-05
9:100193113 C T 0.900376 1.6982e-05
9:100194406 C T 0.962929 4.6424e-05
9:100201664 A G 0.259234 5.2449e-06
9:100230694 C T 0.061736 7.5349e-05
9:100234633 C T 0.023672 6.8721e-06
9:100235727 G T 0.065556 3.9636e-06
9:100238634 A G 0.029917 -2.4282e-05
9:100244171 A G 1.734952 -2.6072e-05
9:100250611 G A 0.034529 -2.7725e-05
9:100251455 A G 0.050434 -3.6651e-05
9:100254850 C A 0.078461 -2.1450e-05
9:100270198 G A 0.951663 6.3823e-06
9:100270886 A G 0.818688 4.0490e-05
9:100271746 A G 0.360420 -6.1777e-06
9:100273844 T C 0.096320 -6.0984e-06
9:100274174 G A 1.510396 -1.9813e-05
9:100275424 T C 1.147860 -1.4339e-05
9:100276776 T C 1.165086 -2.3814e-05
9:100281872 T C 0.199096 7.0153e-07
9:100285297 A G 1.330662 -7.9041e-06
9:100289058 A G 1.181818 -6.6759e-06
9:100289763 C T 0.520098 -1.1053e-05
9:100290518 T C 0.039693 -1.1128e-06
9:100298987 G A 1.556870 -1.5800e-05
9:100306204 C G 0.095729 2.1499e-05
9:100307017 T G 0.523081 1.4595e-05
9:100307789 T C 0.802754 -8.2004e-05
9:100310711 T C 0.528667 -2.5864e-05
9:100311374 T G 0.085109 -8.5997e-06
9:100314740 C T 1.612766 2.6247e-06
9:100316593 C G 0.400597 -1.6613e-05
9:100316704 C T 0.051596 -4.7359e-06
9:100322635 A G 0.577036 1.5398e-06
9:100322776 T C 1.467061 -1.8863e-05
9:100327226 A G 0.386143 -2.4119e-05
9:100333638 A C 0.345424 -5.7038e-06
9:100333772 C T 0.546662 7.8066e-06
9:100335653 G A 0.760617 -4.3545e-06
9:100338832 T C 0.177754 6.0275e-05
9:100339238 T C 0.345538 -1.9463e-05
9:100342435 T C 0.693591 -2.0936e-05
9:100349771 C G 0.346875 -1.0360e-05
9:100358466 T C 0.027726 -3.8600e-05
9:100373769 C T 0.109978 -4.9670e-06
9:100384267 C A 0.144232 -3.7013e-05
9:100388119 T G 0.394173 -1.0271e-06
9:100388197 T C 1.347472 1.9732e-05
9:100389335 T C 0.063157 -3.3506e-06
9:100418331 T C 0.037554 1.3782e-05
9:100422075 G T 0.106609 -7.9656e-06
9:100427473 G A 0.064495 -1.4215e-05
9:100438344 C T 0.631579 6.3859e-05
9:100448617 G A 0.128015 -8.6557e-06
9:100462409 C T 0.071395 7.2285e-06
9:100477195 A G 0.101013 -8.9096e-06
9:100486893 T C 1.356132 1.8486e-05
9:100499297 C T 0.867966 6.3752e-05
9:100520013 T C 0.485348 -1.2700e-05
9:100522815 A C 0.022847 -1.7560e-05
9:100523257 A C 0.348037 -1.7983e-05
9:100525653 C G 0.355317 -2.5880e-06
9:100531321 T C 0.058678 -5.0337e-06
9:100533183 C G 0.110738 -3.1186e-06
9:100535512 T C 0.034120 -3.1414e-06
9:100536542 T C 0.796766 1.5230e-06
9:100544998 A G 0.080058 2.4946e-05
9:100555363 A G 0.116798 -4.6535e-05
9:100555484 C T 0.229240 -1.0297e-05
9:100556109 G A 1.336083 -2.7035e-05
9:100563136 C T 0.029881 1.1780e-05
9:100571442 C T 0.285896 2.6814e-05
9:100571880 T C 0.058441 4.0332e-07
9:100587709 G C 0.053342 3.1718e-06
9:100594031 T C 0.168397 2.3717e-06
9:100596991 T C 0.193474 -3.8514e-06
9:100597674 T G 0.037544 -3.8971e-05
9:100609230 T C 1.221976 5.3844e-07
9:100612807 G A 1.466480 -8.6979e-06
9:100613191 C T 0.029410 -1.4139e-05
9:100622189 G A 1.272354 1.4001e-06
9:100623566 A G 0.089371 -3.6670e-05
9:100624553 T C 0.024000 1.6955e-05
9:100631533 C G 0.090744 -1.4130e-05
9:100633123 T C 0.053050 -1.0060e-05
9:100642423 C A 0.026220 -1.4616e-05
9:100650096 A G 1.263165 -4.5540e-06
9:100654449 T C 0.110838 1.2930e-05
9:100657779 C T 0.057224 -4.2161e-05
9:100666931 T C 0.779706 1.4608e-06
9:100672338 T C 0.553679 -1.4022e-05
9:100676688 A G 0.085287 -1.3646e-05
9:100677883 C T 1.806831 4.9640e-06
9:100692648 T G 0.034140 -5.1608e-06
9:100697330 G C 0.092749 3.1904e-05
9:100703628 C T 0.114542 5.1922e-05
9:100704238 T C 0.148902 -1.8017e-06
9:100705210 T C 0.722141 -1.1403e-05
9:100718775 T C 0.195012 -2.5422e-05
9:100724791 C T 0.534928 8.4808e-06
9:100740124 T C 0.440433 1.9887e-05
9:100742253 T C 1.125370 -2.2850e-05
9:100745613 T C 0.058811 -1.7440e-05
9:100750014 T C 0.120716 -1.3842e-06
9:100754243 G A 0.100974 -9.7109e-05
9:100772120 A G 0.028287 -1.1432e-06
9:100782921 A G 0.056633 -2.9360e-06
9:100800655 T C 0.596479 -1.0168e-05
9:100820671 T C 0.399214 -8.2922e-06
9:100827228 T C 0.057529 -1.2287e-05
9:100834294 T C 0.991772 -4.0548e-05
9:100834447 A G 0.070395 6.0346e-06
9:100848808 T C 0.065556 1.4011e-06
9:100849682 G T 0.150467 3.7501e-05
9:100858906 C A 0.127486 9.5397e-06
9:100866872 C T 0.482722 -5.2950e-05
9:100868900 A G 1.037100 2.6159e-05
9:100880559 G T 0.229808 -3.7894e-05
9:100882509 G A 0.239711 -1.8594e-05
9:100884003 A G 0.031183 -2.1320e-05
9:100884526 T C 0.498030 -3.8397e-06
9:100884896 G A 0.290686 -1.4187e-05
9:100886920 T C 0.078416 1.8453e-05
9:100895443 T C 0.238520 1.2886e-05
9:100905658 A G 0.193127 -5.3038e-05
9:100911422 T C 0.718535 2.5407e-06
9:100915902 A G 0.826072 2.4528e-06
9:100916333 G A 0.021520 -5.7888e-06
9:100917244 G T 0.020455 -1.4313e-06
9:100917257 T G 0.237848 -1.9692e-05
9:100926282 C T 0.053926 -4.1833e-06
9:100930496 C T 0.171422 -2.8310e-05
9:100930659 A C 0.958431 -1.8010e-06
9:100931158 G A 0.248384 8.7520e-06
9:100934160 T G 0.220927 -1.0389e-05
9:100937279 G A 0.069461 -2.4333e-06
9:100941906 A G 0.126964 -2.3493e-05
9:100943397 C A 0.075527 -1.6597e-05
9:100948085 A G 0.535061 -6.5334e-05
9:100950117 C T 0.218405 -2.5080e-05
9:100954429 A G 0.214676 -9.9640e-06
9:100963977 T C 0.162285 -1.5966e-06
9:100968226 G A 0.061171 -1.5692e-05
9:100969483 G T 0.239458 -9.0439e-06
9:100973832 C T 0.251620 -3.6297e-05
9:100975694 A G 0.154560 1.0452e-05
9:100978294 C A 1.154797 -1.8345e-05
9:100987843 A C 1.801813 -9.2708e-06
9:100988477 A G 0.265690 -1.2507e-05
9:100991430 A C 0.370381 -2.5918e-05
9:100995721 G A 0.644404 -4.4706e-05
9:100995758 T G 0.546230 -4.6593e-05
9:100996018 C T 0.128856 1.5813e-05
9:100996860 T C 0.097394 -6.3299e-06
9:101016698 G T 0.036976 1.9980e-07
9:101034018 C A 0.549411 -6.4915e-07
9:101035621 A C 0.157711 -3.0922e-06
9:101041840 T G 0.122355 -4.7954e-05
9:101042858 A G 0.091243 3.1393e-06
9:101050714 T C 0.078338 2.3251e-05
9:101051077 T C 0.022552 -1.7823e-05
9:101051879 A G 1.142674 -3.1625e-05
9:101053123 A G 0.127616 -3.8040e-05
9:101054651 T C 0.064615 -1.1508e-05
9:101056122 C T 0.373578 -2.5492e-05
9:101063680 T C 0.026600 -6.4951e-06
9:101068580 A G 0.326959 -4.5178e-05
9:101071562 T C 0.616834 -9.3456e-05
9:101077890 T G 0.028067 1.5281e-05
9:101079692 T G 0.073031 -4.6807e-06
9:101079942 T C 1.304556 -6.0704e-05
9:101081318 T C 0.197736 -1.7650e-05
9:101083523 A G 0.099725 8.0238e-06
9:101084087 A G 0.561323 -2.7973e-05
9:101085298 T C 0.092289 1.1174e-06
9:101086122 T C 0.096855 -4.6734e-05
9:101088559 C T 0.777697 -3.3089e-05
9:101090237 A G 0.223180 -8.2973e-06
9:101098270 A G 0.867853 -2.1211e-05
9:101102509 C T 0.091704 1.7727e-06
9:101107468 C T 0.684379 4.3794e-05
9:101122455 T G 0.061431 -3.1577e-05
9:101125433 C T 0.131352 -5.2900e-06
9:101126504 G T 0.709576 -3.0443e-05
9:101129439 C T 0.637763 -3.5490e-05
9:101132441 C T 0.499192 5.2466e-06
9:101135425 G A 0.029845 2.9665e-06
9:101137452 G A 0.173019 2.5904e-05
9:101137859 G T 0.077105 -2.5551e-06
9:101138608 G C 0.486208 -9.4777e-06
9:101140385 G A 0.267339 1.5961e-05
9:101142989 A G 0.059739 2.4384e-05
9:101154719 C T 0.190673 8.2943e-06
9:101154913 A C 0.050560 3.8070e-05
9:101161165 T C 0.041212 1.6836e-05
9:101169187 A G 0.054968 3.3375e-05
9:101169375 A G 0.787071 8.3736e-06
9:101171443 A G 0.041725 5.0305e-06
9:101172602 A G 0.052001 1.0476e-05
9:101174188 C T 0.195100 1.9386e-05
9:101175906 G A 0.191802 -2.6464e-05
9:101177852 T C 0.651129 -1.3734e-05
9:101179445 T C 1.509721 -3.1057e-05
9:101182386 A G 0.053309 -3.1951e-05
9:101184565 C T 0.028609 3.4243e-07
9:101189655 G C 0.139979 2.6281e-05
9:101193489 C A 0.356158 -2.2484e-05
9:101199725 G A 0.259001 6.1481e-07
9:101206743 C T 0.067221 -3.8952e-06
9:101208510 A C 0.589838 -3.0118e-06
9:101208613 A G 0.150645 -1.4496e-05
9:101212206 G A 0.059642 1.6290e-05
9:101219548 C T 1.294049 -1.7955e-05
9:101221143 A G 1.105551 5.3414e-06
9:101236304 G T 0.092133 1.8050e-05
9:101239130 G A 0.034964 -1.9485e-05
9:101243364 G T 1.626087 6.3654e-06
9:101249722 T C 0.055380 -7.7867e-08
9:101258803 A G 0.550687 1.3442e-05
9:101258881 C T 1.228597 -1.3010e-05
9:101265290 C A 1.907426 2.6199e-05
9:101266669 G A 0.225410 -9.6140e-06
9:101269900 A G 0.036139 1.9437e-07
9:101279351 T C 0.674518 -1.3427e-05
9:101280360 C A 1.914356 3.3673e-05
9:101280526 G C 0.206980 -1.1744e-05
9:101281811 T C 0.737604 2.3054e-05
9:101282692 G A 0.182675 1.5081e-05
9:101289106 G A 0.050982 1.0262e-05
9:101291405 T C 0.117999 2.6743e-06
9:101292214 G A 0.040161 -8.6094e-06
9:101293183 T C 0.027385 -3.3026e-07
9:101298707 G A 0.426041 -5.9525e-06
9:101301307 T G 0.023221 4.2694e-05
9:101304302 G A 0.068480 2.4700e-05
9:101312896 C T 0.060535 3.9407e-05
9:101321254 A G 0.105048 5.0575e-06
9:101327469 A G 0.649337 -2.1412e-05
9:101329629 G A 1.914810 1.8282e-05
9:101331252 G A 0.386244 1.0908e-05
9:101331656 T C 0.066111 3.1491e-05
9:101332364 C T 0.095638 1.1298e-05
9:101334067 C A 0.061210 -1.8433e-05
9:101334556 G A 0.881135 6.0812e-06
9:101334912 G T 0.079412 5.5017e-06
9:101334945 T G 0.765590 -1.5714e-06
9:101335218 G A 0.351390 -1.9899e-05
9:101336292 A G 0.233833 2.2578e-04
9:101338946 C T 1.965701 3.3994e-05
9:101339690 C T 1.401327 1.7407e-05
9:101339702 A C 0.335183 -3.0859e-05
9:101344983 G A 0.108787 2.3828e-05
9:101347398 G T 0.333054 -9.9302e-06
9:101348955 T C 0.029738 2.6744e-05
9:101349676 G A 0.079383 1.3669e-05
9:101351218 T G 0.026502 4.9243e-06
9:101355949 C T 0.727088 -2.4202e-05
9:101361710 A G 1.332275 -7.3446e-06
9:101363960 T C 0.622835 -9.4692e-06
9:101365866 T C 0.411214 -1.9267e-05
9:101370349 T C 0.150785 -8.3235e-06
9:101399566 C T 0.177767 -1.3030e-05
9:101411132 C T 1.471687 -3.8922e-05
9:101423606 C T 1.545156 -9.6458e-05
9:101423675 T C 0.028839 3.7218e-05
9:101425337 G A 0.103665 3.1521e-05
9:101429071 A G 1.856606 -1.5279e-04
9:101439960 C T 0.096969 -1.0410e-05
9:101440322 T C 0.184876 -1.5074e-05
9:101447811 T C 0.081113 8.3850e-05
9:101448331 A C 0.435905 -1.7602e-06
9:101451930 A G 0.029793 1.7982e-05
9:101453366 A C 0.043825 -6.1040e-06
9:101454321 A G 1.789492 -6.9728e-05
9:101457739 G A 0.213536 1.7213e-05
9:101462190 C T 1.856823 -1.0754e-04
9:101463970 G C 0.026632 3.8870e-05
9:101464454 G T 0.151632 -1.7869e-06
9:101475633 A G 1.202776 -6.4932e-05
9:101477500 T C 1.511909 -9.4390e-07
9:101481205 A G 1.510770 -1.6762e-07
9:101484282 A G 0.058746 2.6789e-05
9:101486645 A G 1.527872 8.5600e-06
9:101487936 T G 0.038048 -1.1606e-05
9:101491066 A C 1.771692 -4.1088e-06
9:101501867 T C 0.130696 1.6839e-06
9:101502533 T C 0.095979 -1.7043e-05
9:101507244 T G 1.526538 6.2349e-06
9:101508312 A G 0.025840 3.1239e-06
9:101514636 C A 0.030319 -2.6673e-06
9:101517282 A G 0.095314 -2.0658e-05
9:101522474 A C 0.030764 -3.1538e-06
9:101526473 G A 0.096580 6.8901e-05
9:101527875 A G 0.249182 -1.3567e-05
9:101531133 T C 0.027641 3.9952e-05
9:101533220 T C 1.938949 7.1758e-05
9:101534397 C T 0.499516 -2.1510e-05
9:101542832 T C 0.028239 3.6858e-05
9:101555336 C T 0.166741 -3.9239e-07
9:101563233 C A 1.284081 1.4760e-05
9:101566105 G A 0.668374 7.2655e-07
9:101572146 T C 0.075582 -2.9150e-05
9:101579540 A G 0.021838 -2.4953e-05
9:101590318 A G 1.019767 -3.1680e-05
9:101593146 T C 0.038479 6.2769e-06
9:101593825 C T 0.819818 -1.5838e-05
9:101594103 A G 0.024847 8.1730e-07
9:101598609 A G 0.621274 -2.4685e-05
9:101600252 C T 0.449268 -3.7519e-06
9:101606967 C G 0.118424 7.4594e-06
9:101609768 G T 0.153489 -1.5730e-06
9:101610523 T C 0.052277 -2.5197e-05
9:101611545 G A 0.105382 -1.3019e-05
9:101614896 T C 0.048921 1.9022e-05
9:101615295 A G 0.052404 2.0916e-05
9:101618476 A G 1.343752 -3.0960e-05
9:101619476 A C 1.072791 -1.2085e-05
9:101628952 G C 1.456055 -2.8745e-05
9:101632635 G T 0.571450 6.0869e-05
9:101633959 G A 0.170159 -5.4820e-05
9:101636189 C T 0.510289 -3.3514e-05
9:101639900 T C 0.031978 -1.4573e-05
9:101640837 C T 0.127184 -7.4242e-06
9:101642376 G A 0.032312 -1.5457e-05
9:101642894 T C 0.032734 7.3733e-06
9:101649752 T G 0.703757 -1.6355e-05
9:101652106 G A 1.239126 -5.6114e-05
9:101653066 T G 1.884530 6.0623e-06
9:101663086 A C 0.501626 -3.2397e-05
9:101665569 A G 0.058360 4.4712e-06
9:101671389 T C 0.070016 1.9404e-05
9:101672812 C T 0.216123 1.2555e-05
9:101673599 C T 0.107096 3.2481e-05
9:101673848 G A 1.427430 -4.2994e-05
9:101675051 T C 0.030929 -4.3276e-06
9:101675215 C T 0.142206 -2.0350e-05
9:101676152 C T 0.057376 8.7665e-08
9:101678036 C T 0.960446 7.6507e-06
9:101678096 T C 0.035143 -6.0027e-05
9:101679752 G T 0.190287 7.5734e-06
9:101693368 C T 1.929108 -3.6066e-06
9:101693995 A G 0.105434 5.5374e-06
9:101694958 G T 0.764421 -2.5970e-05
9:101697827 T C 0.035675 -3.4626e-07
9:101699390 G A 0.088656 1.8152e-05
9:101699804 G A 0.052060 7.7225e-06
9:101701041 A G 0.062209 -1.3611e-05
9:101701535 A C 0.734871 -1.4450e-05
9:101704066 C T 0.541430 2.0552e-05
9:101708344 T C 0.049762 8.2534e-06
9:101725509 G A 0.443065 -9.4437e-08
9:101725919 A G 0.295688 -7.1242e-05
9:101726502 C T 1.523626 1.5096e-05
9:101730236 G A 0.514434 6.9917e-06
9:101731586 A G 0.125477 -8.4939e-05
9:101732399 C T 0.031050 -2.2165e-05
9:101732588 G A 0.561064 1.2322e-04
9:101734072 C T 0.219966 -8.0673e-06
9:101734465 T C 0.561801 9.5101e-06
9:101735488 A G 0.041946 -2.2573e-05
9:101742097 T C 0.047142 2.5023e-05
9:101742101 T C 0.167446 -2.5824e-05
9:101748356 G A 0.749880 4.8432e-06
9:101756620 A G 0.315621 3.6388e-05
9:101760557 G A 0.095651 1.0115e-05
9:101767315 A G 0.153031 3.8166e-05
9:101768253 T C 0.031903 -2.6791e-05
9:101768317 T C 0.259329 -3.2080e-06
9:101778265 T G 0.213400 3.6017e-05
9:101778272 C A 0.171188 -2.0892e-05
9:101778346 G C 0.223842 2.7748e-05
9:101782535 C T 0.155582 3.5211e-05
9:101787017 G T 0.292452 -1.3091e-07
9:101792716 A G 0.183655 3.8757e-06
9:101798384 A G 0.046464 1.5991e-05
9:101799293 G A 0.183740 3.7744e-05
9:101800852 T C 0.124692 -2.2044e-05
9:101802511 A G 0.116366 -5.2657e-06
9:101804366 C T 0.029917 2.6427e-05
9:101805733 C T 0.271017 -1.7464e-06
9:101810471 G A 0.057980 -1.4665e-05
9:101816399 T C 0.246290 -1.9970e-05
9:101818716 C T 0.459817 2.9936e-05
9:101823373 G A 0.594697 1.2871e-05
9:101827591 A G 0.094187 -3.1213e-05
9:101827828 G T 0.203542 -7.2948e-06
9:101831995 A G 0.125198 1.9658e-05
9:101838488 T C 0.059129 -2.9371e-05
9:101848586 A G 0.443967 1.9129e-05
9:101855570 T C 1.939095 1.7058e-05
9:101855677 G T 0.209667 -3.5772e-05
9:101857482 T C 0.060460 -2.7880e-05
9:101858515 A C 0.205204 -4.2346e-05
9:101864974 A C 0.600361 1.3708e-05
9:101868571 A G 0.090026 2.6676e-05
9:101869789 A G 0.428806 7.8891e-05
9:101871458 A G 0.065962 1.2873e-06
9:101880003 T C 0.054400 -8.7213e-06
9:101880448 G A 0.026804 2.0001e-05
9:101883348 G A 0.078971 1.7473e-05
9:101908365 G T 0.506018 5.8903e-05
9:101915887 T C 0.067091 -1.9721e-05
9:101916076 C T 0.176229 -5.6748e-05
9:101919230 C T 0.179449 -2.8048e-07
9:101920636 A G 0.032926 7.4625e-05
9:101932525 G A 0.097053 -1.1472e-05
9:101937006 A G 0.062252 -1.8556e-05
9:101937730 A C 0.134468 -4.4670e-06
9:101938599 T C 0.125967 -4.0544e-06
9:101939966 G A 0.083492 -6.1187e-05
9:101946603 A G 0.076144 4.1336e-05
9:101950753 G A 0.060415 -1.6833e-05
9:101955252 G A 0.059593 1.1565e-05
9:101961510 T C 0.179043 -1.8341e-05
9:101962410 A G 0.141015 5.8533e-06
9:101964013 G A 0.142618 6.0234e-06
9:101974987 T C 0.049148 -9.2977e-06
9:101980367 G A 0.167439 4.4057e-06
9:101983429 A G 0.024522 -2.4433e-05
9:101986627 A G 0.589361 -2.7448e-06
9:101987486 C T 0.086774 -2.7792e-05
9:101988965 A G 0.048350 -1.3742e-06
9:101989975 A G 0.039404 -3.8097e-05
9:101990852 A G 0.166495 6.0901e-06
9:101997385 T G 0.065472 -1.3544e-05
9:102005990 C T 0.134961 -1.8903e-05
9:102010338 G A 0.134059 -1.5801e-05
9:102014351 C A 0.062151 -2.7062e-06
9:102016542 T G 0.128116 -2.0229e-05
9:102016891 G A 1.022526 7.2089e-06
9:102024447 C A 1.973066 -1.0567e-05
9:102029854 A G 0.071317 -2.5438e-06
9:102032987 A G 0.534169 -1.0548e-05
9:102037970 G A 0.420915 -1.2891e-05
9:102045593 C A 1.972605 -8.5020e-06
9:102050471 T C 1.972307 -9.7799e-06
9:102050556 G A 1.972235 -9.3711e-06
9:102051981 A G 0.031631 -6.3850e-06
9:102053973 A C 0.093486 -9.6766e-07
9:102054272 A C 0.428245 2.5430e-05
9:102055651 G A 0.164563 3.5397e-06
9:102056477 T G 1.972170 -1.3238e-05
9:102056594 T G 1.291047 1.7209e-05
9:102071535 T C 0.059509 -4.1403e-06
9:102071608 G A 0.512198 -1.7629e-05
9:102072246 T C 0.076313 -9.7740e-06
9:102076804 A G 0.033247 -1.6532e-05
9:102081250 A G 0.887565 -2.3333e-05
9:102081499 T C 0.020540 1.2321e-05
9:102089125 G A 1.523441 1.6917e-05
9:102089998 A G 0.168754 -5.7409e-06
9:102090674 C T 0.058730 -1.3092e-05
9:102095656 A G 0.141404 -1.2814e-05
9:102104426 A G 0.270085 -1.7654e-05
9:102105403 A G 0.194487 2.4434e-06
9:102107310 A G 0.022795 3.6322e-05
9:102113541 T C 1.759789 -3.3604e-06
9:102121839 A G 0.052813 -1.1412e-05
9:102130088 C A 0.524775 7.0394e-06
9:102139601 A G 0.111228 9.2665e-06
9:102140726 T C 1.055160 1.3397e-05
9:102146875 T C 0.059408 -3.4834e-05
9:102175840 C T 0.648454 -2.2395e-05
9:102180031 A G 0.079321 -9.6907e-06
9:102199689 C T 0.124516 -4.9036e-05
9:102207882 A G 0.069185 -1.2199e-05
9:102210176 T C 0.133712 -3.5588e-05
9:102217237 G A 1.308581 2.7133e-05
9:102221273 A G 0.020491 -4.2725e-06
9:102225544 G A 0.135942 2.8061e-05
9:102233992 C T 0.046818 -3.9279e-06
9:102234323 A C 0.094126 1.3963e-05
9:102238223 G A 0.049791 4.1851e-05
9:102250037 T C 0.736669 3.6083e-05
9:102253474 G A 0.072220 4.6945e-05
9:102268517 T C 0.021760 -5.1189e-06
9:102272361 T C 0.051258 6.7059e-06
9:102277889 T C 0.042228 -9.1644e-06
9:102278511 T C 1.856758 2.9997e-06
9:102282064 A G 0.113623 2.4321e-06
9:102282916 A G 0.035912 3.4840e-05
9:102295295 A G 0.077108 -2.4983e-05
9:102304271 C T 0.473579 7.6401e-05
9:102305131 T G 0.029384 -7.4388e-06
9:102334338 C T 0.448141 6.7385e-05
9:102336962 C A 0.883186 2.0694e-05
9:102342950 C T 0.556188 -2.1341e-05
9:102346144 T C 0.043273 1.7598e-05
9:102350820 A T 1.815945 -6.2546e-06
9:102369395 A G 0.041696 2.7299e-05
9:102371340 T C 0.025136 4.4073e-06
9:102392181 C T 0.061469 -3.6323e-05
9:102394998 A G 0.224796 -3.6240e-05
9:102400823 T G 0.025434 -1.6783e-06
9:102405357 G C 0.422681 6.2463e-05
9:102420794 T C 0.023740 -9.1398e-06
9:102430071 A G 0.134458 -7.6365e-06
9:102446257 G A 0.078572 3.6058e-07
9:102457365 C T 1.841506 -8.4389e-06
9:102473991 T C 0.062307 -3.4429e-05
9:102481220 C T 0.123286 4.2105e-05
9:102493726 G A 0.046448 1.0577e-06
9:102495691 A G 0.021809 1.7383e-05
9:102502572 G A 0.445071 6.9475e-05
9:102502652 T G 0.322960 3.0923e-05
9:102538027 C T 0.062703 3.1494e-05
9:102543355 T C 0.059821 -1.7359e-05
9:102544119 T C 0.071814 -1.8170e-05
9:102548936 G T 0.035396 4.0542e-05
9:102569599 G A 0.758978 -3.5361e-05
9:102595069 A G 0.280894 4.8276e-05
9:102624897 C T 0.063161 -3.9334e-05
9:102629411 A G 0.151638 -7.0629e-06
9:102639298 C T 0.192909 3.1308e-05
9:102646109 G A 0.042959 -7.2906e-06
9:102647796 C T 0.067773 3.0163e-05
9:102651782 A G 0.021455 3.0223e-05
9:102656450 G T 1.321408 -7.5946e-06
9:102657389 C A 1.842152 -1.4476e-05
9:102677589 C T 0.189141 -3.6759e-05
9:102703512 T C 0.068318 2.9195e-06
9:102707787 G A 0.641856 -5.5382e-06
9:102710932 C T 1.920331 2.6418e-05
9:102716279 A G 0.098560 1.2274e-04
9:102723692 T C 1.367918 -8.3963e-06
9:102737514 G T 0.023639 2.1476e-05
9:102741335 C T 0.149055 -1.3169e-06
9:102741443 T C 1.102023 -4.0684e-06
9:102747941 A G 1.121439 -2.3999e-05
9:102756965 G A 0.040686 4.8040e-05
9:102775654 G A 0.051881 1.0550e-05
9:102778208 A G 0.021718 3.6801e-05
9:102783023 G A 0.060437 -2.4208e-05
9:102785461 T C 0.031017 1.8010e-05
9:102790679 T C 0.223524 -6.4513e-05
9:102805718 T C 0.083311 1.5491e-07
9:102813042 T C 1.833856 -3.7882e-05
9:102815009 C A 0.051284 2.3213e-06
9:102833894 G A 0.302959 -3.4568e-06
9:102861568 T C 0.021958 -1.3223e-05
9:102868684 A C 0.330165 5.4552e-05
9:102888321 C T 0.899016 9.7279e-06
9:102888877 T C 0.092383 -2.3513e-05
9:102892560 A G 0.037765 -3.7961e-05
9:102901705 T C 0.097200 -3.6326e-06
9:102924363 A G 0.102954 2.1286e-05
9:102930105 T C 0.068565 -7.2155e-05
9:102960167 T C 0.082840 8.8768e-07
9:102966123 T C 0.038830 4.9845e-05
9:102967220 A G 0.033666 -3.9219e-06
9:102986892 C T 0.093119 4.0997e-06
9:103003226 A G 0.220940 -6.4519e-05
9:103013986 A G 0.182772 7.3788e-07
9:103032332 G A 0.023523 1.1405e-05
9:103044452 A C 0.559811 3.9297e-06
9:103050407 T C 0.852094 1.1716e-05
9:103054941 A G 0.093363 -1.5322e-05
9:103054951 C T 1.184155 -1.9723e-05
9:103061366 G A 0.634991 4.7515e-05
9:103065265 A G 0.615279 3.3075e-05
9:103074462 T C 0.020264 1.4765e-05
9:103078339 G A 0.323281 -4.4340e-05
9:103085483 G A 0.069389 -6.6757e-06
9:103108941 G C 1.599611 4.4776e-06
9:103113738 T C 0.048661 2.1813e-06
9:103116601 C T 0.945382 5.7255e-07
9:103118086 C A 0.091831 -5.7368e-05
9:103126965 A G 0.037869 6.3352e-05
9:103140060 T C 0.132339 -2.4872e-05
9:103140157 C T 0.624140 4.2572e-05
9:103147369 C A 0.024941 2.5524e-05
9:103151008 T C 0.587709 -1.9652e-05
9:103151524 T C 1.867142 -1.0236e-05
9:103154614 C T 0.122017 4.1893e-05
9:103164224 T C 0.023510 1.1112e-05
9:103168023 G A 0.377658 -2.8815e-05
9:103173304 T C 0.025694 -1.6241e-05
9:103182980 C T 0.367100 -6.9872e-06
9:103183081 G T 0.187174 -2.0247e-05
9:103194756 A G 0.052728 3.9384e-06
9:103200373 G A 0.022221 3.9375e-05
9:103205920 G A 0.054627 -1.5880e-05
9:103208009 G A 0.080623 1.1318e-05
9:103213947 G A 1.528375 -1.7727e-05
9:103214038 A G 0.043935 4.9989e-05
9:103227542 A G 0.024185 -1.6914e-05
9:103231993 A G 0.067312 -2.4552e-06
9:103241415 C T 0.295305 -1.6304e-06
9:103245053 C T 0.022425 4.2016e-05
9:103254052 A G 0.041215 5.8819e-05
9:103270681 T C 0.048291 1.0133e-05
9:103273769 G A 0.406926 -7.8277e-06
9:103274607 A C 0.094217 1.1115e-05
9:103288340 A G 0.293439 -5.6843e-06
9:103299378 G A 0.040222 7.1076e-06
9:103305636 G A 0.066919 -2.9506e-06
9:103310740 A G 0.041819 -2.5695e-06
9:103317355 G T 0.246368 -5.7710e-06
9:103326950 A G 0.022604 5.8225e-06
9:103340309 C T 0.836670 -2.9622e-05
9:103349779 C A 0.046224 -1.3822e-05
9:103356488 C T 0.286561 1.5415e-06
9:103356531 A G 0.154602 1.0659e-05
9:103359912 A C 0.201050 -3.1039e-07
9:103361572 G C 0.558908 6.6605e-06
9:103367481 G C 0.645751 4.1379e-05
9:103369760 A G 0.084564 9.4438e-06
9:103370505 A G 0.673788 1.9882e-05
9:103370665 C T 0.056477 4.7117e-05
9:103374216 A G 0.100634 -1.4229e-05
9:103377419 G A 0.029933 -5.2376e-06
9:103381388 A G 0.024766 -1.5092e-05
9:103386439 A G 0.020497 -3.2380e-05
9:103392448 A G 0.046126 9.6664e-07
9:103403174 C T 1.555052 4.6943e-07
9:103418290 T C 0.064102 -2.2679e-05
9:103421346 G T 0.143702 1.5545e-05
9:103435244 C T 0.513464 -3.6137e-05
9:103437984 A G 0.755563 2.6077e-05
9:103452068 T G 0.683006 1.8641e-06
9:103452327 T C 0.168445 -2.2045e-05
9:103481156 A G 1.514191 -7.3190e-06
9:103482415 A G 0.373098 -2.0454e-05
9:103485819 C A 0.377918 -1.8868e-05
9:103488404 A G 0.021348 8.8032e-06
9:103492444 G A 0.176060 -2.0518e-05
9:103493441 A C 0.037648 -1.4067e-06
9:103494481 A G 0.068506 2.6700e-05
9:103518490 T C 0.297830 -5.0557e-06
9:103523229 C G 0.227091 -1.0287e-07
9:103523413 G A 0.300800 -2.9512e-08
9:103532305 A G 1.301862 1.9755e-05
9:103534788 T G 0.102039 2.9654e-06
9:103534846 G C 0.043374 5.4979e-05
9:103536701 C G 0.152525 -9.8950e-06
9:103544757 C T 0.119758 -4.8732e-06
9:103546540 T C 0.122416 -1.3282e-05
9:103552465 A G 1.456431 3.1181e-05
9:103558153 G T 1.432338 3.4803e-05
9:103564014 A C 0.190634 -1.5673e-05
9:103571185 G A 0.099734 8.8928e-07
9:103579398 G A 1.010620 2.4941e-05
9:103580490 T G 0.182292 8.8183e-06
9:103584444 T C 0.046561 -1.0731e-05
9:103585379 A G 0.027551 4.8356e-06
9:103612224 T C 0.025080 -6.3269e-06
9:103614391 A G 0.163388 -1.1930e-05
9:103615528 C T 0.983570 3.0992e-05
9:103639215 G A 0.078273 -7.9098e-06
9:103644633 A G 0.077290 3.0488e-05
9:103651006 C A 0.058315 1.2179e-06
9:103652026 A G 0.024548 -8.3186e-06
9:103671264 A G 0.113584 -4.3950e-06
9:103675970 A G 0.095015 1.0642e-05
9:103676622 T C 0.336154 7.5528e-06
9:103704017 T G 0.026613 1.9447e-06
9:103712318 A G 0.030430 2.9033e-06
9:103728088 G T 0.722907 -4.4936e-05
9:103742876 C A 0.034786 -1.3024e-05
9:103745138 A C 0.025431 5.4796e-06
9:103751216 T C 0.030533 -3.9760e-06
9:103762517 T C 0.137938 1.3106e-05
9:103768114 G A 0.041650 -4.5888e-06
9:103770521 G T 0.729863 -4.4058e-05
9:103775312 T C 0.112744 -3.2871e-05
9:103776610 G A 0.288521 -7.7724e-06
9:103781180 A G 0.038590 1.1289e-05
9:103797728 T C 0.094441 7.3729e-05
9:103815510 A G 0.054579 3.6374e-08
9:103832792 G C 1.732070 -2.5580e-05
9:103832897 C T 1.403132 2.4738e-05
9:103832951 A G 0.029031 2.3137e-05
9:103835239 A G 1.256115 1.6005e-05
9:103837068 C T 0.044442 4.6927e-06
9:103840640 G A 0.031624 3.3796e-05
9:103854752 T G 0.036405 -1.3317e-05
9:103855306 A G 0.039466 1.1179e-05
9:103859649 C T 0.962465 -1.1038e-06
9:103871680 A G 0.474205 4.3333e-05
9:103872200 T G 0.061197 5.3564e-05
9:103873057 C T 0.698320 3.3378e-05
9:103873421 T C 0.037308 -6.0693e-06
9:103875396 C A 0.274087 3.9745e-06
9:103876028 C T 1.074193 4.3824e-05
9:103878196 G C 0.980174 -2.7018e-05
9:103897532 G A 0.792540 -4.0754e-05
9:103901710 T C 0.089387 -1.0678e-05
9:103902955 C T 0.411347 1.3683e-05
9:103904566 T C 0.137432 2.3516e-05
9:103932232 C T 1.498857 -2.5961e-05
9:103933496 T G 0.879265 -1.2858e-05
9:103939780 G T 0.055851 1.9998e-06
9:103943116 T C 1.251986 -1.4691e-05
9:103947810 G T 0.031887 -1.7976e-06
9:103954134 G A 0.223959 -1.7891e-05
9:103959989 A G 1.776580 -1.7941e-06
9:103963007 A C 0.057503 7.6622e-05
9:103964075 G A 1.829640 -2.4117e-05
9:103967481 G A 0.078104 7.4712e-06
9:103969642 T C 0.069737 -2.3334e-05
9:103969740 C T 0.505119 -4.2410e-05
9:103969775 G A 0.053251 -3.6808e-05
9:103969852 C A 0.495738 -9.0008e-05
9:103969923 A G 0.070249 -3.2487e-05
9:103983035 T C 0.177547 -1.1401e-05
9:103984758 A C 1.290300 -1.9140e-05
9:103985222 T C 0.032773 -1.4653e-05
9:103987306 A G 0.058295 -2.5606e-05
9:103987852 A G 0.146796 1.2815e-05
9:103991454 G T 0.695301 -1.6234e-05
9:103994564 T C 0.054131 -7.0986e-07
9:103995425 G T 0.135095 -1.2328e-05
9:104006433 G A 0.079010 -4.3487e-06
9:104008921 C T 0.828465 -2.1437e-05
9:104012075 C T 0.781790 -1.5554e-05
9:104029486 G A 0.046967 -1.7307e-05
9:104032338 T C 0.079782 -1.3779e-05
9:104041289 C T 0.139976 2.1122e-05
9:104061399 T C 0.114156 4.1035e-05
9:104063299 C A 0.136760 1.4936e-06
9:104069485 A G 0.062690 3.7589e-05
9:104069536 A G 0.219652 2.2395e-05
9:104075709 G A 1.228655 -1.2460e-05
9:104078061 A G 0.447674 1.5566e-05
9:104081210 C T 0.072216 -1.9033e-05
9:104089494 A G 0.144955 -2.7570e-05
9:104091917 T C 0.266700 -1.0922e-06
9:104092883 A G 0.185937 4.5675e-05
9:104097111 C T 0.226185 9.9907e-06
9:104110677 G A 1.221547 6.2122e-05
9:104118714 T C 0.317098 -1.2819e-05
9:104120654 A G 0.032617 5.2128e-05
9:104125056 G A 0.054874 -1.6593e-05
9:104133628 T C 1.366067 -5.4573e-06
9:104142941 C A 0.858657 -3.9850e-07
9:104150137 T C 1.747803 2.3936e-05
9:104150916 C T 0.118158 -2.8108e-05
9:104159859 T C 0.962326 3.7824e-06
9:104160157 G A 0.037450 8.2742e-06
9:104161450 A G 0.115360 1.3116e-05
9:104163789 C T 0.689378 -3.3843e-05
9:104165662 C A 1.054062 1.6155e-05
9:104171856 T C 0.166264 -4.1363e-05
9:104173286 T G 0.031523 9.1162e-06
9:104176460 T C 1.753450 -3.6686e-05
9:104177779 T C 0.078179 1.2673e-05
9:104182207 A G 0.232278 -3.5823e-05
9:104192697 T C 0.148062 1.8250e-05
9:104194221 G C 0.034308 -2.2601e-05
9:104197049 A G 0.033831 -3.8303e-06
9:104204614 T C 1.402187 -1.1280e-06
9:104204920 T C 0.068678 1.3828e-05
9:104207165 A G 0.779381 -3.1326e-05
9:104210432 C T 1.760994 -1.8657e-05
9:104211733 T C 0.147296 -1.3453e-05
9:104218974 C A 0.101750 -1.2444e-05
9:104222989 C A 0.242619 -1.7987e-05
9:104223252 C T 0.146533 2.9929e-05
9:104225538 G T 0.939761 -1.9322e-05
9:104226515 G A 0.209404 -9.2779e-06
9:104230294 G A 0.029027 2.6067e-05
9:104230977 C T 0.285665 2.3720e-05
9:104232302 G T 0.160055 5.9767e-05
9:104237018 C T 0.039339 8.6390e-07
9:104237055 T C 1.211079 -1.1081e-05
9:104238730 A T 0.110092 4.3068e-07
9:104239321 C G 0.259994 2.2380e-05
9:104240754 A G 0.186852 9.6367e-06
9:104244967 C T 0.221018 -2.6433e-06
9:104246044 A G 0.194328 1.2495e-05
9:104259906 T C 0.327978 -1.6178e-06
9:104263547 C A 0.098991 -6.9813e-06
9:104266266 T C 0.046633 -2.5197e-05
9:104266631 A G 0.170286 -1.5881e-06
9:104269895 G A 0.069740 -1.7009e-05
9:104294112 C A 0.350023 2.0762e-05
9:104299485 C G 0.046292 -2.1968e-05
9:104310061 T G 0.028742 1.1733e-05
9:104320240 T G 0.132605 -1.6998e-05
9:104324934 C T 0.038080 -2.2075e-05
9:104326879 T C 0.111452 5.0862e-06
9:104329767 C G 0.037321 -7.3666e-06
9:104335586 A T 0.133653 -1.4729e-05
9:104335619 C T 0.027690 -4.2414e-05
9:104336721 G A 0.204915 -1.9141e-05
9:104342722 G T 0.278920 -1.7358e-05
9:104342995 C T 0.139408 -1.9799e-05
9:104346684 G A 0.374692 -1.4727e-05
9:104352494 T C 0.179355 1.8273e-05
9:104355610 C G 0.035009 4.7013e-05
9:104355866 T C 0.054997 -4.3098e-06
9:104359261 A G 1.455237 1.2525e-05
9:104366055 G C 0.133907 6.7647e-06
9:104369095 T G 1.935684 2.5619e-06
9:104370456 T C 0.061638 -5.0400e-06
9:104379800 C T 0.080990 -2.0070e-05
9:104381170 C T 0.953192 1.1215e-06
9:104385711 T C 0.450018 4.8674e-05
9:104388112 C A 0.164239 -4.4317e-05
9:104412919 C T 0.031868 2.5808e-07
9:104419918 A G 0.118937 -2.4259e-05
9:104423160 T C 0.074693 3.2233e-05
9:104433235 T C 0.811697 -4.7936e-06
9:104433255 T C 0.040076 -9.9583e-07
9:104433607 A G 0.067633 -2.7068e-06
9:104441242 G A 0.036795 -7.2385e-06
9:104448861 A G 0.085219 -3.5423e-05
9:104449098 T C 0.577926 4.6385e-05
9:104450496 A G 1.897588 -4.9356e-06
9:104457631 T G 0.143378 1.2297e-05
9:104469798 A G 0.034760 -8.7731e-06
9:104478928 C T 0.958226 -1.0083e-05
9:104484908 T C 0.033065 -8.1057e-06
9:104498908 A G 1.020530 7.6552e-06
9:104499617 A G 0.037337 -1.6324e-05
9:104504267 G T 0.075913 -1.2442e-05
9:104506632 A G 1.886451 1.9805e-06
9:104509584 T C 0.039158 -1.3596e-05
9:104515086 A G 0.132874 -1.7335e-04
9:104517795 A C 0.028920 8.2931e-06
9:104522208 G A 1.887084 -1.1893e-07
9:104533281 C T 0.060522 1.2439e-05
9:104543022 C T 0.378944 -4.5989e-05
9:104551116 T C 0.032020 8.3603e-07
9:104553765 C T 0.118239 -4.4821e-07
9:104553938 T C 0.306201 9.2792e-05
9:104554756 A G 0.450449 5.3685e-06
9:104555236 G T 0.167384 1.6240e-05
9:104556546 G A 0.039015 -8.8551e-06
9:104557345 G T 0.255456 -4.7748e-05
9:104558585 A G 0.066815 -1.7511e-05
9:104559202 G A 0.417475 -5.8604e-05
9:104559817 G A 0.098131 -1.9127e-05
9:104563334 A G 0.697638 -1.3043e-05
9:104566348 A C 1.616574 -1.5163e-05
9:104574237 T C 0.230132 4.2352e-06
9:104575539 T G 0.058902 -1.7659e-05
9:104586862 G A 0.041008 4.5133e-05
9:104589009 T C 0.077949 1.4654e-05
9:104594565 G A 0.022296 2.8571e-05
9:104594799 T C 0.730470 2.1126e-06
9:104595027 C T 0.470284 -2.8961e-05
9:104597937 A G 1.801735 -1.6572e-05
9:104618241 T C 0.026921 3.1360e-05
9:104622397 A C 0.027800 2.8338e-05
9:104622868 A G 0.517615 -1.3176e-05
9:104623443 C A 1.501146 -7.0451e-06
9:104624878 A G 0.075949 -2.8663e-05
9:104625704 G A 0.321915 -1.4799e-05
9:104626607 A G 0.606509 2.6667e-05
9:104626708 G A 0.191186 -2.5588e-06
9:104630136 C T 1.522042 8.2008e-08
9:104631156 G A 0.460764 -3.4431e-05
9:104636695 T C 0.091295 -4.3851e-06
9:104642305 G C 0.315897 -4.4581e-06
9:104643912 C T 0.056253 -8.9319e-06
9:104648597 A G 0.149389 -4.7465e-05
9:104652159 A G 1.293247 -4.9713e-06
9:104654942 C T 0.087702 1.4413e-06
9:104655744 T G 0.136948 1.5329e-05
9:104655862 G A 0.437690 -4.9938e-05
9:104672988 G A 0.097083 2.5343e-05
9:104677974 T C 0.043838 -7.4865e-06
9:104678885 G A 0.250412 -1.9528e-05
9:104680159 T C 0.058883 2.4486e-05
9:104682988 G A 0.416430 7.3650e-05
9:104683156 G T 0.273191 6.9086e-05
9:104694364 T C 0.060181 -2.9960e-06
9:104704063 A C 0.074138 2.0328e-05
9:104713309 C T 0.029888 -6.4776e-06
9:104727795 A G 0.136691 6.6446e-05
9:104728905 T C 0.513298 3.5255e-05
9:104731776 G A 0.058921 8.5459e-05
9:104734897 A G 0.089137 -2.4760e-07
9:104740473 C T 0.616467 -9.5885e-05
9:104741789 A G 0.030361 -2.3357e-06
9:104756522 C T 0.377804 7.9976e-05
9:104756863 A G 0.126130 2.9600e-05
9:104759787 G A 1.251737 2.7230e-05
9:104760058 A G 1.100410 6.9485e-06
9:104760100 C T 0.032559 1.6849e-06
9:104765016 G A 0.042017 -2.1882e-05
9:104766075 T C 1.903184 -1.1181e-06
9:104767741 G A 0.059402 1.7777e-07
9:104771740 T C 0.118362 1.4731e-05
9:104772570 A C 0.105285 -3.9880e-06
9:104781568 G A 0.101192 6.8044e-05
9:104788544 C T 0.057613 2.8913e-05
9:104791433 A G 1.655271 -2.8978e-05
9:104795675 A G 0.510513 -2.1735e-05
9:104808376 T C 0.178796 1.8930e-04
9:104810165 T G 0.020351 -6.7465e-06
9:104834950 A G 0.664047 -1.8343e-05
9:104838634 G A 0.069915 1.4957e-05
9:104846881 A G 0.122254 3.4355e-05
9:104863544 T C 1.268125 3.2874e-05
9:104863842 T C 0.205730 9.1739e-05
9:104865617 G A 0.041504 -7.2391e-06
9:104868442 G A 0.868924 -2.8421e-05
9:104875127 G A 1.928335 1.2119e-05
9:104877144 A G 0.288460 2.1702e-05
9:104877235 A G 0.102649 8.8815e-05
9:104879699 C A 0.883809 -8.3195e-07
9:104897351 C T 0.079980 4.1434e-05
9:104897685 A G 0.781063 -3.0255e-05
9:104919343 C A 0.092240 1.0566e-05
9:104940801 A G 0.132092 1.5146e-05
9:104940961 C G 0.521633 5.5195e-06
9:104943443 T C 0.974128 2.4736e-05
9:104945143 A C 0.666637 5.1412e-05
9:104945929 G A 0.319792 3.3152e-05
9:104947489 T C 1.359816 2.0015e-05
9:104950281 C T 0.024016 -2.1761e-05
9:104951113 A G 0.162843 -3.7098e-06
9:104959077 G A 0.207123 2.4940e-05
9:104963105 G A 0.040638 3.0785e-05
9:104977287 T C 0.083970 -1.7379e-06
9:104977316 T C 1.351805 -4.6369e-06
9:104990394 T G 0.172723 -3.1083e-05
9:104993672 C T 0.130716 4.4886e-06
9:104993984 A G 0.070610 2.2468e-05
9:104995680 A G 0.095862 -4.1451e-05
9:104999388 C T 0.412025 2.1665e-05
9:104999803 C G 0.107258 -4.8945e-06
9:105000062 C A 0.336780 -6.4758e-05
9:105000593 G T 0.064008 1.5351e-05
9:105002188 T C 0.024996 -3.0946e-06
9:105003334 A C 0.080380 -3.2914e-05
9:105007757 C T 0.163044 2.5547e-05
9:105009360 T C 0.097443 -5.4829e-06
9:105035402 C T 0.447223 -2.2198e-05
9:105035936 C A 0.615639 -4.1678e-07
9:105037839 G T 0.724046 -8.7151e-06
9:105038250 C T 0.122231 -1.1953e-05
9:105042624 C A 0.235326 -7.7605e-06
9:105045370 A G 0.044542 1.0094e-06
9:105045726 C A 0.522633 -8.2843e-06
9:105047538 G A 0.124344 -6.3000e-06
9:105047851 T C 0.313634 -1.3466e-05
9:105050664 T C 1.086774 -5.9510e-06
9:105056347 C T 0.366749 -8.1672e-07
9:105062209 C T 0.062833 -2.5375e-05
9:105073831 A G 0.261107 1.5701e-05
9:105085872 A G 0.235673 2.1031e-06
9:105094260 T G 0.044166 -1.2652e-05
9:105108224 T C 0.881592 -1.4047e-05
9:105112878 A G 0.050882 -1.9002e-06
9:105123937 A G 0.081224 1.5955e-05
9:105127679 G C 0.248832 1.0864e-05
9:105128818 C T 0.672438 -2.1672e-05
9:105131832 T C 0.067380 1.6044e-06
9:105132844 T C 1.097212 -6.1085e-06
9:105140976 A G 1.002042 -8.3224e-06
9:105143496 T C 0.244898 -7.0651e-06
9:105143745 G A 0.095979 -1.4623e-06
9:105144083 T C 0.936674 -1.0797e-05
9:105157768 G T 0.128093 2.0594e-05
9:105159011 G A 0.064878 -5.0965e-05
9:105160020 G A 0.073979 -2.3601e-05
9:105163642 T C 0.033344 2.3852e-05
9:105171195 C A 0.243401 1.7805e-05
9:105172580 G A 0.034805 -1.1618e-05
9:105181680 T C 0.058353 -2.7173e-06
9:105186094 C A 0.092909 7.4082e-07
9:105194112 A G 0.974092 8.7131e-08
9:105198361 G A 0.239065 1.5222e-05
9:105198550 G A 0.200404 1.9326e-05
9:105203247 T G 0.143134 2.5142e-05
9:105216654 A G 0.570986 -9.2971e-06
9:105217996 G A 0.293488 -2.7164e-05
9:105231221 C T 0.383676 -4.1019e-05
9:105235428 G A 0.074144 -6.3672e-06
9:105241161 T C 0.086076 7.2196e-06
9:105252666 C A 0.368963 1.9411e-05
9:105255706 C T 0.172350 -1.0578e-05
9:105260263 C G 1.910214 1.4073e-05
9:105260546 A C 0.045490 -1.6542e-05
9:105266273 C A 0.051774 -5.7136e-06
9:105271044 G A 0.047168 1.4361e-06
9:105275819 T C 0.022906 6.9932e-06
9:105287575 C T 0.664937 7.4103e-06
9:105300181 A G 0.045912 -2.3081e-05
9:105307824 T C 0.048071 -1.6532e-05
9:105309407 C T 0.467980 -1.6527e-05
9:105309850 A G 0.055831 -3.4334e-05
9:105321871 T G 0.051424 8.1719e-06
9:105331063 A G 0.030066 -5.8183e-06
9:105340650 A C 0.139872 1.1261e-05
9:105340677 A G 0.140557 1.0448e-05
9:105341619 A C 0.177612 -2.6829e-05
9:105346840 C T 0.038174 1.6333e-05
9:105347447 A C 0.165333 7.0144e-06
9:105347526 C T 0.058772 7.1512e-06
9:105353734 A G 1.820938 -4.3011e-05
9:105354692 A C 0.175534 1.4886e-05
9:105357058 C T 0.415888 -6.0141e-06
9:105380258 C T 0.254314 -1.2542e-05
9:105390555 T C 0.177482 8.1698e-06
9:105392349 A G 0.032270 1.4280e-05
9:105400809 G T 0.684954 8.5207e-06
9:105405415 A G 0.688261 1.0964e-05
9:105414408 G A 0.199209 -1.7601e-05
9:105417668 G A 0.156215 2.4587e-05
9:105419999 C T 0.430796 6.1152e-06
9:105421016 A G 0.251055 7.7495e-07
9:105422608 C T 0.285857 1.9664e-06
9:105422835 T G 0.233683 4.2975e-05
9:105425207 G T 1.060061 -4.6406e-06
9:105430670 G T 1.228506 2.4387e-06
9:105431805 A G 0.043189 1.4171e-05
9:105433197 G A 0.416611 -2.5975e-05
9:105434323 G A 0.551339 -2.8085e-05
9:105435059 G A 0.384556 2.7928e-05
9:105435441 C T 0.043001 8.3930e-06
9:105435589 A G 0.318153 -6.8916e-06
9:105443523 T C 0.039995 2.3836e-05
9:105449096 C A 0.303585 -6.3812e-07
9:105460736 A C 0.042403 -2.8445e-05
9:105463143 G A 0.657929 3.6034e-05
9:105466312 G A 0.067542 -7.6488e-07
9:105467585 T C 0.102107 -4.9483e-05
9:105474035 G T 1.429257 1.0897e-05
9:105478259 G A 0.137318 -1.3292e-05
9:105489536 T C 0.209090 -5.3127e-05
9:105496957 G A 0.208129 -1.4993e-05
9:105499051 C T 0.121959 -6.7688e-06
9:105502498 C T 0.260322 3.6907e-05
9:105509422 A G 0.206584 2.2242e-05
9:105512192 T C 0.041881 4.5907e-06
9:105516001 T C 0.871520 8.8302e-05
9:105523237 C T 0.255745 -2.7780e-05
9:105523269 C T 0.075267 -2.6218e-05
9:105525211 G A 0.073709 2.8710e-06
9:105539760 G A 1.779070 2.2844e-05
9:105541360 A G 0.414378 -4.4228e-05
9:105542832 C G 0.249033 -2.6699e-05
9:105551012 T C 0.066595 -5.4615e-05
9:105560931 C T 1.025171 -9.9828e-06
9:105561145 C T 0.296399 -9.4492e-06
9:105561483 T G 0.054682 -1.3339e-05
9:105588001 C T 0.063719 1.1776e-05
9:105593380 G A 0.232408 3.8429e-05
9:105604787 G T 0.078536 -5.9043e-05
9:105607335 T G 0.152813 6.7605e-06
9:105608660 C A 0.501357 1.5513e-05
9:105620972 C T 1.966659 2.3413e-05
9:105626184 T C 0.066299 1.1322e-05
9:105633255 C T 0.077036 1.2664e-05
9:105639722 C T 0.020897 -7.0917e-06
9:105646846 A G 0.072479 -2.7298e-05
9:105650242 T C 0.104198 1.4872e-05
9:105658690 A C 0.878084 -1.6473e-06
9:105680489 T C 0.030800 2.5303e-05
9:105697991 C T 0.218077 1.4728e-05
9:105701228 T G 1.409837 -1.7218e-06
9:105704084 A G 0.038528 -3.4918e-05
9:105706036 G T 0.909613 7.5499e-07
9:105711655 C T 0.125613 1.0222e-05
9:105729016 T C 1.697444 1.3803e-05
9:105734134 T C 0.033867 2.1981e-05
9:105735195 T C 0.503071 1.0702e-06
9:105738340 G T 0.080367 1.0406e-05
9:105752914 C T 0.219752 2.9095e-05
9:105757756 G A 1.846920 -1.8987e-05
9:105758377 A C 0.139590 1.4836e-05
9:105759232 A G 0.104240 -4.7789e-06
9:105764116 C T 0.963887 -2.2527e-05
9:105773088 A G 0.502425 -3.1824e-05
9:105779244 A G 1.435291 2.1073e-05
9:105779445 A G 0.249114 -2.3456e-05
9:105780450 C A 1.304540 6.4441e-06
9:105780616 A G 0.060191 -7.2748e-05
9:105788505 A C 0.455100 1.8164e-05
9:105791858 T G 1.682828 -1.7685e-06
9:105794662 C T 0.376402 2.5273e-05
9:105794830 G A 0.136130 9.1583e-06
9:105801900 G A 0.865921 -4.2939e-05
9:105805249 A G 0.856758 -3.7454e-05
9:105812577 T C 0.122394 -1.3005e-04
9:105816279 T G 0.732339 4.9087e-06
9:105824863 C T 1.872202 -8.6027e-07
9:105835972 C T 0.063482 -7.1201e-06
9:105837090 C T 0.021241 2.1069e-05
9:105837587 C T 0.703601 9.9966e-06
9:105840749 C T 0.083645 1.5473e-05
9:105842362 C T 0.137668 2.3771e-05
9:105847555 C T 1.671023 5.5804e-06
9:105847806 A G 0.286571 5.2181e-05
9:105854589 G A 0.285519 -1.9043e-06
9:105857686 A G 0.299142 1.7634e-05
9:105862251 A G 0.067146 4.0854e-05
9:105863440 G A 0.103253 2.7302e-06
9:105864747 C A 1.961530 2.6438e-05
9:105868318 A G 0.053981 1.0412e-05
9:105870504 G A 0.254937 -2.8249e-05
9:105875380 G A 0.250055 -2.2311e-05
9:105875656 C T 1.486728 -1.2120e-05
9:105881012 C T 0.033036 8.8362e-06
9:105882776 A G 0.055166 -1.7570e-05
9:105898182 C T 0.249649 -1.9794e-05
9:105901777 G A 0.648107 -7.7373e-06
9:105904487 A C 0.107252 -2.9715e-06
9:105931717 A G 0.063667 -7.8391e-06
9:105934406 C T 0.072158 2.8818e-06
9:105937450 G A 0.099562 -7.1881e-05
9:105941081 T C 0.461891 3.1492e-05
9:105942403 G A 1.439131 1.9644e-05
9:105948643 C A 0.079967 -8.6874e-06
9:105950702 A C 0.201761 5.4206e-06
9:105955711 A G 0.527353 -1.5638e-05
9:105956564 A G 0.046432 9.0972e-06
9:105956923 C T 1.483823 2.1400e-06
9:105969101 G A 0.272695 2.6419e-05
9:105969283 G A 0.058298 1.1657e-05
9:105971928 C A 0.103243 -1.4949e-04
9:105976900 C A 0.168929 2.2197e-05
9:105977028 T C 0.185155 7.9180e-05
9:105977052 G A 1.794653 6.5875e-05
9:105979396 T C 0.028008 -1.7042e-05
9:105982052 C T 0.917082 5.9930e-05
9:105982072 G A 0.023944 7.4785e-06
9:105992967 C T 0.493564 2.6091e-05
9:105999196 T C 1.106765 1.1581e-05
9:106005399 A G 0.372231 -6.6595e-05
9:106010889 T C 0.024701 6.6701e-06
9:106010925 C A 0.029952 -7.3122e-06
9:106013438 A G 0.037100 -1.0745e-05
9:106017998 C T 0.231294 -1.4484e-04
9:106024220 C T 0.291586 4.8983e-05
9:106033995 A G 0.159120 1.5270e-05
9:106059160 C T 0.096343 -4.2966e-05
9:106067006 C A 0.190579 3.6834e-05
9:106076808 T C 0.034529 4.1317e-05
9:106084394 T C 0.218087 -2.3067e-04
9:106091603 G T 0.044981 -5.4921e-05
9:106094082 T G 0.110660 -4.4947e-05
9:106106390 G T 0.651707 -2.6239e-05
9:106123276 A T 0.021406 -2.9712e-05
9:106138982 G A 0.159552 3.2029e-05
9:106142712 C T 0.129401 -9.6473e-06
9:106148563 A G 0.025616 -1.0236e-06
9:106149608 A G 1.901541 -2.1632e-05
9:106154141 T C 0.182691 -1.8359e-06
9:106163820 G A 0.081577 -2.0332e-05
9:106172590 C T 0.082804 -8.7131e-06
9:106173210 T G 0.320136 -8.0600e-05
9:106184998 T C 0.062083 -1.5167e-05
9:106188872 G A 0.025840 9.5963e-06
9:106189254 A G 0.246728 -2.3680e-05
9:106205827 A G 0.123078 6.1323e-05
9:106210597 A G 0.022266 2.0805e-06
9:106212032 G A 0.053618 -4.1028e-05
9:106212665 T C 0.049937 -3.9173e-05
9:106215609 T C 0.154232 -5.8199e-06
9:106219016 T C 0.033477 3.3604e-06
9:106230949 T C 0.079954 5.2061e-05
9:106241085 C T 1.401862 8.8110e-06
9:106242837 T G 0.117155 -4.3210e-05
9:106254873 T C 0.232567 -1.8998e-05
9:106259064 G A 0.361686 -4.7611e-05
9:106263388 T C 0.033883 2.0837e-05
9:106269124 C T 0.060158 -2.0478e-07
9:106286705 G A 0.367376 -2.8621e-06
9:106288263 T C 0.965458 1.0092e-05
9:106292172 G A 0.097813 -7.4346e-06
9:106302114 T G 0.063518 -5.0482e-05
9:106309806 A G 0.034756 -1.7299e-08
9:106310984 G A 0.325427 -7.4602e-06
9:106312209 A G 0.065640 1.2012e-05
9:106313145 G C 0.170367 -1.3862e-06
9:106325849 G A 0.107833 -3.8967e-05
9:106327086 A G 0.055815 8.1551e-06
9:106338236 G T 1.126639 5.6117e-06
9:106344921 T C 1.453283 -1.0673e-06
9:106349434 T C 0.059892 -5.0424e-06
9:106360504 G A 0.245764 -2.4467e-05
9:106364679 A C 0.045812 1.9826e-05
9:106365117 A G 0.282757 3.8055e-05
9:106375295 G A 0.292738 9.6283e-06
9:106377538 A G 0.273938 -2.8643e-05
9:106378479 A G 0.028336 -1.1055e-05
9:106379485 G A 0.076439 -1.5343e-05
9:106380535 T G 1.891739 4.0931e-07
9:106387762 T G 0.028196 -7.3087e-06
9:106393187 A G 0.044257 -8.8452e-05
9:106394337 G A 0.062197 1.5189e-06
9:106399247 T G 0.037285 -4.9101e-06
9:106401707 C T 0.034643 -1.8771e-05
9:106420345 G A 0.902648 -7.0091e-06
9:106423369 A G 0.182250 7.3990e-06
9:106429325 A G 0.096816 -2.6607e-07
9:106429592 C T 0.042952 1.5617e-05
9:106436307 A G 1.438641 -5.0209e-06
9:106436356 G A 0.903015 -1.5026e-05
9:106436976 T G 0.026895 -9.3738e-06
9:106437686 A G 0.088374 -7.8408e-05
9:106441405 G A 0.034276 1.3766e-05
9:106442996 C T 0.098757 -4.7836e-05
9:106443162 C T 1.889678 -8.6337e-06
9:106451606 T G 0.552414 -4.8699e-07
9:106453141 G A 0.039031 4.3065e-05
9:106460723 T C 0.571684 9.6338e-06
9:106461857 C T 0.132465 7.8093e-07
9:106471657 A G 0.219311 -3.0041e-05
9:106483432 C T 0.634277 2.7288e-05
9:106484397 A G 0.105642 -2.6849e-07
9:106489115 C G 1.126821 -2.4607e-06
9:106489412 T C 0.051797 2.6889e-06
9:106491119 G A 0.570843 1.6038e-05
9:106491601 C T 0.740746 -3.4495e-05
9:106491687 C T 1.055435 6.0038e-06
9:106492361 T G 0.029914 1.8081e-05
9:106493088 G A 0.386383 -4.1294e-05
9:106493525 A G 0.091873 -2.7984e-05
9:106501424 T C 0.348271 -5.1814e-05
9:106517152 A G 0.104538 5.5697e-05
9:106520727 A G 0.030894 3.5439e-05
9:106525061 A G 0.527956 3.0166e-05
9:106539597 C T 1.043676 -2.2078e-05
9:106543785 G A 0.031851 9.5215e-05
9:106544653 T C 0.110800 -9.1635e-06
9:106546171 G A 0.026629 2.1656e-05
9:106546398 G A 0.048275 -1.4081e-05
9:106551563 A G 0.120014 -2.7005e-05
9:106553449 T C 0.217649 3.1170e-05
9:106557115 G A 0.093382 -2.4517e-05
9:106562252 A G 0.086657 -4.0991e-06
9:106566268 A G 0.031777 3.4545e-06
9:106574076 C A 0.048726 2.4683e-05
9:106577135 A G 0.711664 5.2365e-06
9:106580834 C G 1.965062 3.1507e-05
9:106588608 C A 0.042968 -7.5944e-06
9:106596596 A G 0.736786 5.6656e-05
9:106597270 A G 0.042773 -1.1203e-05
9:106599356 G A 0.043020 3.9072e-05
9:106599495 C T 0.101750 -5.6609e-05
9:106610376 C T 0.297081 -4.2156e-05
9:106616690 T C 0.087955 -4.3741e-05
9:106619257 A C 0.102464 -3.9673e-05
9:106621186 G A 0.147756 2.7615e-05
9:106630523 A G 0.022039 1.6236e-05
9:106631091 A G 0.488182 1.7560e-05
9:106640117 C T 0.087533 9.2490e-07
9:106642251 T C 0.022419 6.5908e-06
9:106649939 C A 1.317072 9.5265e-06
9:106657615 A G 0.023636 -8.9546e-06
9:106659306 C G 0.190157 1.1673e-05
9:106660221 C A 0.886334 -2.5731e-05
9:106663508 G A 0.038369 3.6790e-05
9:106664361 T C 0.024152 -3.8496e-06
9:106664565 A G 0.048158 1.6303e-05
9:106667817 G A 0.089718 -6.1511e-06
9:106675149 A G 0.091542 9.6139e-06
9:106681498 C G 0.024821 -1.1753e-05
9:106682002 A G 1.672039 -2.3463e-05
9:106683687 A G 0.134023 -1.0691e-06
9:106694165 T A 0.029375 7.6349e-06
9:106701149 A G 0.024964 -2.2748e-05
9:106708087 A C 1.485225 -4.6731e-06
9:106710446 A G 0.121352 -4.7885e-05
9:106712433 T C 0.439511 -1.9426e-05
9:106719624 C A 0.254973 -7.1070e-06
9:106725673 G A 0.058087 1.5180e-05
9:106730923 C A 0.105661 1.3208e-05
9:106741410 C T 0.666446 1.2266e-05
9:106753755 C T 0.652635 -1.1421e-05
9:106767051 A G 0.025502 -8.6638e-06
9:106767133 A G 0.207924 2.5384e-05
9:106768376 C T 0.060489 4.1177e-06
9:106776640 C A 0.041297 9.3107e-06
9:106789297 C T 0.232716 4.2364e-05
9:106796945 C T 0.184830 6.3875e-06
9:106797737 A C 0.134306 4.4624e-06
9:106799342 G A 0.026178 -6.5697e-06
9:106815484 G A 0.395718 -6.6991e-07
9:106822784 A G 0.059905 8.3247e-06
9:106836582 T C 0.048330 1.9361e-05
9:106845525 A G 0.268839 4.5112e-05
9:106849563 T G 0.404845 -1.3966e-05
9:106856452 A G 1.099981 2.1890e-05
9:106861281 A G 1.095788 2.7237e-05
9:106865610 G A 0.052358 1.2667e-05
9:106870585 T C 1.681873 2.3737e-05
9:106904446 A G 0.023480 -1.4032e-05
9:106927696 G A 0.050171 7.6078e-06
9:106928402 A G 1.100783 2.6287e-05
9:106944288 A G 0.276580 9.1953e-05
9:106946797 A G 0.027109 -7.2637e-06
9:106956303 A G 0.138766 4.0308e-05
9:106959243 G A 0.810509 -9.6123e-06
9:106964869 T C 0.041735 1.1160e-06
9:106974902 T C 1.100981 3.2120e-05
9:106984296 G A 0.041297 -3.3453e-06
9:106985584 T A 0.149250 -1.3441e-05
9:106987143 C T 1.736595 2.3755e-05
9:106991539 A G 1.085816 3.5905e-05
9:106992615 G A 0.043465 -2.8803e-05
9:107008675 C T 0.076056 1.1536e-05
9:107024516 A G 0.255167 7.7463e-05
9:107038498 C T 0.260552 8.5379e-05
9:107038588 C G 0.394361 1.0254e-05
9:107040133 C T 0.038775 1.2672e-06
9:107041827 C T 0.287233 -1.9138e-05
9:107054700 C T 0.207830 5.3143e-06
9:107056857 C T 0.488653 4.3858e-05
9:107057576 T A 0.778891 -1.7248e-05
9:107059946 C T 1.525311 2.2830e-05
9:107075826 T C 0.876457 -4.6271e-05
9:107088358 G A 0.333265 -2.7769e-05
9:107093272 C T 0.082181 2.5073e-05
9:107093415 A G 0.033474 1.4765e-05
9:107094181 A G 0.028972 -2.7539e-05
9:107094316 G A 0.414456 -2.4051e-05
9:107095936 A G 0.081827 -1.2665e-05
9:107097929 T C 1.341883 -4.8853e-05
9:107100866 T C 0.082262 1.8258e-07
9:107112147 A G 0.038012 3.4068e-05
9:107113739 T C 1.701491 -7.1758e-06
9:107114285 G A 0.331548 3.7135e-05
9:107116190 G A 0.046678 3.9839e-07
9:107121314 C T 0.026862 -1.3617e-05
9:107128838 A C 1.503626 5.2153e-05
9:107130684 C T 1.873257 1.7390e-05
9:107134501 C T 0.043725 -4.7945e-06
9:107135657 C G 0.028833 2.2316e-06
9:107138696 T C 0.043728 -1.5034e-06
9:107142908 A G 0.074631 8.6782e-07
9:107144901 G A 0.061586 2.5761e-05
9:107145154 A G 0.066922 -6.6881e-05
9:107147996 A G 0.024847 -8.7578e-06
9:107166090 A G 1.446405 3.5834e-05
9:107172600 T G 0.043923 2.5809e-05
9:107193199 A G 0.025541 6.4191e-06
9:107194171 G A 0.256842 2.0620e-05
9:107210680 A G 0.029453 -2.3205e-05
9:107216070 T C 0.086660 2.7068e-05
9:107230263 G A 1.856885 3.2206e-05
9:107246159 G A 0.067541 7.4518e-08
9:107248207 C T 0.054176 3.2056e-05
9:107248350 T C 0.138902 4.0876e-05
9:107259897 T C 0.666339 -2.5302e-05
9:107262106 C T 0.181617 -2.9691e-05
9:107262950 A G 0.027405 1.4716e-05
9:107266833 A G 0.024224 -1.5039e-05
9:107266943 A G 1.405731 7.1730e-06
9:107267304 T C 1.188472 3.6044e-05
9:107267352 C T 0.183428 -2.1430e-05
9:107268432 G T 1.391197 1.2884e-06
9:107270237 C G 0.142287 -2.8428e-05
9:107277010 C T 0.072294 -1.1493e-05
9:107284126 A G 0.725367 -1.3698e-05
9:107288995 G A 0.045549 3.6182e-05
9:107292997 A C 0.677485 -5.0671e-05
9:107293842 C T 0.180663 3.9870e-06
9:107299001 A C 0.179715 4.1878e-06
9:107299351 A G 0.229902 -3.0650e-05
9:107306713 A G 0.329036 -1.1385e-05
9:107312292 T C 0.041254 -5.9219e-08
9:107313236 C T 0.055186 -5.8870e-05
9:107315104 T C 1.284724 -8.1584e-05
9:107320126 A G 0.190657 -7.5408e-06
9:107331504 A C 0.890509 -5.5442e-05
9:107332138 T C 0.028200 2.7287e-05
9:107341778 C A 0.160970 -1.2070e-05
9:107349021 C T 0.049862 -3.2767e-05
9:107358520 C T 0.053443 -4.8025e-05
9:107360922 G A 0.890862 -5.5696e-05
9:107366346 G T 0.065144 1.3898e-05
9:107367841 T A 0.408198 -3.7345e-05
9:107372721 A G 0.407562 -4.0037e-05
9:107381410 G C 0.055799 -7.6410e-06
9:107382511 T C 0.482907 -1.7029e-05
9:107395026 T C 0.568536 -6.9249e-05
9:107413031 C T 0.058454 8.1696e-06
9:107419241 C T 0.559574 -1.0344e-04
9:107423924 T C 0.488984 -9.8595e-06
9:107424241 A G 0.167079 -3.6385e-05
9:107435135 G T 0.050684 3.7707e-06
9:107446854 G A 0.051946 7.3051e-05
9:107447308 T G 0.176563 -3.5107e-05
9:107456763 C T 0.443370 -1.0118e-05
9:107456892 G C 0.173360 -2.3283e-05
9:107457275 C A 0.619761 -3.1541e-05
9:107457532 T C 1.066432 -9.4849e-05
9:107457725 A G 0.448924 -4.0104e-05
9:107464779 A G 1.305176 1.5351e-05
9:107473898 A G 0.068140 8.8977e-06
9:107474846 T C 0.029780 1.1298e-05
9:107475694 G A 0.057565 -2.5922e-06
9:107484679 C G 0.156734 -3.4471e-05
9:107485120 C T 0.037768 -9.0626e-06
9:107501880 C T 0.028716 3.5610e-05
9:107502019 C T 0.136588 1.5470e-04
9:107505000 C T 1.482411 -1.9698e-05
9:107514798 A G 0.030332 7.8307e-06
9:107516169 T C 1.253496 -3.9112e-05
9:107526127 G C 0.026135 -3.9190e-05
9:107533175 G C 0.410058 3.1078e-06
9:107537715 T C 0.077799 3.1002e-06
9:107538407 A G 0.066575 7.1088e-07
9:107540284 T C 1.657348 -6.8152e-05
9:107546901 G A 0.553890 1.8608e-05
9:107547273 T C 0.025610 -2.3317e-06
9:107548818 G A 0.117687 2.5992e-06
9:107549827 A G 0.195571 -2.0910e-05
9:107551538 T C 0.624413 2.6188e-05
9:107555711 G C 0.212475 2.0077e-06
9:107558983 A C 0.160935 1.3757e-07
9:107559059 A G 1.795334 -2.1989e-07
9:107562804 C T 1.529488 2.3385e-05
9:107566930 A C 0.046954 -1.7863e-05
9:107571241 T C 1.374374 3.3439e-05
9:107576246 A G 0.388814 -1.5121e-05
9:107578401 T C 0.037080 -3.5357e-05
9:107579472 C A 0.094872 -5.0241e-07
9:107579632 G C 0.060126 -3.1125e-06
9:107580480 T C 0.030452 -1.1575e-05
9:107580659 T C 0.146101 2.1080e-05
9:107585213 T C 0.076098 -4.2815e-05
9:107586753 C T 0.253668 2.7169e-06
9:107587325 A G 0.124568 -1.7425e-05
9:107589134 T A 0.309003 -1.1173e-05
9:107589255 T C 0.056299 -2.7665e-05
9:107591272 T G 0.238763 -1.7579e-07
9:107591478 A G 0.125990 2.4127e-05
9:107592356 T C 0.116165 3.8470e-05
9:107594364 G A 0.346281 2.1267e-05
9:107598740 T C 1.160727 -2.5249e-06
9:107599390 A G 0.131540 6.7558e-06
9:107604104 G A 0.213322 2.1010e-06
9:107604957 C T 0.143501 2.3767e-05
9:107609121 C A 0.050119 -9.5613e-06
9:107609476 G C 0.267956 2.3128e-05
9:107614132 T C 0.030264 5.1081e-06
9:107617337 T C 0.265943 -8.6702e-06
9:107621638 G A 0.533997 4.3511e-06
9:107624209 T C 0.086339 2.2993e-06
9:107624242 G A 0.222212 -3.2053e-05
9:107625932 G A 0.059778 4.3454e-06
9:107626542 T C 0.047311 -2.1165e-05
9:107628188 A G 0.584664 9.6061e-06
9:107628400 T C 0.026911 8.5802e-06
9:107628733 C A 0.114282 -4.5537e-06
9:107629336 T C 0.303975 1.5801e-05
9:107630859 T C 0.044731 5.2940e-06
9:107632644 A G 0.387967 1.1511e-05
9:107633623 C G 0.437119 -1.8301e-05
9:107633845 G A 0.086410 5.3754e-06
9:107635869 T C 0.865288 6.7132e-06
9:107647220 T C 0.733761 -1.9763e-05
9:107647655 A G 0.242613 4.0327e-05
9:107647992 T C 0.030654 1.3604e-05
9:107650676 G A 0.043332 -9.9577e-07
9:107653426 A G 0.227597 -3.5040e-05
9:107657070 A G 0.276178 2.3401e-05
9:107661049 T C 0.057211 1.8737e-05
9:107662134 T C 0.058295 -5.4026e-05
9:107664111 T C 0.064280 -1.7527e-05
9:107664301 T C 0.505992 -2.0160e-05
9:107665739 A G 0.501837 -1.4354e-05
9:107666414 C T 0.934418 2.2016e-05
9:107669732 G A 0.035568 -1.6849e-05
9:107674114 T G 0.054390 3.8051e-05
9:107676940 G A 0.162872 1.1378e-05
9:107677289 G A 0.386033 3.9363e-05
9:107679425 G T 0.163577 1.4826e-05
9:107680458 T C 1.562778 1.5017e-05
9:107680553 A G 0.176553 -5.8054e-06
9:107680639 G T 0.135007 1.3497e-05
9:107682517 C T 1.798343 -1.1052e-06
9:107684419 C T 0.198044 7.7443e-06
9:107686354 G A 0.243197 1.0824e-05
9:107687104 T C 0.884445 -5.2814e-05
9:107688059 A G 0.378561 -2.7601e-05
9:107688629 C A 0.967110 3.5051e-05
9:107688892 T C 0.234430 2.9377e-05
9:107695882 A G 0.158393 5.9022e-05
9:107698606 G A 0.041050 -5.5017e-05
9:107699196 T G 1.389885 -3.9273e-06
9:107700958 G A 0.401359 -1.6434e-05
9:107701798 T C 0.021234 -4.9617e-06
9:107706188 T C 0.403602 -9.8245e-06
9:107715128 A C 0.221180 -2.2986e-05
9:107717705 T C 0.280576 3.8456e-05
9:107718076 T C 0.159032 3.1105e-05
9:107719241 T C 0.053050 -2.0542e-05
9:107720443 G T 0.050525 1.0690e-05
9:107729080 A G 0.166157 -7.0875e-05
9:107730841 G T 0.347472 3.0386e-05
9:107735920 A C 0.235417 -1.4512e-06
9:107736318 T C 1.129667 4.6280e-06
9:107737243 A G 0.094249 -1.0697e-05
9:107739681 C T 0.060713 -1.4234e-05
9:107743189 T C 0.438755 -1.0430e-05
9:107749399 C T 0.361410 -3.7607e-06
9:107749439 A G 0.184113 1.3577e-06
9:107751277 C A 0.031595 5.9017e-07
9:107755557 C T 0.025048 -1.7872e-05
9:107756098 A G 0.113318 -2.5051e-05
9:107757386 A G 0.028716 -6.9544e-06
9:107766904 G A 1.313037 7.4781e-05
9:107769868 C T 0.214588 9.6599e-05
9:107778386 T G 0.330178 -1.1337e-05
9:107779297 G A 0.060600 1.7586e-06
9:107782168 T G 0.222634 5.1365e-05
9:107787404 A C 1.605486 4.8678e-05
9:107795075 G A 0.064365 2.8889e-07
9:107806113 A G 0.038447 -2.3033e-06
9:107809019 G T 1.318919 8.9098e-05
9:107813175 T C 0.159649 9.3850e-05
9:107813229 T C 0.070139 2.7593e-05
9:107813297 A G 1.358002 -1.1453e-05
9:107813550 C T 0.028690 -7.7989e-06
9:107813831 A G 0.072921 4.4520e-05
9:107814469 G C 0.574657 -4.6827e-05
9:107818567 C T 0.392651 -1.8022e-05
9:107820069 A G 0.109352 1.0020e-04
9:107820817 A G 0.125821 1.2182e-05
9:107823288 G A 0.023088 -1.4644e-05
9:107826092 A G 0.242587 2.1801e-05
9:107827419 A G 0.227672 -1.8157e-05
9:107830552 G A 0.120878 -1.3098e-05
9:107833225 A G 0.082051 -1.0238e-05
9:107839841 C T 1.101617 3.6590e-05
9:107842490 A G 1.627421 -1.1214e-05
9:107844037 T C 0.084648 -5.0535e-06
9:107851157 T C 0.472420 3.8593e-06
9:107851540 C A 0.218545 -4.4087e-06
9:107852096 A G 0.066562 -1.3895e-05
9:107864819 G T 0.460605 2.5155e-05
9:107865251 G A 0.281452 -1.6174e-05
9:107866664 T C 0.044912 -2.8474e-05
9:107873197 C T 1.466902 1.0748e-05
9:107876666 C T 0.136685 8.9066e-06
9:107878643 A G 0.104973 1.3880e-05
9:107878896 A G 0.352704 1.5838e-05
9:107888185 A G 0.110290 -3.9392e-05
9:107897568 G T 0.207866 -4.9528e-06
9:107900798 A G 0.191582 -2.1191e-06
9:107901019 C T 0.093882 -1.1706e-05
9:107905472 T G 0.075566 4.5640e-05
9:107909127 C A 0.032273 -2.2805e-05
9:107909870 T C 0.023818 -5.7981e-06
9:107915673 T C 0.036558 -3.2810e-05
9:107919097 T C 0.076167 6.8816e-05
9:107921162 C G 0.218850 3.3052e-05
9:107921324 A C 0.093694 3.4759e-05
9:107921428 A C 0.078481 2.3976e-05
9:107923165 A C 0.030634 -2.2431e-05
9:107925059 C T 0.067241 -2.2028e-06
9:107925421 T C 0.105015 -5.4647e-05
9:107929206 T C 0.215838 1.0943e-07
9:107930484 C T 0.330617 2.3338e-05
9:107931205 G C 0.029414 -1.8253e-05
9:107933059 A G 0.225799 3.7017e-05
9:107939958 A G 0.083070 -3.3105e-05
9:107940628 A G 1.011519 2.3473e-05
9:107943718 C A 0.092061 3.9773e-05
9:107944544 G A 0.031186 -4.6791e-07
9:107951588 A G 1.367684 5.0879e-05
9:107955242 A G 0.124318 -3.6971e-05
9:107956699 A G 0.039683 -1.8654e-05
9:107961947 C T 0.066481 -6.1340e-06
9:107970578 C T 0.251996 2.0604e-05
9:107973934 G A 0.089345 2.4946e-05
9:107974737 G A 0.141271 -4.8927e-05
9:107975633 A G 0.026544 4.2133e-05
9:107976853 T G 0.032377 -8.8905e-06
9:107978563 T C 0.378418 -1.4418e-05
9:107981218 A G 0.078896 -4.1062e-06
9:107985487 A G 0.028349 -1.7077e-05
9:107991372 T C 1.956100 1.3530e-05
9:107996488 T A 0.041780 4.9983e-06
9:107997242 T C 0.190712 -8.8275e-07
9:108003520 C T 0.031228 3.8571e-05
9:108012893 C G 0.078461 -4.9785e-06
9:108016562 T C 0.045033 1.0314e-04
9:108023845 G C 0.086459 7.5173e-06
9:108037717 C A 0.410146 -4.4111e-05
9:108046974 G C 0.095216 3.4651e-05
9:108057105 T C 0.158783 -1.5249e-05
9:108073077 G A 0.059967 -1.4727e-05
9:108073693 T G 0.083736 -5.9864e-05
9:108084792 A G 0.431234 4.0995e-05
9:108086247 C T 0.075183 -4.1966e-05
9:108087851 A G 0.245959 -1.4759e-05
9:108096748 G A 0.059373 -9.4854e-06
9:108111932 A G 0.054215 1.4627e-05
9:108118569 G A 0.034217 -1.8987e-05
9:108129480 A C 0.046350 1.3061e-05
9:108129983 G C 0.090292 4.9956e-06
9:108143420 G A 0.051687 -1.9416e-05
9:108147763 G T 0.192604 -9.2531e-06
9:108149850 G A 0.145858 -1.9460e-05
9:108155292 A G 0.020196 -2.1741e-05
9:108158268 A G 0.060116 -1.7663e-05
9:108159876 C A 0.142394 -3.2183e-05
9:108160404 C T 0.182662 -4.3241e-05
9:108169566 T C 0.057321 5.3878e-06
9:108185371 C T 0.107388 3.4916e-06
9:108188597 G A 0.036486 2.5806e-05
9:108194940 C T 0.059808 -2.0118e-05
9:108205262 T G 1.552352 -1.0411e-04
9:108211179 G A 0.165060 -2.6934e-05
9:108221369 A T 0.641794 -4.9523e-07
9:108230424 C A 0.021409 -1.0145e-05
9:108234207 G A 0.103347 -1.1078e-05
9:108234294 G A 0.129116 3.6718e-06
9:108258284 G A 0.048421 -1.4335e-05
9:108264781 A G 1.263610 2.5910e-06
9:108269479 T C 1.851572 -2.9765e-06
9:108273132 T C 0.073404 -2.7741e-05
9:108313568 G A 0.095473 1.0705e-05
9:108314499 T C 0.238214 3.9782e-05
9:108315271 T G 0.293773 -2.5482e-07
9:108315577 G A 0.068325 -2.5071e-05
9:108317449 C A 0.159656 -3.0107e-06
9:108322535 T C 0.054734 -3.2237e-05
9:108334430 G T 0.095138 2.7700e-05
9:108335541 C T 0.119755 2.3632e-05
9:108354401 T G 1.898139 4.6835e-06
9:108360647 A G 0.044020 1.1566e-05
9:108363426 T C 0.054101 -4.0923e-05
9:108366499 A G 0.021565 3.2809e-06
9:108373184 A C 0.204730 -3.5145e-06
9:108378797 T G 0.022753 1.1561e-05
9:108380417 G A 0.083359 1.2135e-05
9:108391568 A G 0.027129 -8.9393e-06
9:108394893 G A 0.644650 6.8123e-06
9:108407034 C T 0.131271 -9.8554e-05
9:108408767 A T 0.073823 3.4108e-05
9:108414390 G A 0.113575 -5.4441e-06
9:108414445 A G 0.587894 -2.6643e-05
9:108417515 G A 0.177274 7.0965e-05
9:108420565 C T 0.112500 1.1373e-05
9:108423667 G A 0.386123 4.1527e-05
9:108427062 T C 0.149805 6.4683e-07
9:108430244 A G 0.079091 -5.3364e-06
9:108439562 T C 0.077351 3.2737e-05
9:108440542 C T 0.115464 1.0757e-05
9:108443145 T C 0.091269 -3.8335e-06
9:108448579 G A 0.558821 -2.7534e-05
9:108454343 G A 0.540164 -3.8435e-05
9:108457806 G A 0.563826 -3.0881e-05
9:108458017 G A 0.556786 -2.7337e-05
9:108461338 G A 0.652479 3.9134e-05
9:108463533 A G 0.034915 2.1075e-05
9:108485174 A G 0.045961 2.9977e-05
9:108497654 G T 0.175693 -5.9696e-05
9:108497865 G C 0.051307 6.4697e-05
9:108514238 A G 0.058723 -3.9677e-05
9:108530244 C T 0.114279 1.3756e-05
9:108531858 A C 1.940868 2.7911e-05
9:108559402 G T 0.053608 -4.1063e-05
9:108568766 C A 0.171727 -6.2267e-05
9:108597465 G T 0.183052 -1.1058e-05
9:108599967 A G 0.149779 -1.1340e-04
9:108613547 A G 1.779605 -1.1392e-05
9:108626059 C T 1.899870 -1.2521e-04
9:108631950 A G 0.243787 -6.2211e-06
9:108635008 G C 0.426304 -3.2951e-05
9:108638540 T C 0.086826 -1.2049e-06
9:108641374 C T 0.375675 3.0216e-05
9:108643176 T G 1.649074 -2.6300e-05
9:108655096 T G 0.150847 -1.9157e-05
9:108668430 G T 0.064628 -3.1058e-05
9:108670961 T C 0.057808 2.6468e-05
9:108672393 C T 0.179627 2.7640e-05
9:108681025 T G 0.026658 6.5706e-06
9:108683134 A C 0.129940 -4.2281e-05
9:108687890 T C 0.027119 2.6600e-05
9:108692182 A G 0.341961 -6.0704e-05
9:108693438 T G 0.052991 8.8027e-06
9:108694397 G A 0.487354 -8.3182e-05
9:108704354 A G 0.146046 4.9038e-06
9:108724048 C A 0.088848 -3.5226e-05
9:108725567 C T 0.265337 1.0948e-05
9:108726833 T C 0.042634 3.0032e-05
9:108732469 C T 1.232206 2.3455e-05
9:108734684 A G 0.060054 4.8047e-05
9:108741663 T C 0.091153 -2.5589e-06
9:108747182 T C 0.030991 4.6743e-06
9:108747955 C T 0.151356 -3.3891e-05
9:108748278 A C 0.058152 -8.4220e-06
9:108752587 A G 0.049596 -2.7014e-05
9:108758571 C G 1.957454 -3.0863e-05
9:108761012 C T 0.347527 5.2941e-06
9:108762006 A C 0.056851 -2.7094e-05
9:108771788 T C 0.048723 3.8123e-07
9:108776326 T C 0.043023 -1.2010e-05
9:108779343 T A 0.041806 2.4934e-06
9:108797842 A C 0.086969 5.5986e-05
9:108801188 C T 0.026538 2.0514e-05
9:108818234 G C 0.082765 -2.9448e-05
9:108823761 A G 0.316929 -3.4646e-06
9:108847487 A G 0.053576 -4.7685e-05
9:108848288 C T 0.244050 -3.0423e-05
9:108848520 T C 0.072982 3.1206e-05
9:108862046 T C 0.676664 -6.1404e-05
9:108865282 G T 0.058805 -8.0779e-06
9:108877479 A G 0.053313 -9.7679e-07
9:108884920 A G 0.062674 1.4088e-05
9:108886471 A C 0.113617 -1.0658e-06
9:108890236 G T 0.067464 -1.8445e-05
9:108894813 C G 1.691812 -8.1901e-06
9:108900794 G A 1.622916 -5.6901e-06
9:108901837 G A 0.036908 2.3023e-05
9:108902293 A G 0.098108 5.4903e-06
9:108904105 G A 0.098300 -1.8000e-05
9:108904150 G A 0.020958 7.4777e-06
9:108912741 G A 0.079182 3.6035e-05
9:108922927 G A 0.035467 2.8858e-05
9:108923536 A G 0.137750 -3.0614e-05
9:108924332 A C 0.049843 1.8041e-05
9:108926426 A G 0.061700 -4.0628e-05
9:108936674 C T 0.952494 -1.0864e-05
9:108938329 G C 1.963053 -7.4585e-06
9:108964512 G A 0.037259 -9.5361e-06
9:108967088 A C 0.630333 -3.3904e-06
9:108996903 G A 0.029524 5.7158e-06
9:109006118 G A 0.065127 3.5833e-05
9:109008184 C T 0.116327 1.8542e-05
9:109029019 C T 0.039223 1.8001e-05
9:109030892 A G 0.136818 6.6264e-06
9:109033368 T C 0.025214 1.4291e-05
9:109051126 C T 0.073862 -2.7984e-05
9:109060830 C T 1.554835 1.0455e-05
9:109063830 G A 0.077611 -2.9387e-05
9:109065718 A G 1.396487 2.9934e-06
9:109067561 G A 1.557753 1.8045e-06
9:109067850 G A 0.053929 3.0049e-05
9:109068507 G A 0.060710 3.5515e-06
9:109071385 A C 0.142394 5.2728e-06
9:109075811 A G 0.051807 -1.6136e-05
9:109077895 A G 0.089104 1.5620e-05
9:109085154 A C 0.037603 1.4864e-05
9:109093406 A G 0.100384 -3.9858e-06
9:109094060 A G 0.055715 -7.5328e-08
9:109101019 G T 0.061979 1.1043e-05
9:109102884 C T 0.342727 -6.5298e-06
9:109105261 T C 0.052453 3.6114e-05
9:109115098 T C 0.078198 -3.5545e-05
9:109119357 T A 0.085625 -1.4423e-05
9:109132181 A G 1.901525 2.5638e-06
9:109134658 G A 0.135419 1.8290e-06
9:109141068 T C 0.075258 2.1200e-05
9:109146389 A G 0.049911 2.0437e-06
9:109149490 C A 1.371615 2.1358e-06
9:109153027 C T 0.383381 -4.0334e-05
9:109153228 A G 0.049827 -3.3317e-05
9:109153244 C G 1.784639 2.3026e-06
9:109154103 A G 0.047013 -2.8042e-05
9:109154569 G T 0.040424 2.7338e-05
9:109155467 A G 1.895770 2.2836e-05
9:109158155 T C 0.138853 -5.5155e-05
9:109158354 C T 0.036181 -1.7617e-05
9:109162426 A G 0.058707 2.5072e-05
9:109162816 G A 1.378369 2.4018e-05
9:109164520 T C 0.052316 1.0742e-05
9:109168963 T G 0.035227 -3.0142e-05
9:109173779 T G 0.041485 6.3563e-06
9:109175237 A C 0.167663 7.1311e-06
9:109176083 G A 0.347229 3.1894e-05
9:109177722 A G 0.968266 2.2162e-06
9:109186227 A G 0.045727 3.4155e-05
9:109187743 T C 0.216717 -1.9440e-05
9:109191684 G A 0.063466 2.8203e-05
9:109196180 G A 0.060492 8.6460e-06
9:109197082 A G 1.051258 2.0415e-05
9:109197734 C G 0.071395 -3.8138e-06
9:109205591 G A 0.173846 -7.3502e-06
9:109212301 G A 0.195701 -3.2671e-05
9:109216105 C G 0.917196 2.1907e-06
9:109224801 C T 0.045938 3.8130e-05
9:109227890 C A 0.157504 2.8763e-05
9:109228254 G A 0.325592 3.9193e-05
9:109230511 C G 0.050041 7.1472e-06
9:109232855 T C 0.028823 -2.7998e-06
9:109240561 C A 0.260533 1.7400e-05
9:109245178 T C 0.581029 6.7108e-06
9:109245779 T C 0.051011 -3.9046e-05
9:109254458 C T 0.870797 2.3811e-05
9:109262563 G T 1.223326 9.3904e-05
9:109264566 T C 1.920792 4.6654e-05
9:109273253 T C 0.779206 4.4237e-05
9:109276280 G A 0.103779 4.2492e-05
9:109276620 G T 1.088140 -1.0589e-05
9:109278799 T G 0.051041 -2.1410e-05
9:109279806 T C 0.266703 5.2049e-05
9:109290710 A G 0.256959 9.0447e-05
9:109290849 T C 1.862202 5.3034e-05
9:109291610 C T 1.868752 5.2567e-05
9:109292568 G A 1.501714 3.0545e-05
9:109294212 G A 0.761403 5.1651e-05
9:109296536 A C 0.945434 2.4954e-05
9:109297588 C T 1.185408 4.5216e-05
9:109297876 A C 1.095392 -5.3274e-05
9:109309073 T C 0.035539 -1.6704e-05
9:109317378 T G 0.643290 2.1208e-04
9:109319408 A G 0.036210 -1.8610e-05
9:109321818 T C 0.532387 9.0106e-05
9:109334184 T C 0.357761 1.1248e-04
9:109339954 C T 0.056399 9.7588e-06
9:109343818 T G 0.041238 -1.9810e-06
9:109349099 G A 0.128012 2.1028e-05
9:109353352 G A 0.042037 -3.5266e-05
9:109374424 C T 0.176093 6.4904e-05
9:109375285 A G 0.717081 4.8289e-04
9:109376367 C A 0.097495 -1.3610e-04
9:109377753 A G 0.031072 3.4612e-05
9:109378971 C T 0.485920 7.3346e-05
9:109381754 G A 0.063196 2.1856e-06
9:109385877 A G 0.029219 -1.7598e-06
9:109390054 A G 0.025110 -1.6845e-05
9:109390820 C T 0.978058 3.7877e-05
9:109406273 A G 0.095635 3.5318e-05
9:109407344 G A 0.525525 9.8885e-05
9:109409590 T C 0.063969 1.7462e-05
9:109411877 T C 0.052725 5.0552e-05
9:109412469 C A 0.241395 -1.4682e-04
9:109417359 G A 0.766703 -1.2584e-05
9:109418599 T C 0.043085 6.0426e-05
9:109424852 C T 0.167134 -8.5232e-06
9:109428796 G T 0.098608 -1.8134e-06
9:109438311 T C 0.044111 3.2690e-05
9:109448677 T C 0.075920 2.3557e-05
9:109456629 A G 0.045227 1.5302e-05
9:109469979 A G 0.027129 -6.2785e-05
9:109470414 C T 0.149149 5.5344e-06
9:109476053 C A 0.226409 -1.1066e-05
9:109481195 A G 0.062125 -2.6615e-05
9:109483517 T G 0.756690 -2.0136e-05
9:109490307 A G 0.753022 -1.7432e-05
9:109493465 G A 0.042248 2.7520e-05
9:109497466 G T 0.089160 -1.4641e-06
9:109497660 C T 0.080425 3.6576e-05
9:109508320 A C 0.899006 6.3368e-05
9:109509402 T C 0.392112 4.2716e-05
9:109512910 A G 0.259137 1.5439e-05
9:109519849 T C 0.422123 1.9695e-05
9:109520821 G A 1.116821 1.0258e-05
9:109522849 G A 0.120362 -9.4603e-06
9:109525170 G A 0.044656 -3.9242e-05
9:109529019 G A 0.235037 4.9038e-05
9:109538577 G T 0.269027 -9.0856e-06
9:109539832 T C 0.077046 -4.4759e-05
9:109539888 C T 0.093980 -3.5092e-06
9:109541819 A G 0.036554 1.4759e-05
9:109546235 C T 1.747420 3.7509e-05
9:109550497 A G 1.778407 5.2589e-05
9:109556676 C G 0.031653 -1.5913e-05
9:109587395 A G 0.067023 2.1003e-05
9:109599046 A G 0.457314 4.5182e-05
9:109600191 T C 0.054150 -5.4850e-06
9:109614859 G A 0.108764 -3.0921e-06
9:109615601 C A 0.144391 -2.3731e-05
9:109616379 G A 0.138220 -1.2807e-04
9:109626812 C T 0.051161 -1.0528e-05
9:109632353 A G 0.449907 5.4153e-05
9:109637284 G A 0.398737 3.0173e-05
9:109637397 T C 0.142047 -1.5430e-04
9:109647919 G A 0.371641 1.6568e-04
9:109655223 A G 0.054936 -6.9745e-06
9:109672599 T G 0.060814 2.5088e-05
9:109677797 G A 0.234956 -1.5702e-05
9:109684721 T C 0.047587 -2.2253e-06
9:109687288 C T 0.184038 4.7969e-05
9:109689752 T C 0.294744 2.8757e-05
9:109689972 T C 0.035886 1.4497e-06
9:109691521 A G 0.022786 2.1022e-05
9:109691676 G A 0.718415 4.3762e-05
9:109692680 G A 0.022568 6.4219e-07
9:109694584 C T 0.028511 3.4464e-05
9:109695950 G T 0.198206 6.5806e-05
9:109697002 A T 0.174979 2.4303e-06
9:109700412 A G 0.103542 2.3032e-05
9:109707818 T C 0.051635 4.5861e-05
9:109708278 T G 0.057078 8.9981e-06
9:109709621 A G 0.027460 2.0232e-05
9:109715141 C T 0.059444 -2.5246e-05
9:109720299 G A 0.291809 -2.2724e-05
9:109724854 A C 0.085420 2.5518e-05
9:109735176 A G 0.044903 -3.2425e-05
9:109742967 T C 0.149597 -1.9908e-05
9:109744969 A G 1.776492 -5.5040e-07
9:109757432 G T 0.169254 -3.3099e-05
9:109759135 A G 0.052988 -2.3416e-05
9:109763587 G A 0.232966 -2.4337e-05
9:109773145 T A 0.234001 -1.9597e-05
9:109783890 G T 0.038534 -9.8269e-06
9:109791075 G A 0.134608 -3.5285e-06
9:109793425 G A 0.396708 4.0828e-06
9:109798625 A G 0.033831 1.5551e-05
9:109812139 A G 0.121180 -3.3912e-05
9:109818269 G A 0.031342 2.5612e-05
9:109834126 A G 1.224429 4.2743e-05
9:109834637 T C 0.202540 4.7955e-05
9:109839490 A G 0.197778 2.9560e-06
9:109840744 C T 0.181539 -3.8892e-05
9:109859229 T C 0.238643 -4.6023e-06
9:109860088 T C 0.232119 -3.4779e-06
9:109861317 T C 0.056552 1.6447e-05
9:109866657 A G 0.023438 2.4955e-05
9:109868858 C T 0.533646 2.6942e-05
9:109877140 G C 0.144920 -2.8712e-05
9:109885172 A G 0.027473 2.7231e-05
9:109885288 C A 0.049827 -1.4443e-05
9:109887967 T C 0.072496 -9.5673e-06
9:109891582 C T 1.970752 1.1992e-05
9:109899802 G A 0.503346 4.4009e-05
9:109910701 A G 0.292959 7.8568e-06
9:109912217 A C 0.294319 2.7868e-05
9:109914692 C T 0.702312 -1.7580e-05
9:109914869 A G 0.032199 -1.6053e-05
9:109920256 G A 0.040865 5.1353e-05
9:109927474 C A 0.031131 -2.9160e-06
9:109932654 C G 0.368109 -7.0061e-06
9:109941783 G A 0.312076 1.8947e-05
9:109942883 G T 1.163797 1.5619e-05
9:109951790 G C 0.287522 2.7767e-05
9:109952870 A C 0.028836 5.3692e-07
9:109958451 G T 0.304436 -4.8647e-06
9:109960553 T G 0.379586 1.4055e-05
9:109965312 T C 0.098994 8.9713e-06
9:109968353 T C 0.040514 -1.3035e-05
9:109978078 T C 0.061693 -2.5160e-05
9:109978917 A G 1.371076 4.7160e-05
9:109979886 A G 0.045464 2.6561e-05
9:109980011 C T 1.902155 -1.4823e-05
9:109980059 A G 0.029378 2.2968e-05
9:109981009 T C 1.944185 -1.7827e-06
9:109981481 G A 0.587634 1.6428e-05
9:109981906 G T 0.024558 -2.6602e-06
9:109984812 C G 0.525600 2.2118e-06
9:109984865 C T 0.020351 8.7092e-06
9:109985220 A G 1.912139 -2.1136e-05
9:109986827 T C 0.265836 -5.5451e-06
9:109987079 G A 0.516534 -1.7737e-05
9:109990674 A G 0.451024 1.9775e-05
9:109991737 A G 0.096872 2.0589e-05
9:109995268 G A 0.265697 -3.7753e-05
9:109995767 C G 0.095804 2.3530e-05
9:109997989 G A 1.919234 -2.9457e-05
9:110002197 T C 0.883530 -2.6059e-07
9:110005676 T C 0.390885 -3.9057e-05
9:110011022 A G 0.029060 -3.2823e-05
9:110013562 C T 0.024266 -6.0112e-05
9:110015594 C G 0.076001 -4.3545e-05
9:110036209 G T 0.178877 4.0367e-05
9:110037041 A G 0.047496 2.2897e-05
9:110044372 G T 0.399250 2.4379e-05
9:110047672 G A 0.068104 -7.2584e-05
9:110048833 C G 0.025905 1.0350e-05
9:110053826 G T 0.150970 -2.1231e-05
9:110054065 A G 0.082788 2.8774e-05
9:110062591 G A 0.091393 -3.1361e-05
9:110062827 C A 0.038106 -2.9437e-05
9:110068487 G A 0.030465 3.6455e-05
9:110075927 T C 0.058279 -2.0635e-06
9:110077420 A G 0.038765 2.3143e-05
9:110079559 A G 1.522769 -4.0164e-05
9:110083113 G A 0.076683 -4.2314e-05
9:110084261 T C 0.178621 3.4180e-05
9:110096313 G A 1.920192 -2.9378e-05
9:110100745 T C 1.343954 -7.6464e-05
9:110100952 T C 0.263201 -7.4619e-05
9:110106222 T C 1.850176 -3.0713e-05
9:110107272 A G 0.122955 -3.6906e-05
9:110107862 T C 0.331964 -3.8491e-05
9:110111785 C T 0.244946 -1.9471e-05
9:110112190 C T 0.402362 -3.0221e-05
9:110114462 G A 0.083564 1.5336e-05
9:110118754 G T 0.065248 1.4666e-05
9:110119337 T C 0.109310 1.4714e-05
9:110122469 T C 1.186155 -2.2880e-05
9:110124415 G A 0.108605 1.2421e-05
9:110126187 T C 0.050151 -1.2253e-05
9:110130919 T C 1.734316 -4.5279e-05
9:110136208 C T 0.306549 2.3866e-06
9:110136458 C T 0.054822 -2.9630e-05
9:110138128 T C 0.033107 8.9281e-06
9:110138861 G C 0.192299 1.6248e-05
9:110141486 A C 0.021078 8.5275e-06
9:110144296 G A 1.450858 1.1740e-05
9:110145381 G A 1.424405 1.7418e-05
9:110146423 C T 0.067315 1.3758e-05
9:110147014 A G 0.334210 -9.7353e-06
9:110147205 A G 0.049119 -2.7647e-05
9:110152904 A G 0.529693 6.6474e-05
9:110153336 G C 0.637464 -1.3599e-05
9:110153989 A G 0.031777 1.1101e-05
9:110154280 G A 0.110024 -3.7612e-05
9:110155188 A G 1.939988 1.5155e-05
9:110156151 A C 1.461466 2.9325e-05
9:110157753 T C 0.035006 2.9100e-06
9:110161807 G A 0.039177 -2.4366e-05
9:110164851 G A 0.021825 -3.5242e-05
9:110167768 C T 0.133683 1.2722e-05
9:110169840 T C 0.023558 1.7899e-05
9:110175556 A G 0.038132 4.5575e-06
9:110178820 T C 0.033166 -2.4640e-05
9:110179241 C A 0.601309 -3.8130e-06
9:110182183 T C 0.467951 6.9812e-06
9:110183858 T G 0.214633 1.5321e-05
9:110185017 C T 0.521176 -6.2150e-05
9:110185695 T C 0.168416 1.4102e-06
9:110185887 T G 1.328977 9.7248e-06
9:110186658 T C 0.030404 2.6274e-05
9:110190859 T G 0.180364 8.4061e-06
9:110191946 G T 0.985131 9.5043e-06
9:110192234 A G 0.023409 8.2132e-06
9:110192344 A G 0.192637 -6.9033e-05
9:110192476 G A 0.195814 4.5158e-06
9:110193290 G T 0.635640 -2.0814e-05
9:110193442 T C 0.199609 -3.9641e-05
9:110194198 A G 0.084564 -7.5876e-06
9:110195310 A G 0.110595 1.6220e-05
9:110200995 C T 0.576137 -3.1940e-05
9:110204007 A G 1.477120 3.6481e-05
9:110207905 G A 0.057380 1.8167e-05
9:110210231 G A 1.370599 -8.6822e-06
9:110210362 G A 0.141797 7.8775e-06
9:110214615 T C 0.367499 -1.9314e-05
9:110217097 G A 1.753496 4.1662e-05
9:110221344 T C 0.994894 -9.7493e-06
9:110226984 A C 0.104762 1.8241e-05
9:110231817 T C 0.638947 3.7735e-06
9:110233634 C T 0.052689 2.7414e-05
9:110240527 G T 0.022919 1.4300e-05
9:110240703 C G 0.140658 2.5901e-05
9:110241166 T C 0.251078 7.6523e-05
9:110242157 C A 0.956908 6.9241e-05
9:110242876 C T 0.421195 1.3051e-05
9:110249056 G A 0.028732 1.0546e-05
9:110249505 T C 0.363825 3.8094e-05
9:110256979 T C 0.031449 3.8763e-05
9:110259903 A G 0.126964 -6.2422e-05
9:110260733 G A 0.056442 1.7136e-05
9:110269746 A G 0.153086 -9.0491e-06
9:110270036 A G 0.473637 4.2710e-05
9:110271116 T C 0.056234 1.8703e-05
9:110273950 G A 0.028248 1.0475e-05
9:110277340 A G 0.717970 2.1005e-05
9:110280251 C T 0.127081 2.5349e-05
9:110290654 T C 0.127366 2.1574e-05
9:110292145 A G 0.069513 -6.1632e-06
9:110294122 C T 0.966415 2.3179e-05
9:110294514 G A 0.038703 8.2499e-05
9:110296002 T C 0.116798 -2.1842e-05
9:110299840 T C 0.102984 -1.5056e-05
9:110300994 G A 0.959366 3.9648e-05
9:110303457 T C 0.056640 -9.0193e-06
9:110306115 A C 0.546363 4.1296e-05
9:110307810 T C 0.031543 2.1333e-05
9:110310205 G T 0.059042 2.5863e-05
9:110310906 C T 0.101776 -2.3291e-05
9:110314703 C A 0.094892 -2.0008e-06
9:110318497 T C 0.771783 -1.4558e-04
9:110321009 T C 0.084164 5.5640e-05
9:110325456 A G 0.089793 -4.7854e-05
9:110326874 C T 0.497582 -2.5138e-05
9:110327125 G C 0.121358 -1.8354e-05
9:110327578 A G 0.053702 4.2798e-06
9:110327669 T C 0.201118 9.5356e-06
9:110331404 G A 1.353110 -4.4061e-05
9:110332464 T C 0.031890 4.3937e-05
9:110332569 G T 0.098436 -3.9679e-05
9:110346728 G A 0.851572 -3.6445e-05
9:110352345 T G 0.204552 -3.8839e-05
9:110356677 C A 0.054072 5.5673e-05
9:110357666 A G 0.339611 -5.1123e-05
9:110361166 A G 0.110254 6.9739e-06
9:110362000 G C 0.491314 -1.8582e-05
9:110362045 C T 0.022390 2.0153e-05
9:110363810 T C 0.672246 -9.4889e-05
9:110368474 A G 0.038982 -1.0296e-05
9:110371841 T G 0.036636 -1.6864e-05
9:110373819 T C 0.377012 -1.0654e-05
9:110374828 A G 0.067637 4.6413e-05
9:110376491 T C 0.060733 -1.8380e-06
9:110376654 C T 0.785892 1.7392e-05
9:110379441 T C 0.071282 3.3485e-05
9:110382037 A G 0.101568 1.7368e-06
9:110382701 G C 0.046055 -3.0691e-07
9:110383112 G A 0.030287 -2.4927e-05
9:110387164 G A 0.173642 2.2268e-05
9:110388405 C A 0.568503 1.6705e-05
9:110394160 G T 0.253843 -1.0751e-05
9:110404045 C G 0.084482 1.4678e-05
9:110411201 A G 0.023357 -2.8675e-05
9:110416006 C A 1.025954 4.0638e-05
9:110416422 T C 0.266021 -1.4957e-05
9:110418323 T C 0.150441 3.6984e-05
9:110425795 A C 0.310671 1.2983e-05
9:110429788 T G 1.016937 4.0363e-05
9:110431847 G A 0.549372 -4.7253e-06
9:110434506 G A 0.036490 -1.3342e-05
9:110436968 G A 1.149016 3.6804e-05
9:110440161 G A 0.229811 9.4119e-06
9:110446595 G A 0.055702 -6.3869e-05
9:110448484 C T 1.760387 2.7337e-05
9:110452577 T C 1.140200 1.0003e-04
9:110453136 C T 0.386815 1.5893e-05
9:110453202 C T 0.040316 -2.5515e-05
9:110453655 G T 0.036503 4.2303e-05
9:110457258 T C 0.327880 2.9693e-05
9:110457332 A G 0.058947 3.0547e-06
9:110461395 C A 0.266414 5.7045e-05
9:110465596 G T 1.221706 6.5562e-05
9:110468896 T C 0.336099 2.8799e-05
9:110473318 T C 0.053699 -1.8941e-05
9:110475056 G C 0.062690 -1.4475e-05
9:110475662 C T 0.723108 3.4842e-05
9:110475875 T G 0.034824 8.2476e-06
9:110477609 G A 0.875312 4.0785e-05
9:110477887 A G 0.372374 2.5350e-05
9:110479871 C T 0.875620 4.2857e-05
9:110483739 G T 0.148107 3.8050e-05
9:110487829 A G 0.071960 -2.0052e-05
9:110489771 T C 1.022390 -2.7602e-05
9:110494208 T C 1.449307 -1.1691e-05
9:110495698 T C 0.055377 -8.7174e-06
9:110497951 C T 1.351575 -1.0080e-05
9:110498188 T C 0.096511 -4.5473e-05
9:110498407 T C 0.094006 -5.0365e-06
9:110505424 G T 0.878512 -6.2825e-06
9:110519846 A G 0.036704 -7.2425e-06
9:110521955 A G 0.064277 8.0739e-05
9:110532386 G A 0.096427 -4.8969e-06
9:110533686 C A 0.059532 -1.6634e-06
9:110536932 A G 1.327783 -1.9343e-05
9:110544407 A G 0.970986 7.8027e-06
9:110544998 G T 0.358362 -4.0850e-05
9:110548424 A G 0.958314 -6.8766e-06
9:110548835 T A 0.036038 -3.0056e-05
9:110554619 A C 0.233060 6.4161e-06
9:110561239 G T 0.179952 1.7815e-05
9:110562108 G A 0.032806 -1.5273e-05
9:110565722 A G 0.935061 -2.1691e-06
9:110572136 A G 0.180607 -2.4414e-05
9:110572695 G A 0.143832 1.8762e-05
9:110573303 T C 0.302242 -4.2451e-05
9:110576584 A G 0.392807 1.3808e-05
9:110578834 T C 0.126886 6.9029e-05
9:110580369 T C 0.964163 2.4440e-05
9:110581646 A G 0.132793 4.9499e-06
9:110583609 G A 0.044474 1.7000e-06
9:110585598 T C 0.066127 1.5323e-05
9:110587796 G A 0.642943 1.7736e-05
9:110593148 T C 1.146935 1.2303e-05
9:110603337 G C 0.249948 -1.3244e-06
9:110603585 C A 0.266216 -5.7025e-06
9:110606823 A G 0.126224 1.0150e-05
9:110607747 T C 0.302027 -8.0316e-06
9:110618160 A G 0.091747 2.5838e-05
9:110621552 G C 0.143573 1.7505e-05
9:110625497 G A 0.189508 -1.0732e-05
9:110628820 C T 0.481580 2.3789e-05
9:110632626 A G 1.872069 2.4632e-05
9:110632904 C G 0.782127 1.4959e-05
9:110635349 A G 1.118878 -2.9454e-05
9:110635883 T C 0.698878 -9.5209e-06
9:110636813 T C 0.060103 -7.8253e-06
9:110637457 G A 0.624542 -4.3296e-06
9:110637554 T G 0.353665 2.0263e-05
9:110640158 T C 1.265843 -1.7379e-05
9:110645912 A G 0.067883 4.1289e-05
9:110646522 C A 0.143196 -1.2474e-05
9:110647723 G A 0.070201 1.5194e-05
9:110650284 A G 0.738240 1.3238e-05
9:110656532 A G 0.051274 -4.4323e-06
9:110660592 G C 0.646247 -5.9402e-05
9:110665563 T G 0.029397 -4.8833e-06
9:110666517 T C 0.898016 -6.2678e-05
9:110668222 T C 0.049499 -2.1133e-05
9:110668587 C G 0.085339 1.0273e-05
9:110673927 C T 0.124133 -2.0229e-05
9:110680992 C A 0.059911 -1.7431e-05
9:110683134 C T 0.026139 -3.3428e-05
9:110683746 T C 0.033072 2.8640e-05
9:110685927 A G 0.046149 -3.3758e-06
9:110691128 C A 0.602630 -3.1438e-05
9:110694052 T C 0.144718 -5.4898e-06
9:110694208 T G 0.778706 1.6403e-05
9:110694926 C A 1.111864 -1.0114e-04
9:110695062 A C 0.170649 -7.5581e-07
9:110695391 G A 0.069636 -5.6200e-06
9:110696002 T C 0.045893 3.9520e-05
9:110699963 T C 0.040537 4.0087e-05
9:110702889 A G 0.693094 -1.2857e-05
9:110704087 C T 0.467934 1.7283e-05
9:110707356 G C 0.065066 1.1438e-05
9:110709244 A C 0.053105 1.1216e-05
9:110709865 C A 0.601000 -2.1557e-05
9:110711891 A G 0.079549 -8.9757e-06
9:110713792 A G 0.398402 -6.7644e-06
9:110721110 A G 1.819743 -3.8871e-05
9:110728634 G A 0.030650 6.1786e-06
9:110732025 T C 0.342022 -5.8192e-06
9:110732254 A G 1.951764 -2.2641e-05
9:110734284 T C 0.365065 -4.7738e-06
9:110735564 C T 0.120186 -1.0418e-05
9:110736914 T C 0.882865 8.4696e-06
9:110737198 C G 0.535113 -1.1405e-05
9:110745668 A G 0.102756 -2.9281e-05
9:110746405 G T 0.762659 -8.5657e-06
9:110761104 C G 1.013013 1.9525e-05
9:110762725 A G 0.166784 -2.3854e-08
9:110765278 C T 0.088916 -1.2702e-05
9:110765359 A G 0.433857 -2.6012e-05
9:110774115 T C 0.059379 2.0438e-05
9:110775653 C G 0.027197 -1.6610e-05
9:110776207 A G 0.057811 -1.9448e-05
9:110782565 C T 0.804864 5.6964e-06
9:110782961 G A 0.025408 -3.8371e-05
9:110799247 G A 0.059798 3.1184e-05
9:110817544 A C 0.609254 -2.5231e-05
9:110827008 T C 0.084219 -3.6508e-06
9:110831996 C T 0.038635 -2.9932e-06
9:110834549 C T 0.095450 1.2284e-05
9:110837073 G A 0.127103 1.7104e-05
9:110838269 G A 0.175895 -1.2592e-06
9:110841593 A G 0.157552 3.5332e-06
9:110843272 T C 0.364204 -7.5394e-06
9:110849402 T G 0.212167 -1.7323e-05
9:110850958 G A 0.130479 2.2709e-05
9:110853569 C T 0.134010 -1.1204e-05
9:110854311 A G 0.044890 -1.7900e-06
9:110869387 T C 0.110089 4.2647e-06
9:110872307 T C 0.727351 -7.3020e-06
9:110875895 G A 0.144436 3.7213e-05
9:110877352 T G 0.245222 -4.5886e-05
9:110888348 T C 0.041514 1.7900e-07
9:110888478 T G 1.235787 2.7342e-05
9:110893246 A C 0.030894 3.0647e-06
9:110897072 C T 0.134079 -2.1273e-06
9:110900335 A G 0.450761 -2.3764e-06
9:110901785 T C 0.039210 1.8729e-05
9:110903782 C T 0.043455 -5.5058e-05
9:110907870 T C 0.037554 2.4467e-05
9:110919211 T C 0.056133 -4.0061e-06
9:110920289 T C 0.053748 -2.8428e-05
9:110924215 G A 0.145205 2.9407e-05
9:110932294 G A 1.164249 2.1399e-05
9:110932572 G A 0.049401 -1.3315e-05
9:110939948 G C 0.035681 -4.4480e-06
9:110940013 T C 0.555163 -9.2993e-06
9:110941382 T C 0.455357 6.4798e-06
9:110943026 T C 0.027210 6.4485e-06
9:110943377 G A 0.039028 1.6800e-05
9:110945330 T C 0.558104 1.6980e-05
9:110953139 G A 0.118002 4.8136e-05
9:110956208 C T 0.299246 8.4361e-05
9:110962063 T C 0.033318 2.2114e-07
9:110969263 G A 0.838754 -2.2614e-05
9:110974998 C T 0.328753 6.1208e-05
9:110980036 C T 0.152096 -7.5483e-06
9:110985801 C T 0.100673 2.1190e-05
9:110997654 A G 0.162269 -1.5214e-04
9:110999844 A G 0.037509 -5.8808e-05
9:111006640 A C 0.342366 5.5144e-05
9:111016395 T C 1.314436 1.5444e-05
9:111023899 T C 0.843756 -3.3993e-05
9:111035445 C T 0.147260 4.7017e-06
9:111037808 C T 0.072070 2.2539e-05
9:111038705 A G 0.032328 4.6571e-06
9:111040235 T C 0.172525 -1.1571e-05
9:111050043 A G 0.089728 -5.8682e-05
9:111054295 C A 0.315358 1.0379e-05
9:111057036 T C 0.055906 -6.6016e-06
9:111061960 G A 0.021546 -3.6753e-06
9:111075847 C A 0.728769 -4.6254e-05
9:111078971 T C 0.053170 -2.3666e-05
9:111085785 T C 0.059944 -2.0916e-05
9:111099676 C T 0.913336 -4.5031e-05
9:111108110 A G 0.411714 -4.8456e-05
9:111109849 A G 0.037389 8.8827e-06
9:111114728 C T 0.505914 4.5691e-06
9:111120353 C A 0.361144 -2.6566e-05
9:111120695 G T 0.188995 1.7858e-05
9:111139825 T G 0.057987 -1.8839e-05
9:111140133 A C 0.576991 -1.3250e-04
9:111143170 A G 0.432951 1.0782e-05
9:111143564 T G 0.060957 9.8356e-06
9:111143660 C T 0.699774 1.5559e-05
9:111159284 T C 0.213024 2.9496e-05
9:111163227 A G 0.021400 -1.6211e-05
9:111167025 C T 0.981992 1.6047e-05
9:111176511 G A 0.198115 2.6695e-05
9:111181066 C T 1.966873 -1.4938e-05
9:111191194 C T 0.095388 -3.4563e-05
9:111198702 A G 0.453234 3.8151e-06
9:111202210 G A 0.483764 -7.3126e-05
9:111207600 A C 0.074401 -4.7129e-05
9:111219000 G A 1.654021 -2.4851e-05
9:111231437 A G 0.102467 -2.2352e-05
9:111234839 T C 0.119521 -7.0730e-05
9:111242444 G A 0.084427 3.0527e-05
9:111242815 C T 0.108372 -1.6113e-05
9:111243571 T C 0.070532 2.7821e-05
9:111251240 C A 0.608625 -1.0980e-05
9:111252508 T C 0.136110 3.2575e-05
9:111258189 T C 0.535009 -2.9054e-05
9:111275584 A G 0.124705 -3.1148e-05
9:111282235 T G 0.079390 1.1484e-05
9:111282964 G C 0.338832 4.8133e-05
9:111288733 T C 0.044156 -3.9793e-06
9:111289649 A G 0.029109 -1.4515e-05
9:111294755 C A 0.054605 -4.4159e-06
9:111302065 A G 0.034584 -9.4156e-06
9:111304043 G C 0.656949 -1.2107e-05
9:111307346 T C 0.600270 1.1592e-05
9:111315597 G A 0.940536 -1.0189e-05
9:111317266 C T 1.659779 -1.5745e-05
9:111317800 A T 0.050180 1.1633e-05
9:111326301 G A 0.264996 5.5942e-06
9:111338084 A G 0.037726 -1.4339e-05
9:111343800 C T 0.351656 -1.6009e-05
9:111360290 T C 0.170545 -1.6362e-05
9:111364911 T C 0.085800 -3.3095e-05
9:111366149 C A 0.049518 -3.5004e-06
9:111368535 T C 0.208768 3.3755e-05
9:111369098 C T 0.756557 1.2316e-05
9:111370202 G A 0.026158 2.8092e-05
9:111372201 C T 0.051446 4.0450e-05
9:111373144 G A 0.038473 -2.4472e-05
9:111375888 T C 0.061502 1.0885e-05
9:111376977 C T 1.491087 -1.7798e-05
9:111379280 G A 0.065650 3.0020e-06
9:111381999 T G 0.186937 2.6572e-05
9:111382942 T C 0.099024 -2.1204e-05
9:111386972 T C 0.105450 -2.0546e-06
9:111391387 T A 0.032104 1.1488e-05
9:111394006 T C 0.170493 1.0400e-06
9:111395092 A G 0.157270 -1.8119e-05
9:111395143 A G 0.048892 -1.9768e-05
9:111407012 T C 0.261698 -1.9802e-05
9:111425920 A G 0.294075 3.8654e-05
9:111428779 T C 0.087900 1.0862e-05
9:111430944 T C 0.020815 1.9903e-05
9:111447666 A G 0.899766 1.3361e-05
9:111449450 T C 0.036256 -3.3607e-05
9:111450970 T C 0.170565 -2.0032e-06
9:111452234 A G 0.036223 2.6100e-05
9:111453866 G T 1.248491 2.4527e-05
9:111455251 C G 0.140207 2.5201e-05
9:111455465 A G 0.039476 1.6004e-05
9:111461899 A G 0.180455 8.5958e-06
9:111467994 T C 0.075491 1.3275e-05
9:111469311 A G 0.327092 -5.8177e-06
9:111483359 T C 0.022111 1.3658e-05
9:111486690 G A 0.253999 -7.6106e-05
9:111493295 A G 0.166173 -2.0012e-05
9:111498336 G A 1.349348 1.1758e-05
9:111500212 C T 0.071564 3.2425e-05
9:111503602 C T 0.059165 -2.4464e-05
9:111506567 C T 0.216162 -3.9217e-05
9:111506737 C T 0.240227 -1.7844e-05
9:111514686 T G 0.419153 -2.2122e-05
9:111515499 T C 0.107141 2.6974e-05
9:111518047 A G 0.550314 -1.0254e-05
9:111519953 T G 0.045847 3.3560e-05
9:111520844 G A 0.279170 1.9192e-05
9:111524704 C T 0.115444 -9.6170e-07
9:111524873 C T 0.040596 -1.0154e-05
9:111525109 A G 0.354353 -9.1721e-07
9:111528013 A G 1.067925 -2.2051e-05
9:111536711 G A 0.070980 -1.0623e-05
9:111538171 A C 1.815744 -7.6141e-06
9:111541550 A C 0.087118 2.9460e-05
9:111547582 T C 0.356814 4.8003e-05
9:111547863 G A 0.247757 1.5617e-05
9:111556717 C T 0.035925 -9.0031e-06
9:111562189 C T 0.311726 -1.6458e-05
9:111562833 G A 0.035347 1.8369e-05
9:111572392 C T 0.047620 -3.6157e-05
9:111574525 G A 0.066173 8.0925e-06
9:111574633 T C 0.764496 -1.5097e-04
9:111588972 C T 0.030800 -1.2585e-05
9:111596085 C T 0.252619 3.6364e-05
9:111597233 A G 0.032715 -2.9403e-05
9:111605754 G C 0.232450 1.4023e-05
9:111608317 T C 0.038125 6.2046e-06
9:111612990 C T 1.743953 -6.3700e-05
9:111613353 A G 0.143229 -4.0687e-05
9:111617341 G A 0.280530 7.0524e-06
9:111617650 A G 0.417900 6.2585e-05
9:111617746 A G 0.078241 -4.1931e-05
9:111618163 A G 0.399947 5.5646e-05
9:111618209 G A 0.211258 7.1964e-05
9:111622064 C T 1.068386 -1.1758e-04
9:111622364 A G 0.550541 2.5986e-05
9:111625629 G C 0.065884 2.1622e-05
9:111625916 A G 0.029777 2.0748e-05
9:111635417 G A 0.033682 -5.5582e-06
9:111635578 C T 0.059386 4.8652e-06
9:111637331 A C 1.769589 1.3287e-05
9:111640667 T C 1.632657 -2.2439e-05
9:111641627 T C 0.910311 2.2440e-05
9:111642535 C T 0.308256 2.2085e-05
9:111646568 G A 0.068052 -4.7760e-05
9:111647081 C T 1.830649 2.6243e-05
9:111651499 C T 0.228733 -1.1518e-06
9:111651620 T A 0.320214 -4.6077e-05
9:111655658 C T 0.035506 1.6535e-05
9:111659439 C T 0.097440 5.0684e-05
9:111659483 G T 0.379142 -1.9442e-05
9:111660284 C T 0.028300 -1.7517e-05
9:111664121 C T 0.960164 -1.4512e-05
9:111665215 C A 0.027343 -2.0363e-05
9:111667443 C T 0.028631 9.7955e-06
9:111668652 T C 0.131443 -4.8219e-05
9:111668876 C A 0.025571 -1.0361e-05
9:111672728 G A 0.046811 5.8264e-05
9:111679940 C T 0.050502 5.4343e-06
9:111680359 G T 0.050304 7.4392e-06
9:111686255 T C 0.044637 5.7965e-06
9:111688571 T G 0.067585 -2.0785e-05
9:111693132 C T 0.671305 -5.1351e-06
9:111696795 T C 0.050307 6.2253e-06
9:111715207 C T 0.362831 2.2137e-05
9:111727670 G C 0.579127 6.3061e-06
9:111730528 A C 0.042712 -1.7310e-05
9:111733216 C T 1.142112 -6.2199e-06
9:111744419 T C 0.029297 1.4041e-05
9:111747310 C T 0.121985 3.4403e-05
9:111753199 G A 0.022117 1.2445e-06
9:111763105 C G 0.081908 -4.8968e-05
9:111765737 T C 0.147279 5.2019e-05
9:111768728 C T 0.112799 -2.2467e-05
9:111774008 G A 0.412418 6.1870e-05
9:111776978 C A 1.945126 -7.7707e-06
9:111782670 A G 0.980025 5.7832e-05
9:111790859 T C 0.134929 -5.0792e-05
9:111801156 G A 0.103756 -4.0081e-05
9:111810389 G A 0.037554 -7.8277e-06
9:111841294 C T 0.092405 4.5050e-05
9:111854246 A G 0.246511 -3.6337e-06
9:111857633 T C 0.287966 1.0584e-05
9:111863596 A G 0.031605 3.6932e-07
9:111865232 A C 0.260049 1.2100e-05
9:111881927 C T 0.934915 1.8384e-05
9:111885982 A G 0.043536 -5.7054e-06
9:111899305 C T 0.408218 -1.5626e-05
9:111900405 A C 0.073612 -1.2478e-05
9:111900818 A G 0.119391 -6.0725e-06
9:111911541 G T 0.274795 2.3560e-05
9:111913090 C T 0.073028 -4.3026e-05
9:111920392 C T 0.571113 1.6493e-06
9:111926299 T C 0.108686 2.8135e-05
9:111927669 T C 0.055325 -3.5490e-05
9:111936788 T C 0.807299 -6.4255e-06
9:111945049 G T 1.468785 2.7517e-05
9:111947018 A G 0.052926 2.3055e-05
9:111954868 A G 1.942744 8.9460e-06
9:111955592 T C 0.115529 -4.5433e-05
9:111961389 C T 0.796380 -9.9975e-05
9:111962304 C A 0.691724 -6.9840e-05
9:111963366 C A 1.667089 -1.2152e-05
9:111970814 C T 0.128518 -4.2272e-05
9:111972927 C T 0.039966 4.3809e-05
9:111976825 A G 0.027119 2.5434e-05
9:111977048 T C 0.098235 1.0142e-05
9:111978049 A C 1.525915 1.5881e-05
9:111979191 A C 0.208979 4.0998e-05
9:111979855 A C 0.131050 -2.7903e-05
9:111980709 T C 0.092909 -4.5356e-05
9:111982562 A G 0.229012 4.5378e-05
9:111983416 G C 0.359709 2.1493e-05
9:111983577 C T 0.685525 -9.8263e-06
9:111983594 A G 0.073612 -1.4062e-05
9:111984713 T C 0.477214 8.9076e-06
9:111984901 G C 0.171107 -4.6115e-06
9:111986960 C T 0.301622 2.7786e-05
9:111991700 T C 0.842487 1.2485e-05
9:111994722 C A 1.232956 1.3526e-05
9:111997222 A G 0.297821 -2.9161e-05
9:112007637 C T 0.074618 1.7396e-05
9:112008165 A C 0.712559 -6.9925e-07
9:112017278 T C 0.035311 1.9845e-05
9:112021744 G C 0.946165 1.0452e-05
9:112025026 T C 0.190108 -1.4663e-05
9:112025547 G C 0.302832 9.2301e-07
9:112025944 T C 1.958330 1.0963e-05
9:112027651 T C 0.798243 -1.6148e-05
9:112032220 C T 0.144131 3.9554e-05
9:112033401 T C 1.012610 1.8063e-05
9:112035421 T C 0.060051 7.9027e-06
9:112036119 G T 0.458973 -3.1858e-05
9:112040438 A G 1.754476 -2.8971e-06
9:112042813 T C 0.090909 5.2880e-06
9:112051958 T C 1.755313 -3.1397e-06
9:112055240 G A 0.614195 -1.8553e-05
9:112062247 G T 1.114548 1.4048e-05
9:112066362 G A 1.754177 -1.3986e-06
9:112070162 T G 0.158503 -2.4058e-06
9:112074950 A C 0.135899 8.3982e-06
9:112081994 G A 0.894576 1.0837e-06
9:112089079 A G 0.055361 -1.2746e-05
9:112097299 G A 0.237919 8.3798e-06
9:112097738 G A 0.123659 -2.0951e-05
9:112102426 G A 0.083759 -1.7294e-05
9:112105331 T C 0.538349 -1.5975e-05
9:112107689 A G 0.129771 3.4506e-05
9:112112386 G C 1.626123 1.1599e-05
9:112114040 C T 0.039849 1.4966e-05
9:112127566 G A 0.054867 -6.2258e-06
9:112129073 T C 0.064530 -1.3780e-05
9:112132175 C T 0.110280 3.1723e-05
9:112142986 C T 0.235959 1.8082e-05
9:112145605 G C 0.063443 -1.6076e-05
9:112145614 G T 0.063586 -1.4097e-05
9:112145935 T C 0.055815 -2.7387e-05
9:112153318 A G 0.054718 6.9954e-06
9:112159504 T C 0.046808 1.2859e-05
9:112162077 C T 0.861650 2.4543e-05
9:112166150 A G 0.042741 -1.7442e-05
9:112173827 A G 0.991285 1.5018e-05
9:112180618 C T 0.102633 9.0160e-06
9:112181867 A G 0.577981 -3.1715e-06
9:112191995 T C 0.042403 -8.0501e-07
9:112193018 C T 0.047795 -1.2350e-05
9:112200194 C T 0.056769 -9.3688e-06
9:112208714 C A 0.493593 6.4103e-06
9:112212207 C T 0.042413 2.2705e-05
9:112213121 C T 0.023458 -2.5746e-05
9:112213688 A G 0.056633 -8.4345e-06
9:112219474 G C 0.692231 -3.7351e-06
9:112221229 T C 0.056244 -1.1130e-05
9:112224743 G A 1.709382 1.3926e-05
9:112232368 A G 0.147961 2.0736e-05
9:112238129 C T 0.056393 5.0452e-05
9:112243759 C T 0.213647 1.1035e-05
9:112247096 T C 0.041326 1.8212e-05
9:112258420 A G 0.027067 -2.5969e-05
9:112258870 A G 0.097631 -1.4172e-05
9:112265229 G A 0.153466 -1.7503e-05
9:112269713 T C 0.040888 -1.0153e-05
9:112276230 C T 1.699712 1.6722e-05
9:112278896 G A 0.078620 2.8564e-05
9:112278994 T C 1.825099 8.1757e-06
9:112280188 T C 0.052608 8.8399e-07
9:112283932 T C 0.099371 6.7336e-06
9:112293973 A G 0.046646 -1.5289e-05
9:112298776 G A 0.132495 -2.8653e-05
9:112302365 C T 0.793238 2.1295e-05
9:112309305 A G 1.222625 1.2055e-05
9:112314412 T C 0.041796 9.7735e-06
9:112314891 T C 0.047269 -6.2506e-06
9:112323838 A G 0.371615 2.4503e-05
9:112329589 C A 0.424242 2.8950e-06
9:112341231 A C 1.791748 2.2864e-05
9:112341446 G A 0.122212 2.1131e-07
9:112341797 G A 0.092788 -2.2964e-05
9:112346240 G A 0.051972 3.6031e-05
9:112356089 G A 0.289732 3.2593e-05
9:112357540 G A 0.433733 7.9454e-06
9:112358310 T C 0.022416 3.0727e-06
9:112366232 C G 0.234991 -3.9891e-05
9:112366383 C T 0.131621 1.5131e-05
9:112366489 G A 0.380249 -3.2602e-05
9:112366665 G A 0.226637 4.1313e-05
9:112366890 C T 0.135108 2.7917e-05
9:112368868 T G 0.306559 -1.6529e-05
9:112370114 G A 0.233433 1.6282e-05
9:112370988 T C 0.079854 -1.4990e-05
9:112372547 C G 0.032676 2.7873e-05
9:112380373 T C 0.084661 2.7712e-05
9:112387345 G A 0.104551 1.1877e-05
9:112391421 G A 0.280670 -3.9438e-05
9:112391824 A G 0.041449 6.1647e-06
9:112392860 G A 0.405598 2.0509e-05
9:112394327 T C 0.029754 1.5353e-05
9:112402217 G A 0.110024 7.8757e-06
9:112406611 G A 1.221959 -3.3996e-05
9:112409907 A G 0.093136 -1.2851e-05
9:112410028 G A 0.100909 1.7115e-05
9:112413523 C T 0.217993 -1.9905e-05
9:112413997 G A 0.039041 3.0380e-05
9:112415406 C T 0.051716 4.4762e-05
9:112415744 C A 0.289619 5.0633e-06
9:112417901 T C 0.023578 7.9576e-07
9:112429319 T C 0.811242 7.8063e-06
9:112433705 G T 0.093726 -1.3942e-05
9:112436687 T C 0.197570 -5.6566e-05
9:112440793 A G 0.178374 -1.0608e-08
9:112441911 G A 0.380927 1.7909e-05
9:112455865 G A 0.571833 -3.2601e-05
9:112458682 T C 0.375961 3.3374e-06
9:112459201 T C 0.102984 -1.3651e-05
9:112474459 G A 0.023247 -1.4904e-05
9:112479083 C T 0.493817 3.8648e-05
9:112482642 T G 0.052784 -3.2732e-05
9:112490442 C T 0.047464 1.5443e-05
9:112491684 C A 0.459953 3.9212e-05
9:112492485 T C 0.023467 -1.7522e-05
9:112497461 C T 0.076361 7.2996e-07
9:112500554 T G 0.076027 -8.2019e-07
9:112502957 T C 0.446421 -1.4943e-05
9:112503502 C A 0.087368 4.9475e-06
9:112504450 A G 0.037022 6.7182e-06
9:112518435 G A 0.787402 -1.2285e-05
9:112519788 A G 0.076933 -3.5641e-06
9:112523080 T C 0.045597 -3.5808e-06
9:112525570 G C 0.306828 -2.1766e-05
9:112530182 C T 0.333320 4.8677e-06
9:112532911 A G 0.031910 -9.8511e-06
9:112533213 T C 0.123166 -1.4640e-05
9:112536455 T G 0.701293 1.8195e-05
9:112547585 G A 0.145721 -1.3373e-04
9:112549875 G C 0.037931 2.3921e-05
9:112550403 G A 0.137737 1.1901e-05
9:112550521 A G 0.062778 -1.1361e-05
9:112560488 G A 0.483505 -4.7800e-05
9:112562588 T G 0.196155 -1.4734e-05
9:112569352 T G 1.036454 -2.2855e-05
9:112574986 T C 0.021848 1.1415e-05
9:112585907 A G 0.035003 -1.9901e-05
9:112587101 G A 0.041131 1.2762e-05
9:112589182 G A 0.024581 1.6241e-05
9:112589201 G A 0.096102 4.1815e-05
9:112595957 C A 0.265918 3.1384e-05
9:112596116 T C 0.030978 2.1624e-05
9:112596185 G A 0.061797 -8.9270e-06
9:112596911 A G 1.548934 -4.2898e-06
9:112597195 G T 0.067406 -2.8815e-05
9:112605865 C T 0.088205 4.7919e-06
9:112606832 G A 0.268920 4.9398e-05
9:112608744 G A 0.036496 -4.0492e-05
9:112610808 G C 0.045740 1.0081e-04
9:112611429 C T 0.623202 2.9436e-05
9:112614108 C A 0.168449 -5.9814e-05
9:112615986 G A 0.105548 -4.9607e-05
9:112617728 C A 0.168867 -2.7353e-05
9:112620371 C T 0.270277 -8.0807e-05
9:112621234 C T 0.440689 -2.0438e-04
9:112621761 A G 1.589857 -5.6352e-06
9:112621979 G A 0.030563 -3.2145e-05
9:112625187 T A 0.307893 -4.3642e-05
9:112628124 C T 0.364604 7.7366e-05
9:112632115 C A 0.070976 2.1787e-05
9:112636653 C T 1.540615 -6.5159e-06
9:112641903 A G 0.867077 4.6826e-05
9:112645299 A G 0.570577 -3.8802e-05
9:112647757 C T 0.078792 1.3359e-06
9:112650521 A G 0.059525 4.7206e-05
9:112654177 G A 0.325053 -5.8537e-05
9:112662354 A G 0.483579 -4.7797e-05
9:112662634 A G 0.140486 7.2458e-07
9:112662710 C T 0.077689 3.0224e-05
9:112666483 A G 0.919676 7.3874e-05
9:112667270 T C 0.079717 -3.4363e-05
9:112685300 G A 0.081649 3.4521e-05
9:112702724 G A 0.144566 1.6171e-05
9:112704824 T C 0.088871 4.0072e-05
9:112706482 G T 0.139892 5.5548e-07
9:112715099 G A 0.103026 -5.3237e-05
9:112719314 G A 0.041018 1.1374e-05
9:112721248 G T 0.056958 -3.7587e-05
9:112722784 T C 0.283526 -6.4775e-05
9:112724145 A G 0.029871 5.4732e-06
9:112727415 T C 0.183139 -3.4350e-05
9:112730774 C T 0.328367 -5.7653e-05
9:112735098 T C 0.026070 4.7804e-06
9:112736712 A C 0.043504 4.6452e-06
9:112738140 G A 0.498874 1.0808e-04
9:112739739 G A 0.041056 1.2805e-05
9:112743888 G A 0.059629 -5.1327e-06
9:112753235 C A 0.038723 1.6624e-05
9:112753965 G A 0.812917 2.8104e-04
9:112757373 G A 1.636565 5.9168e-05
9:112758078 A G 0.168471 -4.6242e-05
9:112760293 T G 0.387529 -6.1317e-05
9:112775999 C T 0.231736 -3.5454e-05
9:112778426 G A 0.411597 -6.1809e-06
9:112778461 A G 0.322823 2.2445e-05
9:112778952 A C 1.568448 -1.7174e-07
9:112783824 A G 0.200887 -2.0159e-05
9:112784106 G A 0.056559 -2.4725e-05
9:112791184 A G 0.262354 -2.9647e-05
9:112791574 G A 0.138886 3.6707e-05
9:112793847 C T 0.112773 1.3791e-05
9:112801574 C T 1.226666 -4.9452e-05
9:112807670 A G 0.114824 2.3981e-05
9:112811991 T C 0.110605 1.6808e-05
9:112814154 C A 0.030306 1.2683e-05
9:112814823 T G 1.402369 -2.6449e-05
9:112817280 T C 0.176962 -4.0514e-05
9:112820233 T C 0.077374 1.3297e-05
9:112820299 C G 0.020815 9.2130e-06
9:112820600 C T 0.625386 -6.2266e-05
9:112823818 C T 0.375279 1.2308e-05
9:112832400 C T 0.257644 -3.1655e-05
9:112832881 G A 0.247209 4.2602e-06
9:112837504 A G 0.070353 6.0388e-06
9:112855426 C G 0.398357 -1.5299e-06
9:112857601 A G 0.089987 -5.1331e-06
9:112857742 G T 0.040411 -1.6086e-05
9:112858901 G A 0.307860 -8.5449e-06
9:112867627 G T 0.218402 4.3111e-06
9:112868192 C T 0.145306 -3.4575e-05
9:112868411 G A 1.867522 -4.4416e-05
9:112871737 A C 0.027187 8.4205e-06
9:112874028 G A 0.453231 -4.0970e-05
9:112874306 T C 0.178741 6.9563e-05
9:112876363 A G 0.056786 -2.7656e-05
9:112878798 A G 0.051742 -9.6030e-06
9:112879944 A G 1.551985 6.3986e-07
9:112886805 T C 0.413145 5.2011e-05
9:112897790 T C 0.045555 -3.2874e-05
9:112898109 A G 0.134179 -2.7079e-05
9:112898327 G A 1.885283 -4.1359e-05
9:112899034 T C 0.022916 5.8535e-06
9:112899361 C A 1.611556 -1.6206e-05
9:112900466 T C 0.093444 2.9555e-05
9:112901324 A G 0.884533 1.0204e-04
9:112906223 C G 0.046230 -2.4929e-05
9:112910849 A G 0.040407 -2.5855e-05
9:112912560 T C 0.296740 -3.7474e-05
9:112918755 A G 0.025785 1.5488e-05
9:112923397 T C 0.048564 5.6311e-05
9:112928492 A G 0.894319 -2.6340e-05
9:112934472 G A 0.180948 -2.5748e-05
9:112938796 G T 0.053472 2.9835e-05
9:112943790 A C 1.156971 2.4281e-05
9:112945405 A G 0.463656 7.4124e-06
9:112947956 T C 0.061453 -3.4104e-06
9:112948275 C T 0.046113 -3.7058e-05
9:112954501 C A 0.030355 5.9949e-05
9:112955469 C T 0.564105 5.6098e-06
9:112957121 A G 0.040534 -5.9793e-06
9:112964736 T C 1.772016 -7.1610e-06
9:112972723 G T 1.312933 2.7080e-05
9:112973849 A G 0.084502 -5.6694e-06
9:112974847 C T 0.212118 1.3609e-05
9:112976148 G A 0.037230 1.8649e-05
9:112982009 T C 0.166267 -2.3840e-05
9:112982226 T C 1.105678 2.2691e-05
9:112985129 G A 0.464484 2.6082e-05
9:112990354 C T 1.055260 2.1964e-05
9:113003367 G A 0.219294 8.4776e-05
9:113005118 G T 0.158961 -3.4145e-05
9:113007499 C T 0.300041 -1.3135e-05
9:113009246 G A 0.643050 -3.7173e-06
9:113013351 T C 0.541456 3.2008e-05
9:113014727 C T 0.447132 5.5192e-05
9:113015747 T G 0.048399 1.7135e-05
9:113016399 T C 0.170153 -6.2418e-05
9:113023862 G A 0.291108 -4.9134e-06
9:113035152 C T 0.363214 5.9547e-05
9:113036125 G A 0.314225 1.8682e-05
9:113036187 G C 0.226422 2.0849e-05
9:113042775 C T 1.077358 3.9432e-05
9:113049981 T A 0.072885 -5.4162e-06
9:113060439 C A 0.811044 1.9695e-05
9:113063408 A C 0.225488 9.0920e-06
9:113069090 G A 0.190530 -3.6719e-05
9:113077184 G A 0.129525 2.6011e-05
9:113080530 T C 0.033714 -1.6681e-05
9:113081430 T G 0.120612 6.4753e-06
9:113081565 C T 0.076624 9.6545e-06
9:113082009 G T 0.120170 -2.6435e-05
9:113082105 C T 1.232697 2.6047e-05
9:113082943 T C 0.248698 -3.4799e-06
9:113083040 C T 0.184873 1.0622e-04
9:113083128 A G 0.160785 4.6073e-06
9:113083267 T C 0.034847 6.1975e-05
9:113084222 G T 0.343999 6.8856e-05
9:113085150 T C 0.073521 -5.5854e-06
9:113086123 T C 0.056328 -3.8842e-05
9:113088140 C T 0.686898 -1.4553e-05
9:113090647 G A 0.062476 6.4939e-07
9:113090808 C T 0.634789 -2.6310e-05
9:113091523 G T 0.259867 -5.0722e-05
9:113104441 T C 0.174093 5.4807e-05
9:113104671 G A 1.814686 -1.6819e-05
9:113114748 G A 0.034000 2.2317e-06
9:113117852 T C 1.582733 -9.8449e-06
9:113124417 A G 0.238945 -4.7176e-06
9:113126296 C T 0.550258 -1.2367e-04
9:113127833 A G 0.466594 5.6352e-05
9:113131163 G T 0.171191 8.7866e-05
9:113132221 A G 0.325115 -8.4727e-07
9:113140259 G T 0.060382 2.9619e-05
9:113142197 T C 0.258270 2.5760e-05
9:113153159 C T 1.378480 3.7316e-05
9:113154271 G A 0.452614 -2.8678e-05
9:113164183 C G 1.396179 -2.5781e-06
9:113166792 T A 0.396786 1.1004e-06
9:113168501 G A 0.080162 -4.3675e-05
9:113169630 C T 1.064462 -4.2495e-06
9:113169631 A G 0.635341 1.3517e-04
9:113169775 C T 0.069269 4.3445e-05
9:113175878 T G 0.089987 2.7039e-05
9:113179036 A C 0.043465 -2.7743e-05
9:113190709 A C 0.645504 1.1234e-04
9:113191597 A G 0.058178 -4.2976e-05
9:113192279 T A 0.089500 -2.4641e-05
9:113192655 G T 0.342902 -1.1379e-05
9:113197263 C T 1.327630 7.2343e-05
9:113208250 G T 0.379005 5.1815e-05
9:113209195 G T 0.337238 -1.0389e-04
9:113212387 C T 0.020630 -3.1968e-05
9:113212454 T A 0.331295 -8.8731e-05
9:113213740 C T 0.105801 -3.0585e-05
9:113220251 C T 0.131839 3.2603e-06
9:113221074 C T 0.079919 -4.5036e-05
9:113221247 C T 0.304975 5.2880e-04
9:113227107 C A 0.080136 -1.5379e-05
9:113227726 T C 0.025496 -3.0845e-05
9:113230649 T C 0.139402 -2.2094e-05
9:113234507 C T 0.601734 -6.8001e-05
9:113236696 T C 0.048674 5.8320e-05
9:113240481 T C 1.320571 1.1982e-05
9:113244732 T G 0.141638 -2.8100e-05
9:113251951 C T 0.197041 1.6571e-05
9:113252011 C T 0.048911 1.4333e-05
9:113255335 C T 0.209096 2.4788e-04
9:113255402 A G 0.130054 -6.3743e-06
9:113255544 G A 0.987802 -2.5390e-05
9:113257175 C G 0.472339 -4.6650e-06
9:113259152 G T 0.224978 -3.1369e-07
9:113259281 A G 0.023893 9.4223e-06
9:113259891 G C 1.089338 2.0258e-05
9:113261483 T C 0.479869 1.3592e-05
9:113262710 A G 0.046678 7.9217e-05
9:113266732 A G 0.176239 1.5913e-05
9:113269302 T G 0.045146 -1.7908e-05
9:113270601 G A 1.922142 2.4646e-05
9:113274203 A G 0.278998 8.1241e-06
9:113274842 T G 0.053478 -3.0331e-07
9:113275227 T C 0.057912 5.2883e-05
9:113276356 G C 0.434827 -8.2435e-05
9:113280810 T C 0.028797 -3.4117e-06
9:113282822 T C 0.185700 7.3849e-05
9:113283373 T C 0.442244 2.6943e-05
9:113283645 T C 0.814475 4.4730e-05
9:113284871 T C 1.038379 -9.2445e-06
9:113290038 C A 0.069795 -5.3016e-06
9:113294562 A G 1.474637 -3.4855e-07
9:113297094 A G 0.105694 -6.9616e-06
9:113302975 A G 1.822057 3.0420e-05
9:113311958 A G 0.988601 -2.0782e-07
9:113312231 C G 0.058224 7.7018e-05
9:113313676 T C 0.031699 -1.5756e-06
9:113316712 G C 0.309655 -5.9048e-05
9:113319332 T C 1.090299 2.6981e-05
9:113319487 A C 0.263019 -1.1608e-05
9:113320407 A C 0.212141 -3.1133e-07
9:113324896 G A 0.182587 -3.4470e-05
9:113324934 T C 0.182961 -2.4143e-05
9:113330176 T C 0.038197 -7.3840e-05
9:113331428 A G 0.345164 1.5602e-05
9:113333995 T C 0.066961 4.5247e-05
9:113334524 C T 0.093752 1.3474e-04
9:113334607 A G 0.135198 4.3532e-07
9:113336845 T C 0.374429 -1.2699e-05
9:113341054 A G 0.215338 3.2955e-05
9:113353149 G T 0.172545 4.3301e-06
9:113373504 G A 0.045604 -3.8194e-06
9:113382619 T C 0.657698 -4.9024e-05
9:113392307 T G 0.375626 -8.6731e-07
9:113393731 A G 0.036756 6.9748e-06
9:113396384 A C 0.033033 -2.2957e-05
9:113400392 T C 0.035438 -9.7729e-06
9:113410208 A G 0.412551 -4.4650e-06
9:113410260 A G 0.043283 -1.1055e-05
9:113413017 A G 0.059911 6.6605e-06
9:113415891 C T 0.599855 -3.4737e-06
9:113418841 A G 0.037298 5.0638e-06
9:113419631 T C 1.278596 2.9512e-05
9:113431103 C T 0.040375 7.3836e-06
9:113431921 G A 0.114042 -2.9182e-05
9:113449489 T C 0.062248 1.8285e-05
9:113457799 G A 0.342120 -1.3854e-06
9:113459655 T C 0.369940 -1.5068e-05
9:113466154 A G 0.123968 3.7273e-06
9:113468736 C T 0.856317 9.3048e-05
9:113476862 G A 0.026366 3.3161e-05
9:113480169 G A 1.731645 1.8040e-04
9:113485961 C A 1.326611 5.4545e-05
9:113487872 A C 0.027521 -1.4425e-05
9:113494982 C T 0.076754 2.7927e-05
9:113504046 T C 0.051076 -2.6550e-06
9:113511884 A C 0.032127 1.5751e-05
9:113512773 G A 0.358865 -1.1647e-05
9:113517720 T C 1.558237 2.6835e-05
9:113518646 C T 0.206431 -2.9792e-05
9:113521503 A C 0.045932 6.7153e-06
9:113526019 C A 0.020968 -3.8685e-05
9:113526996 T C 0.064261 6.2476e-05
9:113527565 G A 1.595061 2.7058e-05
9:113528456 C T 0.346216 4.1243e-05
9:113536391 T C 1.844580 6.2861e-06
9:113538122 A G 0.272731 -1.7435e-05
9:113540059 T C 0.915615 7.6084e-06
9:113543071 A G 0.088056 1.4561e-05
9:113550172 G A 0.024386 1.1125e-05
9:113551727 G C 0.060931 6.1068e-05
9:113560119 G A 1.326741 -1.8045e-05
9:113560468 C T 1.621495 -3.5174e-05
9:113560732 G T 0.258115 -1.1883e-05
9:113562649 G A 0.024662 9.6860e-06
9:113563143 T G 0.035782 -1.7808e-05
9:113570325 T C 0.036058 -1.9441e-05
9:113579789 G A 0.263454 6.0573e-05
9:113584977 A G 0.054069 2.2456e-05
9:113587844 A G 0.254340 -8.7791e-07
9:113590448 A G 1.157283 -3.4618e-05
9:113594083 G A 0.162480 5.2814e-05
9:113594705 G A 0.084602 -1.3495e-05
9:113598636 C T 0.599945 4.6089e-05
9:113600604 A G 0.317526 -7.9982e-06
9:113606668 T C 0.508640 -1.6853e-05
9:113607082 G A 0.461683 -2.1133e-05
9:113609826 G A 0.174892 2.7768e-06
9:113612783 C A 0.076076 1.4355e-05
9:113615401 C A 0.793231 -1.6969e-05
9:113617110 C T 0.590643 -1.4001e-05
9:113617775 G T 0.045659 -1.8265e-05
9:113635929 G A 0.378184 -3.1361e-05
9:113642646 C T 0.760604 -3.2886e-05
9:113645842 C A 0.477136 -1.1603e-06
9:113646117 C T 0.134575 6.9514e-05
9:113646183 C T 0.240788 1.0239e-04
9:113646311 G C 0.611819 5.7059e-05
9:113646325 A C 0.057127 6.7727e-05
9:113646781 T C 1.842711 1.6944e-05
9:113651999 G T 0.069970 -1.2257e-05
9:113659382 C T 0.026710 -1.5540e-05
9:113665419 A G 0.427410 4.4857e-06
9:113676086 C T 0.688839 3.2400e-06
9:113678096 T C 0.245466 1.2871e-05
9:113681061 C A 1.975160 -2.5036e-05
9:113697686 G T 0.198031 -9.4026e-06
9:113699603 G T 0.588669 6.7444e-05
9:113704224 G A 0.025577 -1.2377e-05
9:113707469 A G 0.055598 1.3628e-05
9:113722721 C T 0.876165 -4.0037e-05
9:113734610 C T 0.257845 -1.5393e-05
9:113735348 C A 0.024084 4.8573e-05
9:113747630 C A 0.251055 -7.9452e-07
9:113749736 C T 1.369930 5.1481e-06
9:113753524 C T 0.861919 -1.4732e-05
9:113759294 A G 0.023691 1.4654e-05
9:113765615 A G 0.032903 -2.1765e-05
9:113773147 T C 0.084417 -1.3916e-06
9:113776417 T C 0.061586 2.8207e-05
9:113778456 T C 0.220135 -6.0968e-05
9:113778572 G A 0.095022 -2.5909e-05
9:113782703 T C 0.250773 -3.3622e-06
9:113782934 G C 1.094100 2.2067e-05
9:113791392 C T 0.057243 3.2077e-05
9:113792997 G A 1.684499 -2.1146e-06
9:113796742 T C 0.637172 8.7449e-07
9:113797266 G C 0.038356 1.0302e-05
9:113807082 T C 0.494274 -2.3363e-05
9:113811445 T C 0.226094 -6.9702e-09
9:113812539 A G 0.045675 -2.0626e-05
9:113813394 T C 0.031377 5.4695e-06
9:113821522 T A 0.088702 2.1857e-05
9:113822118 T C 0.042738 4.7767e-06
9:113822481 A G 0.060194 -4.7952e-06
9:113823369 C A 0.215568 -1.3980e-05
9:113827753 C A 0.444980 -1.1931e-05
9:113831986 A C 0.509819 -4.4373e-06
9:113832044 A G 1.197879 -4.6609e-05
9:113834397 C T 1.717055 -1.1139e-06
9:113836214 G A 0.407137 -5.2019e-06
9:113840656 G A 0.047298 -4.8609e-05
9:113844435 T C 0.389824 -1.9472e-07
9:113846061 T C 0.270582 -3.0662e-05
9:113846467 C A 0.604379 2.9058e-05
9:113849445 G A 1.190715 4.1634e-05
9:113850365 A G 1.161561 3.7632e-05
9:113857337 C T 0.398516 -3.5082e-05
9:113863138 G A 0.249935 -1.8227e-05
9:113864075 T C 0.753798 3.1529e-05
9:113864749 T C 1.392417 8.5197e-06
9:113893373 G A 0.362607 -9.5740e-06
9:113904589 A C 0.080493 3.8293e-06
9:113908189 G A 0.036697 1.3281e-05
9:113908312 T C 0.029943 -7.9411e-06
9:113911287 T C 0.055520 -5.9616e-06
9:113920108 G A 1.457058 2.4807e-05
9:113927801 G A 0.456668 2.0717e-05
9:113932556 A G 0.215942 -1.7347e-05
9:113948292 C A 0.042507 5.7211e-06
9:113969559 A C 0.021770 6.9497e-06
9:113971839 A G 0.030884 -1.5394e-05
9:113972381 A G 0.137464 1.3444e-05
9:113972498 A T 1.540936 -2.5460e-05
9:113978773 G A 0.297571 -1.9719e-05
9:113979513 G C 0.048934 8.3097e-06
9:113980182 C T 0.574300 -2.2072e-05
9:113987203 T C 0.106236 -2.6781e-06
9:113993559 T C 0.032315 2.9391e-05
9:113996168 C G 0.579685 -1.9294e-05
9:113997044 T C 0.037541 1.0136e-05
9:114004821 G A 0.729899 3.9501e-06
9:114009186 T C 0.028424 1.4807e-05
9:114012526 G A 0.221330 -7.0440e-06
9:114013748 A G 0.031835 -1.1277e-05
9:114020282 C T 0.030004 -4.6485e-06
9:114029290 T C 0.101150 -1.3386e-05
9:114034830 T C 0.262113 -2.3106e-05
9:114038806 A G 0.053868 -1.7595e-05
9:114043821 A G 1.550203 -2.2296e-05
9:114047003 C T 0.235407 1.8790e-05
9:114047257 G T 0.096135 -1.2144e-05
9:114066847 C A 0.221638 2.3711e-06
9:114079196 G T 1.268274 -3.9460e-05
9:114089882 T C 0.134712 5.0839e-06
9:114105628 A G 0.045889 7.0447e-06
9:114110713 T C 0.020215 2.6446e-05
9:114122763 A G 0.088559 1.4428e-05
9:114128759 T C 0.133436 -3.1025e-05
9:114147006 T C 0.026106 -2.9996e-05
9:114152636 T C 1.968515 -5.5870e-06
9:114156104 A T 0.044166 1.2630e-05
9:114162283 A C 0.065871 -5.1042e-06
9:114174415 C T 0.974504 -2.5756e-05
9:114184259 C G 0.090296 1.5498e-05
9:114185613 A G 0.032393 -9.1740e-06
9:114186381 G A 0.055685 4.2148e-06
9:114191098 G A 0.454990 -2.4635e-05
9:114196288 C G 0.123510 5.0487e-06
9:114206079 T C 0.035402 8.3415e-06
9:114216674 G A 0.349975 -7.2304e-06
9:114247834 G A 0.059116 -1.0370e-05
9:114264557 C T 0.079912 -3.3673e-05
9:114270410 C T 0.134098 -9.6456e-06
9:114283045 C T 0.987721 -7.3176e-06
9:114283836 G A 0.165842 3.7809e-06
9:114290716 A G 0.185652 3.0650e-05
9:114293634 G A 1.302754 -8.0747e-06
9:114305957 T C 0.849556 -5.3288e-07
9:114307394 A G 0.133222 -9.3584e-06
9:114311177 G A 0.058120 4.2511e-06
9:114316981 A G 0.029024 3.0770e-05
9:114328935 C T 0.101432 1.9228e-05
9:114329391 T C 0.092857 -3.1520e-05
9:114341444 C A 0.070038 1.5830e-05
9:114342146 A G 0.220911 3.4456e-05
9:114347591 A C 0.341870 -4.7412e-05
9:114348513 A G 0.738425 1.2538e-05
9:114349401 C T 0.037155 3.0449e-05
9:114359624 A C 1.222531 -3.6298e-05
9:114363287 A G 0.145527 -2.4947e-05
9:114366094 C G 0.602364 -7.3439e-05
9:114374729 A G 0.384760 -6.0462e-06
9:114376155 T C 0.488490 -3.3169e-05
9:114378639 G A 0.075608 2.2974e-05
9:114384256 A G 0.148996 -2.1243e-05
9:114387135 G A 0.820181 -1.8806e-05
9:114394146 T G 0.255537 -4.4946e-06
9:114400998 A G 0.274305 6.0080e-06
9:114406649 G A 0.515723 2.9170e-07
9:114407960 A G 0.402830 -8.1427e-06
9:114411891 T C 0.061479 -3.0602e-05
9:114417231 G A 0.044146 9.6422e-06
9:114422002 T C 0.116048 6.5003e-06
9:114424922 G T 1.620868 -1.3641e-05
9:114427893 T C 0.221966 -6.4787e-05
9:114433650 G A 1.193701 -6.1567e-06
9:114433978 T G 0.631320 -1.2851e-05
9:114438945 C T 1.179553 5.1950e-05
9:114438971 A G 0.049259 -3.3638e-05
9:114439026 G T 0.800219 9.3944e-06
9:114453006 A G 0.187459 -1.0564e-05
9:114453925 T G 0.023811 -1.2206e-05
9:114454544 C T 0.886753 8.7341e-07
9:114463003 C T 0.076965 7.2718e-06
9:114464487 C T 1.582142 -9.9736e-06
9:114470138 T C 0.024211 -1.2744e-05
9:114472734 T C 0.023925 -1.5103e-05
9:114473119 A G 0.121543 2.8739e-05
9:114473592 T C 0.041952 -9.5237e-06
9:114480562 G A 0.024970 -1.6786e-05
9:114484592 A G 1.914550 2.7623e-06
9:114486008 T C 0.029498 -2.2157e-05
9:114489299 C A 0.464637 -6.5764e-06
9:114490308 C T 1.559292 -1.3000e-05
9:114493354 G T 0.621576 -9.9760e-06
9:114508496 A G 0.033961 1.8009e-05
9:114508557 A G 0.043231 -1.0530e-05
9:114510473 C G 0.023970 -1.5664e-05
9:114521086 T C 0.137591 1.8938e-05
9:114539861 T C 0.098537 7.2433e-06
9:114563801 C T 1.540475 -6.7993e-06
9:114569691 C G 0.075407 1.8563e-05
9:114570367 G A 0.444078 -3.9822e-06
9:114571234 T C 0.032189 -3.1016e-07
9:114578010 C T 0.021763 1.5498e-05
9:114581974 G A 0.271319 4.7579e-06
9:114591623 C T 0.429864 2.1267e-06
9:114591865 G A 0.205376 1.5710e-06
9:114592595 G T 0.047607 1.8351e-05
9:114597471 T C 0.083178 -3.8982e-05
9:114600448 C T 0.290862 -2.6947e-05
9:114618075 C A 0.101523 4.0547e-06
9:114626595 C T 0.348131 7.2175e-05
9:114628073 A G 0.366986 1.1496e-05
9:114631524 C G 0.143245 -6.9652e-06
9:114637189 C T 0.061839 -1.1605e-05
9:114639957 A C 1.184512 1.5700e-05
9:114650240 T G 0.058568 -6.5262e-06
9:114655098 A G 0.620498 1.6142e-05
9:114659950 A G 0.126470 1.7606e-05
9:114660452 G T 0.687816 -4.7177e-06
9:114672791 A G 0.049612 7.5977e-06
9:114672865 T C 0.171328 -4.4755e-05
9:114679413 G A 0.062791 2.3946e-05
9:114688103 G A 1.299538 -1.8249e-05
9:114688993 T C 0.032471 9.1236e-07
9:114690711 G A 0.042007 2.3282e-06
9:114693450 A C 0.028115 1.6503e-05
9:114694486 G A 0.527651 4.9036e-06
9:114694991 A G 0.095320 9.8760e-06
9:114697526 C T 0.041439 1.1755e-05
9:114698951 T C 0.058035 -1.3277e-05
9:114699273 C T 0.030063 -5.3136e-07
9:114699872 C T 0.200550 6.8151e-06
9:114700288 A G 0.074855 -4.6787e-06
9:114700329 T G 0.077458 -3.3743e-05
9:114701138 A G 0.475264 -3.1301e-06
9:114701630 C T 0.379723 -1.0489e-05
9:114706412 A G 0.326520 -3.8811e-06
9:114706973 T C 0.704312 1.0266e-05
9:114711409 T C 0.948651 -1.3701e-05
9:114712402 C T 1.580892 -2.1639e-05
9:114712898 C T 0.760744 -7.3004e-06
9:114720487 G T 0.272325 -8.1783e-06
9:114721272 A G 1.519014 1.5163e-05
9:114721575 T G 1.873413 4.3634e-06
9:114723513 C T 0.052693 -1.8718e-06
9:114729357 A G 1.296234 8.6963e-07
9:114732385 A G 0.224287 6.1227e-06
9:114734789 A G 0.063832 -1.0153e-05
9:114738312 G A 0.033370 2.2746e-05
9:114739318 C T 0.055442 3.3568e-05
9:114742153 A G 0.044026 -2.5204e-05
9:114745871 C T 1.600121 5.0094e-05
9:114746382 T C 0.710391 2.4328e-05
9:114761427 C T 0.705535 1.8052e-05
9:114763498 T G 0.036701 -2.1272e-05
9:114764995 T C 0.176508 7.1126e-05
9:114768946 A G 0.075125 -1.4524e-05
9:114770843 G T 0.064329 1.1282e-05
9:114773209 C T 0.151479 -4.7804e-05
9:114774591 A G 0.133524 1.9721e-05
9:114778046 T C 0.562407 2.4077e-05
9:114780290 C T 0.234436 1.1026e-05
9:114781459 C A 0.021494 1.9021e-05
9:114787314 C T 0.034610 -4.4424e-05
9:114791018 A G 0.031553 3.1971e-05
9:114798619 C T 0.075073 -1.7091e-05
9:114800840 C T 1.107148 1.9140e-05
9:114801866 C T 0.216367 2.7787e-05
9:114812566 C T 0.355191 1.4479e-05
9:114812743 A G 0.394806 -7.3227e-07
9:114813211 T C 0.193539 1.1374e-05
9:114814896 A G 0.107057 -6.5604e-05
9:114815282 C T 0.318750 1.0285e-05
9:114821568 A G 0.188985 -1.1439e-05
9:114828265 C A 1.249390 7.4821e-06
9:114830718 G A 0.029712 2.4249e-05
9:114831393 G C 0.082843 3.1000e-05
9:114831484 T C 0.053839 1.3511e-05
9:114831697 G T 1.908646 2.4883e-05
9:114831896 A G 0.052907 -1.6579e-05
9:114832919 A C 0.193458 9.7274e-06
9:114835829 A C 0.614646 -1.9999e-05
9:114839134 A G 0.218210 1.6955e-05
9:114841863 C T 0.412567 3.0511e-05
9:114843415 T G 1.041657 1.8277e-06
9:114844254 G A 0.217058 1.1812e-05
9:114850190 T C 0.638389 7.9864e-05
9:114855383 C A 0.116113 1.9896e-05
9:114855564 G A 0.072833 -1.9085e-06
9:114857304 C T 0.047853 2.8441e-05
9:114868733 G A 0.505051 -1.8227e-05
9:114868944 C T 0.089439 -1.5179e-05
9:114876846 A G 0.314855 6.3722e-05
9:114880434 T C 0.111604 8.7924e-06
9:114881831 T C 0.289145 2.8517e-05
9:114886909 C T 0.054053 -3.8441e-07
9:114888145 T G 1.130583 2.5546e-05
9:114895260 G A 0.375948 1.3220e-05
9:114900718 A G 0.441341 3.0844e-05
9:114910679 A G 0.081772 -1.0710e-06
9:114912617 C A 0.817526 5.7343e-05
9:114916960 C T 0.332551 8.9204e-06
9:114927397 A G 0.449855 -3.3096e-06
9:114927535 C T 0.887759 -1.5692e-05
9:114933834 A G 0.622459 2.6348e-05
9:114934906 A G 0.073343 -2.6701e-06
9:114938861 C T 0.322768 5.4982e-05
9:114940255 C T 0.602013 3.6718e-05
9:114943096 A G 1.546191 1.1374e-05
9:114947129 T C 0.052433 3.6498e-07
9:114951139 A G 0.122637 1.1089e-05
9:114953715 G A 1.554744 6.4357e-06
9:114956054 A G 0.279602 1.4798e-05
9:114959341 A G 0.106087 -1.3447e-05
9:114963005 A C 0.023139 -7.8203e-06
9:114970254 C T 0.046341 4.4890e-05
9:114973279 G A 1.553546 7.0872e-06
9:114975791 T C 1.530709 1.1109e-05
9:114982937 T C 0.113023 -1.1828e-05
9:114998524 C T 0.143394 -2.4413e-05
9:115001163 T C 1.966286 4.7897e-06
9:115008650 G A 0.028628 4.0968e-06
9:115018065 T G 0.973336 -1.2553e-05
9:115035134 A G 0.260247 7.9886e-06
9:115051160 A G 0.103341 -7.1935e-06
9:115058097 T C 0.580707 1.1846e-05
9:115059442 A G 0.318175 2.5432e-05
9:115060404 A C 0.046152 4.0747e-05
9:115074370 T C 0.088075 -2.6121e-06
9:115078760 A G 0.202163 9.7406e-06
9:115095044 A G 0.047165 -1.4323e-05
9:115116311 G C 1.828913 2.9901e-05
9:115123005 A G 0.354804 -8.5012e-06
9:115140276 A G 0.552329 1.5691e-05
9:115141596 G T 0.083135 9.0793e-07
9:115142078 A G 0.341480 3.8695e-08
9:115144889 C T 1.287181 7.3430e-06
9:115158922 G T 0.022815 -1.4922e-05
9:115160305 C G 0.780245 5.1920e-06
9:115165515 A G 0.042141 4.2021e-06
9:115171062 C T 1.853941 6.3846e-06
9:115179836 C T 1.800232 1.9910e-05
9:115184208 G C 0.039586 1.5573e-05
9:115185301 C T 0.305263 1.1416e-05
9:115187441 A G 1.017644 -2.7904e-06
9:115206575 G A 0.453685 7.0540e-06
9:115210541 G A 0.106324 3.4854e-06
9:115219017 A G 1.868833 2.0367e-05
9:115238800 A G 0.023049 -1.2066e-05
9:115241670 A G 0.044929 -1.9109e-05
9:115245875 C T 1.573411 -2.6729e-06
9:115248347 A G 0.275149 -1.4829e-05
9:115254923 G A 0.201614 2.1281e-05
9:115270889 G T 1.122754 -5.5934e-06
9:115272606 C T 0.166430 -5.6578e-06
9:115274130 A G 0.021039 5.8740e-06
9:115285860 C T 0.500805 2.2248e-05
9:115289401 G T 1.866908 1.7596e-05
9:115312887 T C 0.042024 1.7888e-05
9:115315879 A G 0.035935 1.7181e-05
9:115320007 T C 0.049784 -3.0661e-06
9:115321601 A G 0.247283 4.6877e-06
9:115335452 T C 0.079938 3.5522e-06
9:115342289 A G 0.049528 1.5647e-05
9:115343780 A G 0.500880 1.9909e-05
9:115356959 G T 0.032569 -9.2328e-07
9:115367155 A G 0.657014 9.2740e-07
9:115371397 A G 1.696570 1.1839e-05
9:115391322 G A 0.025214 -9.1072e-07
9:115395507 G C 0.107265 -4.9288e-05
9:115395837 G A 0.050080 6.2553e-06
9:115399064 T C 0.361949 -3.5249e-06
9:115399594 T C 0.177738 2.8855e-06
9:115403585 C T 1.650301 -1.1410e-05
9:115404641 G T 0.184795 -3.0083e-05
9:115405291 A G 0.052005 8.4938e-06
9:115409197 A G 0.056841 1.2879e-05
9:115409780 G A 0.091617 1.7041e-05
9:115415500 A G 0.036483 2.1993e-05
9:115416257 G A 1.090283 -1.0367e-05
9:115423888 A C 0.044507 5.9470e-06
9:115426603 C T 0.386802 4.8173e-06
9:115428882 C A 0.030348 -3.9067e-05
9:115440165 A G 0.587102 -2.4649e-06
9:115440819 T C 0.878791 2.0739e-05
9:115442419 C A 0.085417 1.5325e-05
9:115442494 T C 1.097735 4.9103e-06
9:115443026 A G 0.049450 1.1858e-05
9:115446010 G A 0.838020 -6.3409e-06
9:115459409 A G 0.027168 -3.7248e-05
9:115473960 A G 0.048460 -4.9046e-05
9:115475095 C T 0.052394 2.9348e-05
9:115493841 A C 0.096002 1.0332e-06
9:115504217 G A 0.226257 -4.7401e-05
9:115504764 G A 0.823599 -1.0323e-05
9:115507165 A G 0.183944 -4.9536e-05
9:115509156 C T 0.645105 2.5095e-05
9:115519675 T C 1.169851 1.1155e-06
9:115522494 G A 0.036710 -2.0181e-05
9:115527016 C T 0.048028 2.2805e-05
9:115540216 G A 0.140203 9.7827e-06
9:115545803 C G 0.589494 1.4756e-05
9:115549463 T C 1.814913 4.9050e-05
9:115557614 A G 0.049405 -3.8473e-05
9:115573030 A G 1.604081 5.4408e-06
9:115582153 T C 0.370407 1.1087e-05
9:115587963 A G 0.033075 -3.4341e-06
9:115593729 C A 0.578637 -1.3526e-05
9:115598610 G A 0.211352 3.3213e-05
9:115599248 A G 0.078224 5.7578e-05
9:115610148 C T 1.658935 9.6012e-06
9:115610429 A G 1.629281 1.2011e-05
9:115613878 T C 0.571424 -1.2820e-05
9:115618322 C T 0.056679 1.7817e-05
9:115619518 A G 0.040086 -1.9506e-05
9:115631418 T C 1.816783 7.0928e-05
9:115636588 C T 1.225611 4.9561e-05
9:115637775 G A 0.056523 2.7343e-06
9:115641039 C T 0.038950 1.4103e-05
9:115641569 C A 0.197888 4.0264e-05
9:115652836 A G 0.638869 4.5019e-05
9:115661029 G A 1.211362 1.6014e-05
9:115664097 G A 0.200676 7.1026e-05
9:115666577 G C 0.086037 3.9268e-05
9:115667112 T C 0.047866 -1.4562e-05
9:115669284 A C 1.865110 3.7146e-05
9:115672636 A C 0.027135 -5.4852e-05
9:115673030 C T 1.092983 4.1242e-05
9:115674130 G A 0.084463 -2.6776e-05
9:115676215 A G 0.090617 2.1516e-05
9:115676790 G A 0.040696 -1.4693e-05
9:115677098 C G 0.250286 -1.1003e-05
9:115678692 T C 0.602110 4.2192e-05
9:115679298 G A 1.196415 1.3551e-05
9:115680461 A C 0.032647 -4.9929e-05
9:115680981 T C 0.033309 1.1524e-05
9:115683429 C T 0.698128 -3.4208e-05
9:115683920 T C 0.460196 -4.3669e-05
9:115684555 G A 0.061229 5.1074e-05
9:115685750 A C 0.035753 4.0708e-06
9:115686998 T C 0.065621 -8.3284e-06
9:115687735 C T 0.266258 2.4392e-05
9:115698340 C G 0.042894 -5.5362e-06
9:115698356 C T 0.095125 9.9025e-06
9:115702253 A G 1.953254 1.4369e-05
9:115702989 G A 0.062459 3.1460e-05
9:115704901 G T 1.934730 3.1680e-06
9:115705305 T C 0.212154 -1.2916e-05
9:115708210 T G 1.363828 2.3549e-05
9:115708581 C G 0.092162 -4.4354e-06
9:115709644 T C 0.359430 -3.8543e-05
9:115716092 C T 0.112478 1.5750e-05
9:115717575 T G 1.847699 3.8369e-06
9:115719013 G T 1.421130 1.3102e-06
9:115724113 C T 0.135104 2.2985e-05
9:115728930 T C 0.043212 -3.7048e-05
9:115732057 G A 0.273097 4.0034e-06
9:115733396 A G 0.284127 -1.2982e-05
9:115733682 A G 0.940786 -2.7222e-05
9:115735382 C T 0.107482 3.8368e-06
9:115735828 A C 0.480892 -4.3982e-05
9:115737459 A C 0.558999 -1.3736e-05
9:115739165 C T 0.145621 -1.5570e-05
9:115744445 T C 0.207921 -1.1311e-05
9:115745589 T C 0.429747 -6.5963e-05
9:115747282 A G 0.043075 2.1515e-05
9:115756997 A C 0.050239 -2.9964e-06
9:115773567 C T 0.074537 -4.0292e-05
9:115774143 C T 1.043997 -2.1768e-05
9:115774980 C G 0.325618 3.7042e-05
9:115785388 T C 1.252272 -3.1323e-05
9:115785680 C G 0.069185 -4.6507e-05
9:115787648 G A 0.125510 3.8785e-05
9:115787955 A G 0.040375 1.4562e-06
9:115788233 G A 0.064387 -5.7292e-06
9:115794614 A G 1.396393 -8.2105e-07
9:115794712 A G 0.100056 2.0472e-05
9:115795364 T C 0.054647 -1.3159e-05
9:115796220 T C 0.105200 3.3197e-05
9:115796553 T G 0.111160 1.3551e-05
9:115801251 G A 0.181179 -3.0600e-05
9:115802287 A C 1.038583 -1.0017e-05
9:115808840 C T 0.032380 -9.7586e-06
9:115815293 G A 0.095593 -2.0960e-05
9:115818949 T A 1.197840 -1.5145e-05
9:115819250 T C 0.707898 -2.9210e-05
9:115819870 A G 0.128051 1.3426e-05
9:115854670 G C 0.089202 1.1219e-05
9:115857242 C T 0.031864 -3.5469e-06
9:115859223 G A 0.722073 -3.0924e-05
9:115859898 G C 0.054978 1.8056e-05
9:115859913 G C 1.874854 -3.0713e-05
9:115864465 G A 0.280994 3.7431e-05
9:115865062 C A 0.028985 1.3198e-05
9:115866273 T C 0.237247 -1.8426e-05
9:115874261 T C 0.820551 -2.3121e-05
9:115874688 T C 0.229395 -2.0880e-05
9:115875171 G A 0.801576 -3.1789e-05
9:115889973 C G 0.252788 3.6043e-05
9:115891525 G A 0.030533 -1.0382e-05
9:115892168 T G 0.078835 -3.3385e-05
9:115893229 G A 0.169367 1.7323e-05
9:115893487 A G 0.068721 2.2734e-05
9:115897653 T C 0.121741 -1.8614e-05
9:115899672 G A 0.248887 1.2415e-05
9:115904129 T C 1.240785 1.6623e-05
9:115905512 G A 0.040151 1.0776e-05
9:115905850 G A 0.062752 1.1436e-05
9:115908452 T C 0.111845 -3.1804e-05
9:115915859 G C 0.973446 -6.2463e-05
9:115915870 A G 0.122877 -1.6563e-05
9:115917152 G A 0.063735 1.2673e-05
9:115918220 A C 0.963095 -7.5575e-05
9:115918306 A G 1.021130 -1.0299e-04
9:115918663 G T 1.299239 -1.1207e-04
9:115918680 G C 0.121024 -3.4365e-05
9:115919885 C G 0.590623 -3.1237e-04
9:115921047 C A 1.636747 -6.7917e-05
9:115924388 T C 0.492025 4.5613e-05
9:115926317 T G 0.235053 2.5904e-05
9:115931703 A G 0.644082 -3.7396e-04
9:115932012 T G 0.129194 -2.7805e-05
9:115933885 C A 0.129950 -2.7550e-05
9:115936903 G A 0.756401 -1.5057e-05
9:115941046 C T 0.380453 2.4264e-05
9:115942559 T G 0.063180 -1.2668e-05
9:115944091 G A 1.264437 -1.3202e-05
9:115950114 T C 0.085005 3.0238e-05
9:115950706 C A 1.130706 -1.2389e-04
9:115952414 T C 0.148026 3.0431e-05
9:115952644 C T 0.078280 9.2981e-06
9:115958516 A G 0.108005 -1.2637e-05
9:115968797 T C 0.370196 -4.3806e-05
9:115983216 C T 0.304059 2.5451e-05
9:115984428 C A 0.205841 2.2290e-05
9:115985037 T C 0.079192 -2.3561e-06
9:115986409 G T 0.232060 2.3839e-05
9:115991417 T C 0.138421 4.1982e-05
9:116000241 T C 0.094311 4.8821e-05
9:116002221 G C 0.056731 7.4973e-06
9:116002565 T C 0.549690 1.8027e-05
9:116007872 A C 0.032293 5.4511e-05
9:116014069 T C 0.111812 -1.5301e-05
9:116018777 A G 0.876568 6.2042e-06
9:116022250 A G 0.023899 -8.6047e-06
9:116028559 A C 0.571885 -2.0352e-05
9:116035890 G T 0.707123 -2.2818e-05
9:116042177 T A 0.107382 -3.8287e-05
9:116050088 C T 0.059512 -4.1727e-06
9:116053445 T C 0.078549 -2.2597e-05
9:116059054 G A 0.576381 -9.8236e-06
9:116059567 C G 0.445120 -7.1807e-06
9:116060124 C T 0.684301 -2.7400e-05
9:116060212 A G 0.030238 -1.1347e-05
9:116060221 T C 0.661824 -3.3439e-05
9:116073034 A G 0.040157 1.1887e-05
9:116077629 C T 1.061057 -6.6016e-05
9:116079812 A C 0.062511 2.5145e-05
9:116082647 G C 0.442429 -1.0720e-05
9:116085278 A C 0.035948 3.8552e-07
9:116085423 A G 0.128697 1.4114e-05
9:116087937 T C 0.273548 -2.7866e-05
9:116097226 T C 0.250854 3.0317e-05
9:116098701 C T 0.125860 -9.6252e-06
9:116101297 T C 0.033017 -1.1106e-05
9:116104022 G A 0.220155 -1.8860e-05
9:116110034 A G 0.246491 -2.2870e-05
9:116110418 T C 0.154826 5.3253e-06
9:116113396 T C 0.371852 -3.0314e-05
9:116118313 C T 0.433091 -1.7873e-05
9:116119299 C T 0.028742 7.8375e-06
9:116119329 G A 0.126188 -3.5173e-06
9:116123917 G A 0.575222 -4.3209e-06
9:116127576 G T 0.034626 -1.6593e-05
9:116131580 T C 0.181552 -1.2665e-05
9:116131679 G A 0.262555 5.4894e-06
9:116132092 C G 0.102766 1.3166e-05
9:116132334 T C 0.417666 -2.6224e-05
9:116133353 G C 0.144559 1.8773e-05
9:116135261 C A 0.063164 -1.7330e-05
9:116136155 A G 0.062382 -1.9825e-05
9:116136198 T C 1.290264 -2.0473e-05
9:116137673 C A 0.474283 2.1791e-05
9:116138013 T C 0.351734 3.2767e-05
9:116139063 C G 0.533172 6.3009e-06
9:116139563 A C 0.119054 -5.0329e-06
9:116141055 G A 0.529122 5.4877e-06
9:116141153 G A 0.264678 -4.7778e-06
9:116143126 G A 0.101354 -8.0895e-07
9:116144973 A G 1.588371 2.4136e-06
9:116148241 A G 1.368401 2.1893e-06
9:116149967 T C 0.255657 2.3309e-05
9:116150109 A G 0.894222 2.5834e-05
9:116150906 G A 0.060531 2.8054e-05
9:116151191 G A 0.626344 -1.5887e-05
9:116151501 C T 0.101757 1.5383e-05
9:116152891 G A 0.165316 -5.5571e-06
9:116152990 G C 0.153726 3.1867e-06
9:116153352 C T 1.067510 -1.3292e-05
9:116155082 C A 0.039015 1.2302e-05
9:116155428 A G 0.171522 1.8622e-05
9:116159099 T C 0.352480 1.3804e-05
9:116165183 C G 0.093327 2.6909e-07
9:116170227 G A 0.056059 2.1307e-05
9:116170559 A G 0.740480 2.7713e-05
9:116181419 G A 0.044559 3.2101e-06
9:116182004 G A 0.033234 8.7148e-06
9:116186544 G A 0.192445 5.7615e-05
9:116191205 C A 0.116042 -4.9370e-05
9:116191244 A G 0.179958 4.6088e-05
9:116207828 G T 0.041595 -2.0634e-05
9:116214157 A G 0.037123 -2.1810e-05
9:116224374 T G 0.055351 3.4928e-05
9:116247077 A G 0.053283 2.3862e-05
9:116249964 A C 0.076842 4.6001e-06
9:116265583 G C 0.412246 1.0639e-05
9:116280976 A G 0.067714 -2.8522e-07
9:116285887 A G 0.020845 -6.2302e-06
9:116288537 C T 0.379125 5.8640e-06
9:116308070 G A 0.080136 -4.1929e-05
9:116309714 A G 0.109920 5.1098e-05
9:116322078 T C 0.176005 5.0784e-05
9:116333286 A C 0.050106 2.8135e-05
9:116333600 T C 0.030793 8.5297e-06
9:116343044 A G 0.190997 5.6036e-05
9:116344331 T C 0.059824 -7.2070e-05
9:116345968 T C 0.025847 4.6736e-05
9:116346118 A G 0.198612 6.5883e-05
9:116348264 A G 0.046208 1.0046e-05
9:116356430 T G 0.073817 -6.7434e-06
9:116356631 A G 0.038749 3.0962e-06
9:116356776 T C 0.190079 5.3272e-05
9:116359339 C T 1.489941 -1.6894e-06
9:116360441 A G 0.194701 -5.8005e-06
9:116365451 G T 0.255901 4.0144e-05
9:116365518 A G 0.020981 -1.0639e-05
9:116369131 T C 0.200881 -2.1165e-05
9:116375523 T G 0.049622 4.1071e-05
9:116376289 A G 0.066838 -1.9380e-06
9:116380938 A G 0.219051 3.1337e-06
9:116381325 A G 0.074969 -8.2784e-06
9:116381932 C T 1.537989 -1.6906e-05
9:116383462 T C 1.319529 -1.4275e-05
9:116386154 T C 0.077329 -9.6228e-06
9:116387254 T C 1.182909 -3.6277e-05
9:116394800 T G 0.058863 -2.4429e-05
9:116398035 T C 1.744904 1.2559e-05
9:116398896 A C 0.294851 2.1465e-05
9:116399002 G A 1.755842 1.3471e-05
9:116399824 C T 1.754453 7.2073e-06
9:116400152 C A 0.575998 2.8749e-05
9:116403013 C A 0.593314 -5.5453e-06
9:116404703 T C 0.424992 1.8171e-05
9:116405362 C T 0.193357 -1.8147e-05
9:116407044 G A 0.980106 6.7742e-06
9:116407227 T G 0.127480 3.9578e-05
9:116407351 C T 1.927702 3.5677e-05
9:116407930 A G 0.070619 3.0779e-05
9:116409264 G A 0.136659 -8.9311e-05
9:116409438 C T 0.056111 2.6008e-06
9:116409528 G A 1.201718 -3.7298e-05
9:116410660 T C 0.645929 1.1429e-05
9:116411211 A C 0.632316 1.2612e-05
9:116413298 C T 0.134942 -3.7531e-05
9:116413751 C T 0.167365 3.3988e-05
9:116415433 C A 0.718791 -2.3219e-05
9:116416004 G A 1.627405 -3.1397e-05
9:116417347 A C 0.041933 3.4430e-05
9:116419058 C T 0.058289 -5.5980e-06
9:116419426 T C 0.263045 2.1702e-05
9:116422321 C T 0.671993 1.2404e-05
9:116430745 C T 0.777379 7.3922e-06
9:116433816 A G 0.275353 -2.7270e-05
9:116434859 G A 0.379220 9.4950e-06
9:116435724 G A 0.717736 -3.9301e-05
9:116435937 G A 0.042316 8.9679e-06
9:116436877 T C 0.507956 -4.8943e-05
9:116439749 G A 0.257771 -4.5551e-06
9:116441589 C T 1.871676 -6.4189e-06
9:116442826 A G 0.082090 7.3118e-06
9:116444269 A C 0.239120 -5.0501e-05
9:116445936 G A 0.079289 8.1541e-06
9:116446747 C T 0.563122 -7.1422e-06
9:116447723 A G 0.991528 -4.8214e-05
9:116448765 A C 0.411879 -6.8790e-06
9:116453811 T C 0.090335 -1.5389e-05
9:116461420 T C 0.147507 -1.5442e-05
9:116470201 C A 0.073099 1.5452e-05
9:116471385 T C 0.925210 -2.8202e-05
9:116476484 G A 0.836401 -3.8768e-05
9:116481040 G A 0.153878 -5.7612e-06
9:116485008 A C 0.484423 -1.7244e-05
9:116488597 A G 0.129035 -5.4946e-06
9:116493871 A C 0.103811 1.3523e-05
9:116494414 A G 0.062677 -4.0664e-07
9:116500068 T C 0.277612 5.0062e-05
9:116504471 A G 0.043432 -2.6680e-06
9:116508199 T C 0.386552 2.3975e-05
9:116519755 T C 0.256832 3.5435e-05
9:116524736 A C 1.414093 2.6782e-05
9:116525381 G A 0.135689 -2.9471e-06
9:116530513 C T 0.038745 -4.8939e-06
9:116543620 G C 0.273896 -1.5703e-07
9:116544892 C T 0.199907 1.5822e-06
9:116545758 T C 1.754083 -2.0749e-05
9:116546611 T C 0.672613 -1.1544e-05
9:116553946 C T 0.673807 -1.2208e-06
9:116555440 A G 0.071473 1.2319e-06
9:116562311 T C 0.037480 2.2107e-06
9:116570710 A G 0.099605 -4.6027e-06
9:116579948 T C 0.026249 2.3298e-05
9:116598717 A G 0.020793 8.3273e-06
9:116617729 A G 1.718525 -1.9116e-05
9:116623308 T G 0.027924 1.0130e-05
9:116630428 C T 0.106012 -1.5069e-05
9:116636243 C T 1.528362 -2.6104e-05
9:116647555 A G 0.027619 2.4101e-05
9:116655238 G A 0.506930 6.2013e-05
9:116655400 A G 0.028281 -1.2888e-07
9:116656891 G T 0.518965 -1.6374e-05
9:116658857 C T 0.107128 -2.0119e-05
9:116661523 A G 0.028849 1.0557e-05
9:116662326 A G 0.068909 -2.8780e-05
9:116665455 G A 0.097712 5.9124e-05
9:116672917 G A 0.026846 2.9873e-05
9:116676253 A G 0.068114 -2.9399e-05
9:116679181 A G 1.107719 1.0984e-05
9:116679391 G A 0.048142 -2.2863e-06
9:116685592 T C 0.038969 7.3405e-06
9:116690329 T C 0.083418 -2.0697e-05
9:116706917 A G 0.110842 1.1624e-05
9:116707820 A G 1.080139 3.8693e-05
9:116710512 G A 0.100286 -1.9531e-05
9:116715920 G A 0.083486 7.6525e-07
9:116718675 A C 0.433402 3.9224e-05
9:116720233 A G 0.055672 -7.2192e-06
9:116723025 A G 0.076358 -6.3074e-06
9:116723278 T C 0.058477 -1.0535e-05
9:116724402 A G 0.497796 1.3213e-06
9:116724812 T C 0.267342 5.8073e-05
9:116726519 A G 0.033724 -6.4082e-05
9:116728395 C G 0.456986 1.7351e-05
9:116728445 G C 0.277956 3.7533e-05
9:116729757 A G 0.025188 1.9933e-05
9:116736164 G A 0.129077 9.9039e-06
9:116737162 T C 1.868538 1.1845e-05
9:116739377 C G 0.664726 2.5199e-05
9:116739981 G T 0.461667 -1.9152e-05
9:116742528 G A 1.869368 1.0719e-05
9:116742653 A G 0.053855 -4.4796e-06
9:116742891 A G 1.203056 -1.5690e-05
9:116744991 A G 0.029839 1.9260e-06
9:116745276 G T 0.574404 -1.4801e-05
9:116750200 C A 1.281059 -2.5801e-05
9:116752772 G A 0.037408 4.7953e-05
9:116760977 T C 0.062550 1.2022e-05
9:116762534 G A 1.361640 -2.7258e-06
9:116764283 T C 0.695129 2.9565e-06
9:116767669 A G 1.887470 1.2705e-05
9:116768206 C T 1.305679 -1.9195e-05
9:116770785 A G 0.682662 1.0653e-07
9:116787737 C T 0.158085 6.5675e-06
9:116799926 T C 0.852620 4.6496e-06
9:116800606 C T 1.355071 2.0448e-05
9:116812084 T C 0.157692 -6.4265e-06
9:116814661 G A 0.451907 -1.9966e-05
9:116815148 G C 0.307617 4.4805e-05
9:116815777 T C 0.896358 -1.6455e-05
9:116816581 A G 0.877528 -8.7426e-06
9:116816780 A G 0.313745 -9.8376e-07
9:116816816 A G 1.952660 -4.7356e-07
9:116820996 C A 1.887607 1.8449e-05
9:116822510 A G 0.051495 -1.3763e-05
9:116822610 G A 1.347407 -1.8740e-05
9:116822650 C T 0.568039 -1.3237e-05
9:116824308 A G 0.021796 2.2042e-06
9:116825464 G A 0.485744 -3.5771e-05
9:116832007 C T 0.023415 1.7029e-05
9:116834951 A G 0.476474 -1.5219e-05
9:116837745 T G 0.219882 -1.3900e-05
9:116840338 T C 0.228853 -5.2144e-05
9:116842313 G A 0.040946 -3.9118e-06
9:116843559 C T 1.259361 -4.2270e-05
9:116844205 T C 0.074216 -1.7731e-05
9:116845223 C T 0.299632 -4.0696e-05
9:116850480 T C 0.051206 1.0393e-06
9:116853108 C T 0.288804 -2.1189e-05
9:116856481 A C 0.364785 2.7603e-05
9:116857656 C T 0.988445 -4.4853e-05
9:116859852 T C 0.365357 2.6925e-05
9:116861654 T C 0.096946 4.6934e-05
9:116861818 A G 0.362140 2.5731e-06
9:116862083 G C 0.903489 2.0135e-05
9:116866605 A G 0.538690 1.6495e-05
9:116866926 T G 1.190475 -9.3541e-07
9:116870327 C T 0.686745 -1.2388e-05
9:116871866 A G 1.497663 -3.0575e-05
9:116874355 G A 0.516271 -2.4706e-05
9:116875414 T G 0.046396 -1.3978e-05
9:116880300 C G 0.461589 4.4412e-05
9:116881604 A G 0.460128 3.6705e-05
9:116883273 G T 0.203332 -2.7840e-06
9:116883842 G A 0.183279 1.3259e-05
9:116884185 T C 0.020825 -1.4281e-05
9:116885299 G A 0.221421 -8.8973e-07
9:116887405 A C 0.072314 1.0646e-06
9:116892597 A G 0.513032 3.6307e-05
9:116895387 T C 0.290196 -3.5594e-05
9:116898329 G A 0.083502 -2.1088e-05
9:116898696 C G 0.345327 -2.5419e-05
9:116899243 A G 0.060551 2.0784e-05
9:116903101 G A 0.361796 -4.0389e-05
9:116907448 A G 0.191160 2.1666e-05
9:116907553 C A 0.342685 -2.4326e-05
9:116908453 G A 1.719632 -3.0059e-06
9:116913145 T C 1.444591 -6.4499e-06
9:116913717 C T 0.341256 -1.2272e-05
9:116914715 C T 0.944970 5.4516e-06
9:116918675 G A 0.895484 8.6393e-05
9:116921801 A G 0.053621 5.6103e-06
9:116921849 C T 0.399759 -1.7897e-05
9:116924468 T C 0.261464 -5.7489e-06
9:116924664 C A 0.722251 -2.5730e-05
9:116930100 A G 0.475916 -2.8212e-05
9:116930194 G A 0.511104 -1.3774e-05
9:116931099 A G 0.836160 -2.0774e-05
9:116931666 T A 0.741915 -3.7611e-05
9:116931737 T C 0.524065 -2.1717e-05
9:116937667 T C 1.355561 3.4876e-05
9:116940594 G A 0.132306 -2.5994e-05
9:116942796 G T 0.569032 9.2284e-06
9:116945547 C T 1.714666 3.8199e-05
9:116947510 T C 0.036989 -5.4578e-06
9:116948553 G A 0.536503 -8.2236e-06
9:116949722 G C 0.475734 -2.5930e-05
9:116949977 A G 0.038457 -1.0541e-05
9:116952274 G A 0.041793 2.9753e-05
9:116955480 G T 0.245258 5.4216e-05
9:116956268 A G 1.554965 -2.6490e-05
9:116957897 A G 0.079782 1.1719e-05
9:116958144 T C 0.490389 -3.9503e-05
9:116965749 C T 1.459719 -4.1952e-05
9:116967184 A G 0.061898 3.9726e-05
9:116969001 C T 0.036950 1.2585e-05
9:116970115 A G 0.057883 3.4450e-05
9:116973273 T C 0.145394 2.6800e-05
9:116974295 A G 0.359530 7.3531e-05
9:116974980 T C 0.136052 2.8105e-05
9:116977249 A G 0.135877 1.5036e-05
9:116979508 T C 0.102188 -2.0335e-05
9:116980052 T C 1.478120 -1.3730e-05
9:116985310 C T 0.228444 3.5167e-05
9:116989375 T G 1.652992 -6.3142e-06
9:116991071 A G 1.458853 -1.8688e-05
9:116991394 A G 0.029365 3.9277e-05
9:116991404 A G 0.097336 2.4078e-05
9:116995483 G T 1.612026 -1.0786e-06
9:116995868 T A 0.031971 3.9261e-05
9:117000801 A G 0.809707 -3.5281e-05
9:117001247 A G 0.215484 -1.7451e-05
9:117001447 A G 0.051878 1.2160e-05
9:117001591 T G 0.102581 -2.3605e-05
9:117008025 G A 0.192487 -2.9446e-06
9:117010284 A G 0.038187 1.4177e-05
9:117010629 T C 0.944818 8.7097e-06
9:117011093 G A 0.197807 1.7767e-06
9:117011595 T C 0.752444 9.2783e-06
9:117012440 T C 0.170721 -1.7255e-05
9:117013916 C T 0.065306 1.0237e-05
9:117018377 C G 0.411210 -2.5231e-05
9:117019167 T C 0.132641 -4.3199e-05
9:117019801 T C 0.812167 -2.7978e-05
9:117024500 A G 0.030446 -2.1714e-06
9:117024515 A G 1.530615 -8.4499e-06
9:117026296 T C 0.350974 4.7181e-05
9:117030861 T C 0.221989 -9.1264e-06
9:117032448 C T 0.871482 -2.0929e-05
9:117035948 G A 0.348238 6.9531e-05
9:117039725 T G 0.493781 -4.4012e-06
9:117042977 C T 1.564508 -3.3532e-05
9:117043352 G A 0.533792 -4.0912e-05
9:117043455 G T 0.116687 1.9780e-05
9:117044081 A G 0.201209 4.2556e-05
9:117047888 T C 0.156147 -8.0120e-06
9:117049144 T C 0.033292 -1.6563e-05
9:117049891 G T 1.038768 -7.7347e-05
9:117050998 A G 0.624945 -5.9277e-05
9:117051020 G A 0.261704 -2.0926e-05
9:117053273 G T 0.605382 -4.4222e-05
9:117055449 C T 0.588277 -1.2475e-05
9:117059099 A G 0.859767 -2.1119e-05
9:117062322 A G 0.039638 -1.8106e-06
9:117063396 A G 0.154605 -4.1020e-05
9:117063805 T C 0.081409 -2.5557e-05
9:117064405 G C 0.753152 3.8368e-05
9:117066118 A G 0.782861 1.1747e-05
9:117066823 T C 0.875941 2.1342e-05
9:117067840 A G 0.022932 3.1572e-06
9:117070908 A G 0.131956 -1.2876e-05
9:117071744 G A 0.056458 -1.5447e-05
9:117074727 G A 0.037411 -6.9042e-06
9:117075811 T C 0.339030 -1.8216e-05
9:117076684 T C 1.180643 3.0977e-06
9:117078637 C G 1.437859 2.1368e-05
9:117084228 T C 0.652307 1.2949e-05
9:117087412 A G 0.049632 3.4348e-05
9:117099956 A G 1.148688 -1.1444e-05
9:117103973 G A 0.926294 -4.3139e-07
9:117121840 C A 1.535951 -1.3455e-06
9:117122615 C A 1.096326 -1.9321e-05
9:117124731 A G 1.075943 -2.3497e-05
9:117124785 A G 0.057172 -6.1500e-06
9:117125236 C T 0.267378 3.1892e-06
9:117139280 C T 0.094307 -2.0348e-06
9:117141946 C T 0.094901 -1.8518e-06
9:117146435 A G 0.051758 -5.4784e-06
9:117147842 T C 0.108070 -3.1967e-06
9:117151539 G C 1.511010 8.2961e-06
9:117159227 G A 0.535581 1.4481e-05
9:117162253 T C 1.098910 -2.0407e-06
9:117166206 T G 0.454399 -8.9946e-06
9:117166246 G A 0.989114 5.0947e-06
9:117169033 G A 1.097793 -3.2562e-06
9:117170241 C G 0.253775 4.7327e-06
9:117171938 T C 0.215695 -2.2551e-06
9:117172569 T C 0.133442 3.5041e-06
9:117186712 T C 0.451790 -7.7637e-06
9:117189040 A C 0.113799 2.8166e-05
9:117190749 G A 1.556422 1.4942e-05
9:117191140 A G 0.108670 -4.6846e-06
9:117199634 A C 0.134806 -2.4593e-05
9:117203690 C T 0.031770 -2.2453e-06
9:117203961 G A 0.488412 2.1358e-06
9:117210318 T C 1.493291 -2.4613e-05
9:117225383 T C 0.078481 7.4315e-06
9:117227463 T A 0.036529 -7.7377e-06
9:117238655 T C 1.062466 -4.4538e-05
9:117245709 A G 1.102182 -4.2842e-05
9:117250332 T C 0.083632 -7.0548e-06
9:117251352 T C 1.069840 -2.1524e-05
9:117256467 G A 0.150327 2.3274e-05
9:117259271 G A 0.028200 -4.2920e-06
9:117260834 T C 1.102562 -2.5223e-05
9:117262877 A G 0.113127 -2.2386e-06
9:117266853 A T 0.022292 -4.0756e-06
9:117266965 T C 0.740383 3.2985e-05
9:117270304 T C 0.244281 -2.7348e-05
9:117278468 T C 0.088848 1.0928e-05
9:117283836 A G 0.143118 -1.7711e-05
9:117288169 A C 1.040466 -6.2932e-05
9:117289895 C A 0.095229 3.5314e-06
9:117300222 G A 0.101981 5.5022e-06
9:117303900 G A 0.066669 -1.4397e-06
9:117303911 G C 0.335969 1.0312e-05
9:117307933 A G 0.037707 2.4806e-05
9:117311703 C A 0.052199 2.4980e-07
9:117312703 C T 0.508877 7.1065e-06
9:117312807 G C 0.045078 3.6301e-06
9:117313300 C T 0.147059 6.4040e-07
9:117314774 A G 0.375253 3.2181e-07
9:117315880 C A 1.066169 -4.2531e-06
9:117317788 T C 0.084606 -1.0127e-05
9:117318726 G A 0.056847 -6.8094e-05
9:117318755 T C 0.053345 -2.5004e-05
9:117322542 G A 0.703789 4.7014e-06
9:117326498 T C 0.033932 1.5774e-05
9:117338372 T C 1.398104 -1.4121e-05
9:117348466 A G 0.166517 -2.2914e-05
9:117349653 A G 0.353694 -3.3522e-06
9:117350602 G A 0.059947 8.3508e-06
9:117360797 T C 0.396351 -2.4582e-05
9:117368774 T C 0.095606 -2.5500e-05
9:117370363 T C 0.043432 4.1557e-05
9:117375909 A C 0.930880 -3.4869e-06
9:117379286 C G 1.248939 -9.4441e-06
9:117387057 A G 0.022036 -2.3442e-06
9:117387365 T C 0.038340 2.2145e-05
9:117390300 A C 1.442883 6.9617e-05
9:117391325 G A 1.739412 6.3410e-05
9:117392369 C T 0.085868 4.2522e-07
9:117396237 T C 0.369446 -1.5557e-05
9:117416352 T C 0.043238 2.0367e-05
9:117420432 A G 0.021039 -9.5292e-06
9:117421666 T C 0.159539 5.9315e-05
9:117422392 A G 0.024188 -2.3659e-05
9:117423075 A C 0.524487 1.9831e-05
9:117425214 C T 0.229383 1.0714e-05
9:117428960 C T 1.151866 7.6826e-06
9:117430524 A G 0.786162 -6.8735e-06
9:117430611 T A 1.220823 5.0478e-06
9:117432913 T G 0.485900 -1.1304e-05
9:117434799 A G 0.060230 1.5880e-05
9:117440420 A G 0.183087 2.2054e-05
9:117443628 G A 0.356713 5.0788e-05
9:117448507 G A 0.086394 5.7590e-05
9:117449864 T G 0.339559 1.2669e-04
9:117470321 G A 0.951744 -6.1846e-05
9:117473627 C T 1.203585 6.0223e-06
9:117496650 A G 1.517261 1.0020e-04
9:117497141 A G 0.158731 1.5218e-05
9:117498472 G A 0.061826 1.9514e-05
9:117504285 G A 0.332905 4.8508e-05
9:117506961 G A 0.058113 2.7441e-05
9:117509476 T C 0.040813 -1.3571e-05
9:117511629 C T 0.140616 5.9081e-06
9:117513481 G T 0.093671 2.0968e-05
9:117517185 A G 1.755943 7.6823e-05
9:117521247 T C 0.185931 -1.0992e-05
9:117527500 T A 0.311482 -1.3091e-05
9:117530319 G A 0.231969 -3.1110e-05
9:117533232 C T 0.029070 -1.9303e-07
9:117533877 T C 0.027359 -1.1101e-06
9:117534306 A G 0.350010 -1.4901e-05
9:117537344 A G 0.028271 -4.0659e-06
9:117540705 T G 0.055400 1.8067e-05
9:117552885 C T 1.363299 9.2641e-05
9:117553249 C T 1.418627 1.3910e-04
9:117554791 T C 0.054751 2.7238e-06
9:117557111 T C 0.034467 -2.2619e-05
9:117558703 T C 1.320373 8.9269e-05
9:117566440 G A 1.351624 9.6728e-05
9:117568766 G A 1.338189 6.9896e-05
9:117568960 T C 0.063466 -9.8820e-05
9:117569657 G A 0.093765 -1.7689e-05
9:117569782 G A 0.062239 5.8760e-05
9:117574863 A G 0.063670 -3.1478e-05
9:117585827 A G 0.084434 -6.8288e-06
9:117586054 A G 0.037820 1.0227e-05
9:117589257 A C 0.044095 -1.0581e-06
9:117590496 A G 0.033224 -2.8648e-05
9:117592219 A G 0.044637 -1.2341e-06
9:117592638 C T 0.078124 -9.8756e-06
9:117613032 C T 0.286055 -1.0929e-05
9:117617717 C T 0.067023 -4.2024e-05
9:117622201 A G 0.038207 -2.1019e-05
9:117630043 T C 1.106486 6.2084e-05
9:117643036 T G 0.032341 2.2143e-06
9:117647599 T C 0.244216 -4.1041e-06
9:117667888 T G 0.140460 8.1135e-06
9:117691313 C T 0.790836 -4.5181e-06
9:117697067 T C 0.055296 1.5617e-06
9:117699745 C A 0.557389 -1.3921e-05
9:117699786 T C 0.065582 5.4944e-05
9:117699850 C T 0.858368 3.1226e-06
9:117700710 A G 1.803699 4.2985e-06
9:117704289 T C 0.045763 6.2508e-06
9:117705536 A G 0.024444 -2.6967e-06
9:117708415 T C 0.158672 -2.6511e-05
9:117710483 G A 0.901002 -4.9171e-05
9:117711399 C T 0.092821 -1.9335e-05
9:117713427 G T 0.435431 2.4883e-05
9:117713637 A G 0.306773 -9.1767e-05
9:117723214 T C 0.114260 3.7904e-05
9:117723333 C T 0.409941 -6.1461e-05
9:117727307 A G 1.049356 1.6024e-05
9:117739703 T C 0.156468 -1.0475e-05
9:117741304 C T 0.387717 6.3492e-05
9:117741864 C T 0.038213 2.3216e-05
9:117745866 G A 0.304851 2.2288e-05
9:117750309 T C 0.303008 2.6699e-05
9:117755204 T C 0.404138 1.4728e-05
9:117755741 T C 0.029673 6.7588e-06
9:117756724 C A 0.072323 -3.9460e-05
9:117757075 C A 0.538142 3.7749e-05
9:117757820 T C 0.037587 -1.6921e-05
9:117762056 T C 0.059720 -3.0509e-06
9:117764567 T C 0.212407 7.4742e-06
9:117764709 A G 1.443312 5.3075e-05
9:117771512 A G 0.381255 4.1265e-06
9:117772294 C T 0.034984 -1.1706e-05
9:117777705 T C 0.151798 4.5404e-06
9:117777892 T C 0.031679 -5.8291e-07
9:117779957 A G 0.467418 1.3906e-05
9:117782261 T C 0.084784 9.7086e-06
9:117783984 T G 0.571606 -9.2342e-06
9:117792426 T G 0.851455 -1.1111e-05
9:117796986 C T 1.445584 1.2230e-05
9:117798832 C G 0.282452 6.2671e-06
9:117803271 T C 0.057740 1.0844e-05
9:117804667 C T 0.303462 1.0890e-05
9:117808785 A T 0.843275 -2.8369e-05
9:117810036 T C 0.208963 6.3689e-06
9:117812791 G A 0.370618 -1.1174e-05
9:117816230 T C 0.193231 2.0308e-05
9:117819436 T C 0.242859 2.7880e-05
9:117821618 C A 1.004385 -4.4626e-05
9:117822133 T C 0.031325 -1.8054e-05
9:117823010 C T 0.478681 -6.2704e-06
9:117823775 G A 1.459508 -2.3178e-05
9:117825085 A G 0.244463 1.6569e-05
9:117826096 T G 0.040200 2.2094e-05
9:117830812 A G 0.186969 -3.0641e-05
9:117832618 C G 0.404563 -6.7308e-06
9:117834931 A G 0.217746 1.4555e-05
9:117835899 T C 0.309240 1.0646e-05
9:117840334 A G 0.091581 -6.7720e-06
9:117841938 T C 0.200650 8.6738e-06
9:117842393 G A 0.059827 1.8728e-05
9:117848368 T C 0.025473 2.7530e-06
9:117848394 C T 1.879797 3.1877e-05
9:117849314 C T 0.865045 -2.3854e-05
9:117853022 T C 0.872644 -2.9689e-05
9:117853103 T C 0.108927 -1.7935e-05
9:117856114 C A 1.073102 -2.1119e-05
9:117860295 T C 0.817779 4.2636e-06
9:117863911 C T 0.248036 -3.9507e-05
9:117875681 C T 0.936982 2.4002e-05
9:117877486 T C 0.087770 9.9457e-06
9:117908721 T C 0.589546 -1.1895e-05
9:117909793 G A 0.234391 2.8982e-05
9:117915704 T C 0.023062 1.7408e-05
9:117923082 A G 0.196859 2.0905e-05
9:117927227 C T 0.177913 1.7395e-05
9:117938237 T C 0.083356 -2.9484e-05
9:117963612 T C 1.453150 4.5158e-05
9:117965194 G A 0.577686 5.0200e-05
9:117978149 T C 0.041446 -3.3701e-05
9:117978542 A G 0.204302 8.8999e-08
9:117979410 G A 0.201465 1.0102e-05
9:117980546 A G 0.024211 -3.7162e-07
9:117983158 G T 1.318610 4.5448e-05
9:117995385 C T 0.639454 6.2969e-06
9:117995746 T G 0.858028 1.6684e-05
9:117996279 C T 1.153430 -1.9500e-05
9:117998934 T A 0.250899 -2.5932e-05
9:118000707 G T 0.175476 -4.5754e-06
9:118002543 A G 0.259864 3.2448e-05
9:118005498 T C 0.251944 -2.1635e-05
9:118014453 G A 0.046584 2.1097e-06
9:118015142 C T 0.209226 2.3565e-05
9:118020625 C G 0.763717 -6.7489e-06
9:118031468 T G 0.135663 3.8043e-05
9:118050881 G A 0.024045 2.6036e-05
9:118056710 C T 0.796526 1.2671e-05
9:118070259 C T 0.222599 -4.0671e-05
9:118077738 C T 0.080763 -3.6849e-05
9:118078006 T C 0.364409 8.6093e-08
9:118078486 T C 0.026093 1.1718e-05
9:118090936 C T 0.029349 -1.4974e-05
9:118091712 C T 0.519608 -1.3252e-05
9:118092924 A G 1.373091 -1.7857e-05
9:118097783 G C 0.165781 -3.2838e-05
9:118101331 C T 0.587780 -1.2389e-05
9:118116424 C T 0.167514 -1.9660e-05
9:118118044 A G 0.920468 -1.4596e-05
9:118125362 G A 0.781277 -5.5370e-05
9:118125373 A G 0.024883 1.5774e-05
9:118128406 T C 0.034425 2.1867e-06
9:118131451 C G 0.044766 -2.4359e-06
9:118155512 T C 0.028047 5.8875e-06
9:118156850 A C 1.961011 -2.8223e-05
9:118163563 T C 1.219492 -1.9129e-05
9:118174690 A C 0.029216 1.5561e-05
9:118179478 G A 0.062070 -2.5395e-05
9:118179485 A C 0.739633 -2.6769e-05
9:118188696 C T 1.735491 -1.5958e-05
9:118189227 T C 0.080113 2.0158e-05
9:118195324 A G 0.192643 2.1358e-05
9:118204853 A G 0.221012 7.5321e-06
9:118213548 C T 1.734313 -2.8486e-05
9:118223503 C T 0.030027 2.1082e-05
9:118232933 T C 0.054828 -1.0638e-05
9:118241947 T C 1.597018 -5.4672e-06
9:118245275 G A 0.071632 1.7209e-05
9:118251541 C T 0.042465 -3.5274e-06
9:118260408 G T 1.738773 -1.3037e-05
9:118277246 C T 0.440997 7.1111e-06
9:118279651 T C 0.277414 8.4576e-06
9:118287019 C T 0.032361 1.5474e-05
9:118296019 T C 0.145111 4.3933e-05
9:118297072 T C 0.199790 -1.4197e-05
9:118311456 G A 1.505051 7.5546e-06
9:118315061 T C 0.044734 -1.2945e-05
9:118320433 C T 0.066926 4.0916e-05
9:118321243 C T 0.035795 -2.5467e-05
9:118328537 C T 1.364568 -5.3271e-06
9:118340816 C T 0.141265 2.9048e-05
9:118343639 C G 0.160490 3.1406e-05
9:118352393 T G 0.961164 -1.9186e-05
9:118352684 G T 0.262798 1.0231e-04
9:118358913 A G 0.140236 2.0197e-05
9:118385548 A G 0.022649 1.6506e-05
9:118390987 A G 1.509806 1.0307e-05
9:118399844 G A 0.023172 2.1993e-05
9:118427015 T C 0.929530 4.1855e-06
9:118435672 C A 0.049833 1.3894e-05
9:118438951 G A 0.118028 -1.7212e-05
9:118441730 T C 0.610300 4.6564e-06
9:118473791 A G 0.469398 1.0562e-05
9:118483360 G A 0.212644 -2.6094e-05
9:118485764 T C 0.059791 -1.7518e-07
9:118500105 A G 0.273438 1.7551e-05
9:118504698 A G 0.045737 -1.9726e-05
9:118510834 T C 0.040579 6.6089e-06
9:118511398 G A 0.172740 1.4309e-05
9:118520157 G C 0.055721 -5.3445e-05
9:118523462 C A 0.110520 -9.9179e-07
9:118527846 A G 0.032536 1.6563e-05
9:118534551 G A 0.053004 -2.1302e-05
9:118540789 A G 0.175245 1.4005e-06
9:118540909 T C 0.073278 -9.3035e-07
9:118542344 G A 1.177819 2.0536e-05
9:118542383 G A 0.152353 -2.2526e-06
9:118547009 T G 0.082765 3.5514e-05
9:118547649 T G 0.026548 -1.8219e-05
9:118550080 C T 0.038872 3.9132e-06
9:118551464 G A 1.774357 -8.4015e-06
9:118557904 G A 0.056854 -3.9666e-05
9:118562682 C T 0.203338 -8.0235e-06
9:118568469 G A 0.185483 -2.6226e-07
9:118571371 G A 0.079646 -3.0683e-05
9:118571638 C T 0.033851 7.6806e-05
9:118573573 G A 0.118648 1.8567e-05
9:118575953 A C 0.055192 1.1836e-04
9:118580916 A C 0.380122 3.0803e-06
9:118596253 C T 0.156114 1.4142e-05
9:118600505 C T 0.049905 3.6702e-05
9:118608504 A G 1.163853 2.5685e-05
9:118616665 G A 0.574316 1.9585e-05
9:118617998 T C 0.035425 -5.4094e-06
9:118619303 A C 0.266852 -8.7256e-06
9:118625332 A C 0.045364 9.3893e-06
9:118633242 A G 1.957538 1.8188e-05
9:118642639 T C 0.401181 -6.3048e-06
9:118650689 G A 1.770075 -7.3964e-06
9:118652178 A G 0.033705 1.0441e-05
9:118656886 C T 0.919179 7.2974e-06
9:118666920 A G 0.121060 1.4001e-05
9:118672368 G T 0.191413 -2.5309e-05
9:118673052 A T 0.049220 -2.5991e-05
9:118679955 C T 1.449907 -4.4205e-06
9:118686535 T C 0.047486 5.6779e-06
9:118696446 A G 0.028349 -1.6261e-06
9:118701934 A G 0.049369 1.3344e-05
9:118703059 T C 0.083723 -3.4917e-05
9:118709218 G A 0.064920 2.7257e-06
9:118711299 C T 0.186960 -9.6244e-05
9:118712607 G A 0.065040 4.8292e-05
9:118712965 C T 1.511672 4.8605e-06
9:118715404 G A 0.165573 -1.3190e-05
9:118716486 T G 1.936203 -2.3949e-05
9:118716521 G A 0.070454 4.2114e-05
9:118718294 G A 0.044478 3.1604e-07
9:118719754 C T 0.722242 1.9543e-05
9:118720316 T C 0.038505 -1.4209e-05
9:118720715 T C 0.055121 1.1326e-05
9:118725422 G A 0.358933 -5.3260e-05
9:118728090 G C 0.045003 4.2572e-06
9:118730148 C T 0.024720 -6.1787e-06
9:118731773 G A 1.805078 -6.9308e-05
9:118731889 A G 1.955496 -2.4552e-05
9:118734834 G A 0.069451 2.2778e-07
9:118735984 T C 0.080201 8.0799e-06
9:118741536 C T 0.030647 -1.6750e-05
9:118741718 T C 0.951098 -4.0630e-05
9:118742609 A G 0.050129 2.7054e-06
9:118743425 G A 0.071665 1.6276e-05
9:118745157 C T 1.245203 -3.0885e-05
9:118745789 A G 0.058035 -5.6235e-06
9:118747590 G A 0.081646 -3.9032e-05
9:118750145 C T 1.974147 -1.5579e-05
9:118754658 T C 0.154612 3.4946e-05
9:118762355 T C 0.060217 -3.0233e-06
9:118785720 G A 0.792949 -3.0970e-05
9:118812418 T A 0.112695 2.9247e-05
9:118817903 G T 0.261175 -1.6079e-06
9:118820018 G A 1.325212 -1.7498e-05
9:118821259 C T 0.307850 -1.4586e-05
9:118841680 G A 1.638727 -1.6262e-05
9:118845041 G A 1.408234 -4.2428e-05
9:118845404 G A 0.323404 7.4874e-05
9:118849825 T C 0.089601 -3.1493e-05
9:118855018 G A 0.032289 -4.7222e-06
9:118856632 G A 0.098757 -2.0982e-05
9:118869883 T C 1.560122 -1.5646e-06
9:118869984 T C 0.083363 -4.4680e-06
9:118873303 T G 0.034357 1.7791e-05
9:118887731 G T 0.527307 -2.2795e-05
9:118887949 C T 1.421006 8.3989e-06
9:118892669 A G 0.062758 1.3004e-06
9:118894539 C T 0.215705 7.7070e-05
9:118897350 T C 0.096768 3.7222e-06
9:118902542 A G 0.255881 2.6072e-05
9:118918311 C T 0.024104 -7.5526e-06
9:118918783 A G 0.033091 -1.4073e-06
9:118927725 T C 1.241298 3.1075e-05
9:118942625 A G 0.069831 5.4435e-05
9:118944438 A C 0.161490 1.6010e-06
9:118946786 C T 0.722774 -1.6117e-05
9:118952388 G A 0.085979 -2.2061e-05
9:118953874 G A 0.065689 -1.5514e-05
9:118955543 T C 0.063066 1.4441e-05
9:118956668 G A 0.076063 -1.7659e-05
9:118957692 A G 1.158292 5.0523e-05
9:118966598 T C 0.059996 -1.9584e-05
9:118969007 C G 0.063777 2.0951e-05
9:118974414 G C 0.056497 -6.2517e-05
9:118979681 C T 0.185849 -2.2204e-05
9:118980520 T C 1.005229 -4.8280e-05
9:118985788 G A 0.083252 -1.1275e-05
9:118989555 T C 0.042316 -1.3378e-06
9:118992533 G A 0.035035 -3.9257e-05
9:118994492 C T 0.025597 2.2136e-06
9:118995006 T C 0.032780 1.6366e-05
9:119003933 C T 0.247160 -1.6509e-05
9:119020931 G A 0.059376 1.7232e-05
9:119022403 T C 0.402187 1.2646e-05
9:119024929 T C 0.421123 4.7912e-06
9:119025334 A G 0.046386 7.1552e-05
9:119026584 T C 1.526518 9.7685e-06
9:119028233 C A 0.034467 -2.4113e-06
9:119030776 G A 0.721232 -1.2209e-05
9:119031497 A G 1.157117 -1.8739e-05
9:119034475 C T 0.408727 3.5504e-05
9:119037717 T C 0.027830 9.9263e-06
9:119041018 T C 0.341935 -1.8867e-05
9:119045435 G A 0.042621 -8.7745e-06
9:119045565 C T 1.191741 1.0636e-07
9:119046003 A G 0.044961 -5.2704e-06
9:119048421 T C 1.730230 4.2934e-05
9:119053275 C T 0.470340 -2.1966e-06
9:119058748 G T 0.022494 -3.2611e-05
9:119064047 T C 0.465779 2.9637e-06
9:119065043 T C 0.142398 2.9401e-06
9:119073564 T C 0.187745 -1.0889e-04
9:119078356 G A 1.315027 5.1726e-05
9:119079076 A G 0.580113 1.5901e-05
9:119085698 C T 0.055617 2.4539e-05
9:119086084 C T 0.123672 -7.9423e-06
9:119087625 T C 0.083304 -1.3834e-05
9:119092677 C T 0.036707 -7.7315e-06
9:119105667 G T 1.630862 -2.9081e-05
9:119106626 T C 1.407322 7.6167e-06
9:119106881 A C 1.386380 5.0948e-06
9:119112366 G A 0.738620 2.8221e-05
9:119120938 T C 0.045532 5.5393e-06
9:119122342 T C 1.419702 -1.4545e-05
9:119128575 G A 0.716721 -3.9730e-05
9:119130627 C T 0.887331 3.7508e-05
9:119131591 A G 0.066565 1.1091e-05
9:119134796 G A 0.401557 5.5842e-06
9:119136171 G A 0.479207 -1.2708e-06
9:119137180 C T 0.060041 -2.5260e-05
9:119138292 A C 0.293121 5.9417e-05
9:119142351 C T 1.630914 3.2816e-06
9:119148815 G A 0.895225 -4.7601e-05
9:119153208 T C 0.113893 1.2232e-05
9:119155732 C T 0.201027 -2.1808e-05
9:119168426 G T 0.613218 -5.0763e-06
9:119173667 A G 0.023669 -1.1001e-05
9:119176683 C T 0.081720 1.4330e-05
9:119185778 A G 0.038784 -8.3682e-06
9:119195599 T C 1.864587 -2.6152e-05
9:119198979 G A 0.080396 6.3325e-06
9:119203286 C T 0.431873 -1.2232e-05
9:119206182 A G 0.667092 3.4801e-05
9:119228401 T C 0.076150 -1.9793e-05
9:119242694 C T 0.124000 2.1056e-05
9:119248059 G A 0.485959 8.6803e-06
9:119249339 G C 0.735517 -5.0315e-06
9:119252629 G A 1.270309 2.7716e-06
9:119253172 A G 0.045789 -1.4626e-05
9:119257830 G T 0.033653 1.4465e-06
9:119269074 C A 1.846482 -1.1308e-06
9:119270661 C T 0.141940 1.3712e-06
9:119285892 A G 0.033776 2.1835e-05
9:119287515 T C 0.064030 -1.2668e-05
9:119303347 A G 0.151613 -5.4990e-06
9:119305980 T C 0.027236 -5.5937e-06
9:119311049 A G 0.033322 4.6754e-06
9:119318872 T C 0.293228 2.0484e-05
9:119325920 T C 0.030699 -1.8285e-05
9:119333683 G C 0.465484 -1.9439e-05
9:119336887 G C 0.220359 6.4637e-06
9:119338898 G A 0.293400 2.0681e-05
9:119339065 G T 0.059282 -9.3851e-06
9:119345414 A C 0.086858 -1.1230e-05
9:119355134 G A 1.821596 9.7456e-06
9:119355584 A G 0.030988 -2.4120e-05
9:119357964 A G 0.923548 -1.5899e-05
9:119392283 C T 1.224248 -8.7945e-07
9:119392292 C T 0.100111 3.1614e-05
9:119401060 A G 0.164985 -4.3809e-05
9:119403611 A G 1.896620 1.1316e-06
9:119407781 T C 0.055552 -1.0639e-05
9:119414317 T C 0.032260 -2.8961e-05
9:119416731 A G 1.067585 7.2166e-06
9:119416845 C T 0.178024 3.6359e-05
9:119423408 C G 0.027534 3.8837e-05
9:119448979 T C 0.063414 -2.7586e-05
9:119458020 T C 1.352997 1.8517e-05
9:119463620 A G 0.232216 2.0729e-05
9:119472552 T C 0.077033 1.0609e-05
9:119479260 A G 0.057815 1.0904e-05
9:119483689 T C 0.940657 -2.3751e-05
9:119487330 T C 1.220119 1.6939e-05
9:119489376 T C 0.769569 -1.2331e-05
9:119493194 C A 1.381251 -5.2434e-05
9:119509027 T C 0.036405 -2.0042e-05
9:119509276 T C 0.139408 -1.5601e-06
9:119512131 T C 0.037986 1.5475e-05
9:119518560 C T 0.025885 5.2449e-07
9:119518698 T C 1.045283 -1.7817e-05
9:119519588 A G 0.280180 8.8921e-06
9:119520660 A G 0.206814 9.5513e-06
9:119524687 C A 0.826936 -4.7265e-06
9:119525765 T G 0.040839 2.6125e-07
9:119526097 C T 0.120057 2.2997e-05
9:119526538 T C 0.207071 9.5464e-05
9:119530391 C T 0.069629 8.8179e-06
9:119530511 G A 0.253788 -1.1170e-05
9:119531516 A G 1.067169 9.9016e-06
9:119533665 G A 0.429988 -1.0860e-05
9:119536659 A G 0.073518 -1.2116e-06
9:119539410 C T 1.920902 -9.8908e-06
9:119541166 C T 1.823761 -2.6726e-05
9:119543834 A G 0.038174 -1.0483e-06
9:119543973 C T 0.077854 6.6274e-06
9:119544164 A G 0.521994 -8.4184e-05
9:119544212 A G 1.944772 -1.4233e-06
9:119544455 G T 1.483154 -6.2413e-06
9:119554165 A G 0.585437 -3.6924e-05
9:119559081 G A 0.475663 1.9781e-05
9:119572876 T G 1.626276 -1.4034e-05
9:119577200 A C 0.399753 -3.8560e-05
9:119583810 C G 1.559632 -1.7139e-06
9:119584890 A G 0.071609 -1.2536e-05
9:119596241 G A 0.208509 -3.2187e-06
9:119598595 C T 0.341412 -1.7158e-05
9:119607212 C T 0.599540 1.2673e-06
9:119610738 A G 0.064644 -4.6279e-06
9:119614484 C T 0.068919 -7.1509e-05
9:119617656 T C 0.047850 -7.9318e-06
9:119618167 T C 0.535009 5.1221e-05
9:119619937 A G 0.933928 -4.4189e-05
9:119625825 A G 0.043744 -1.7383e-06
9:119626967 C T 0.024263 -2.6369e-05
9:119632617 A G 1.832684 -1.4548e-04
9:119641176 A G 0.796853 -1.7504e-05
9:119649055 T C 0.035519 1.7060e-05
9:119651816 G T 0.073336 -7.9730e-07
9:119652497 T C 0.131456 5.5634e-05
9:119656429 T C 1.077260 -1.8059e-05
9:119657076 A G 0.026168 1.2492e-05
9:119659873 A G 0.176557 1.0992e-04
9:119665210 G A 0.187109 3.9421e-05
9:119679456 C T 0.033598 2.0736e-06
9:119683394 C T 1.250711 -6.0826e-06
9:119684727 A G 0.059746 6.7635e-05
9:119688833 A C 0.471213 -9.1115e-05
9:119690393 C T 0.052258 1.9378e-05
9:119696591 A C 0.945681 2.3818e-05
9:119709428 G A 0.062479 -4.4057e-06
9:119710325 A G 0.038022 -1.1466e-05
9:119717352 T C 0.083564 1.0533e-05
9:119720910 A G 1.599738 1.7903e-05
9:119723273 C A 0.213436 3.1159e-07
9:119727703 A G 0.735829 -1.9104e-05
9:119730326 A G 0.044922 -2.0652e-05
9:119731359 C T 0.559850 -3.0807e-05
9:119735880 T C 0.035130 -1.1392e-05
9:119742974 C T 0.483871 3.9342e-05
9:119747025 T C 0.143936 3.6510e-05
9:119747268 T C 1.081052 6.8654e-06
9:119748385 T C 0.085177 9.9324e-06
9:119755043 G A 0.132193 6.7017e-06
9:119759151 T C 0.055851 -2.7812e-05
9:119760127 G A 0.221911 3.1101e-06
9:119766782 C A 0.538914 -1.2785e-05
9:119767773 G A 0.045971 -1.9980e-05
9:119770621 G A 0.074865 1.2802e-05
9:119771893 A G 0.368132 1.0207e-05
9:119774407 C T 0.485764 1.0426e-05
9:119774693 T G 0.037564 2.1725e-05
9:119775606 A C 1.149860 -1.6297e-05
9:119776430 G A 0.256449 -4.3226e-06
9:119780353 A G 0.035996 -3.0788e-05
9:119782228 G A 1.504914 9.1173e-06
9:119783586 G A 0.376801 2.1389e-05
9:119784980 G T 0.582454 -3.3389e-05
9:119793515 A C 0.066020 1.5836e-05
9:119794992 C G 0.249919 1.0464e-05
9:119797797 C A 0.032007 1.8205e-05
9:119800375 C T 0.257079 -1.4987e-05
9:119800452 G T 1.465412 -1.3023e-05
9:119801120 C A 0.104762 2.6191e-05
9:119803180 T C 0.112020 5.7349e-07
9:119803615 C A 1.013889 7.8289e-06
9:119803770 G A 0.023902 3.7830e-05
9:119807152 T C 0.104886 2.8205e-07
9:119808106 C T 0.029044 1.9419e-05
9:119809498 C A 0.155595 -3.9913e-06
9:119816099 T C 0.041965 -3.5360e-06
9:119816662 A C 0.355178 1.9118e-06
9:119816793 G C 1.020049 -4.5257e-06
9:119822186 G T 1.653898 -2.3037e-05
9:119823868 T C 0.184830 6.9183e-06
9:119825448 C T 0.099767 5.0500e-05
9:119827128 T C 0.259864 1.0961e-05
9:119835435 T C 0.065614 1.3254e-05
9:119836661 A G 0.088189 -2.0182e-05
9:119836743 C T 0.024269 1.0294e-06
9:119837715 A G 1.801553 -9.3399e-06
9:119843131 T C 0.127905 1.6031e-05
9:119846817 C T 1.798879 -1.9076e-05
9:119847625 A G 0.272370 -2.4171e-06
9:119847945 T C 0.064865 -3.7999e-05
9:119850884 T G 1.764717 -7.4764e-06
9:119851764 A C 0.269670 4.1580e-05
9:119869681 T C 0.295815 3.1384e-05
9:119875376 G C 0.399155 -6.0832e-05
9:119877303 T C 0.460826 4.5506e-06
9:119881430 G A 0.039382 4.2133e-05
9:119883000 G A 0.896487 2.2177e-05
9:119884632 C T 0.476880 4.5572e-07
9:119887714 T G 0.526181 6.6868e-06
9:119896747 A G 0.130148 -1.6696e-05
9:119897875 C T 0.039820 1.3445e-05
9:119899453 C T 0.494680 3.6843e-06
9:119902493 G A 0.051089 -1.1289e-05
9:119903356 C T 0.340234 2.5347e-06
9:119904828 C T 1.118960 1.1976e-05
9:119918601 G A 0.169919 -8.2641e-07
9:119924339 A G 0.053365 5.3471e-05
9:119925095 T G 0.534659 2.9124e-05
9:119926426 A T 1.642907 1.7196e-05
9:119927884 A G 0.038473 7.4228e-06
9:119935202 T C 0.049350 -1.9781e-05
9:119940509 A G 0.132891 3.1000e-06
9:119945265 T C 0.055783 -1.4977e-05
9:119945760 A G 0.071217 -6.2162e-06
9:119946807 C T 0.163495 7.3401e-05
9:119955982 G A 1.977711 3.7708e-05
9:119957784 A G 0.087313 -2.8913e-06
9:119958888 G T 0.724598 -1.3116e-05
9:119967963 T C 1.008520 -5.0863e-06
9:119977152 T C 0.066358 -2.9938e-07
9:119979464 C T 0.059204 1.2483e-05
9:119981095 T C 0.967951 1.3506e-05
9:119982587 C G 0.241700 3.7843e-05
9:119986069 C T 1.913310 4.4050e-05
9:119987034 T C 0.061580 -1.8380e-05
9:119988651 C T 0.828396 2.5783e-05
9:119989655 C T 0.048960 -6.4806e-05
9:119991655 T C 0.041508 -3.1930e-05
9:119994366 G A 0.035558 1.2161e-06
9:119996043 T C 0.057529 2.6487e-08
9:119996272 T C 0.038427 -5.7806e-05
9:119998854 T C 0.047538 6.6609e-06
9:120005424 C T 0.553842 3.2145e-05
9:120008018 T C 0.044082 -2.0152e-05
9:120008324 G A 0.026833 -1.0153e-05
9:120012115 T C 1.718113 -2.7118e-05
9:120023774 T C 0.113769 1.3770e-05
9:120028121 C T 0.074690 4.6578e-05
9:120037520 T C 0.476445 4.9100e-05
9:120043620 C A 0.041190 -6.5396e-06
9:120044617 G T 0.038677 -4.3280e-06
9:120045959 T C 0.060596 1.7982e-05
9:120047052 A G 0.052459 -2.5342e-06
9:120050463 C T 0.953241 7.7644e-06
9:120051008 G A 0.291816 -2.9317e-05
9:120053843 A G 0.085102 3.4283e-05
9:120067231 C G 0.021530 6.3237e-07
9:120071548 A G 0.373429 -1.1286e-06
9:120075305 T C 0.040349 -1.5943e-05
9:120079146 T C 0.137860 2.3022e-05
9:120086232 T C 0.825303 -3.4049e-06
9:120090220 A C 0.201933 -2.8559e-05
9:120103633 G A 0.042981 -2.1788e-05
9:120105508 C T 0.045049 -2.4830e-05
9:120105831 G A 0.061667 -9.6379e-06
9:120107999 G A 0.064241 -7.7509e-06
9:120108121 T C 0.071895 1.1872e-04
9:120110152 T C 0.983112 4.8890e-06
9:120114471 A G 0.692286 2.8254e-05
9:120116988 C A 0.593963 7.5129e-06
9:120123796 T G 1.721839 4.5778e-05
9:120125075 G A 0.069091 -2.1521e-05
9:120132358 G A 0.500302 -1.0256e-05
9:120136403 A G 1.462400 2.0492e-05
9:120137758 T C 0.961956 2.8310e-05
9:120142170 C T 0.047503 4.5434e-05
9:120142532 T C 0.062099 2.1019e-05
9:120145562 C T 0.061220 -4.0256e-06
9:120146772 G T 0.178368 1.7586e-05
9:120166065 G A 0.445902 -2.2369e-05
9:120166309 C A 0.085683 4.0749e-05
9:120172145 C A 1.943704 1.2534e-06
9:120172308 G A 0.050927 1.6768e-05
9:120175199 A G 0.287110 9.5537e-06
9:120179586 C A 0.741217 -3.4321e-06
9:120189021 A G 0.065127 -4.6029e-08
9:120196911 C A 0.069393 -8.7653e-06
9:120197413 T C 0.237770 1.6247e-05
9:120199140 T C 0.482473 -5.4739e-05
9:120199350 A G 0.241301 1.9668e-05
9:120203604 A G 1.233781 -3.4190e-05
9:120205093 G A 0.023156 1.3846e-05
9:120209679 C A 0.193935 9.3214e-06
9:120214522 T G 0.796698 -6.5228e-05
9:120219923 G A 0.569110 -2.4204e-05
9:120226637 T C 0.255868 4.4011e-06
9:120229555 A G 0.701608 3.4844e-05
9:120242126 T C 0.125630 -3.7396e-06
9:120242795 G C 0.704497 -2.2805e-05
9:120249201 T C 0.166540 -2.3348e-06
9:120250729 G A 0.071197 2.0912e-05
9:120251346 T C 0.072814 -1.6770e-05
9:120254820 G A 0.214958 -6.0530e-06
9:120255044 T C 0.045857 -3.2048e-05
9:120262683 G A 0.074216 1.8631e-05
9:120263905 G T 0.366473 3.9127e-05
9:120275276 C T 0.057759 -5.9585e-05
9:120275817 T C 0.301485 8.2989e-05
9:120280176 T C 0.057607 -6.9372e-06
9:120280177 A G 0.073223 -1.1249e-05
9:120285351 C T 0.316215 2.6802e-05
9:120289597 G T 0.082528 -4.6785e-06
9:120289950 A G 0.034302 1.6843e-05
9:120292334 T C 1.224105 -2.1014e-05
9:120297754 C T 0.754612 -3.8722e-05
9:120301243 T G 0.043374 -5.7473e-05
9:120302915 C A 0.044487 1.2916e-05
9:120307421 A C 0.053296 -5.8155e-05
9:120320385 G A 0.030267 -1.0682e-05
9:120325958 G A 0.471729 -1.1286e-05
9:120337335 A C 0.050791 4.1278e-05
9:120343164 T G 1.352773 1.8366e-05
9:120353610 A G 0.253729 7.7294e-06
9:120357990 A G 0.102503 -1.4170e-05
9:120358843 A G 0.092513 -2.2177e-05
9:120358941 T G 0.081298 -7.1600e-06
9:120360094 C A 0.388016 1.5864e-05
9:120361282 T C 0.310025 -5.7349e-06
9:120368476 A G 0.096502 5.1213e-07
9:120377178 C T 0.674483 -3.5187e-05
9:120381246 A G 1.619057 -1.7354e-05
9:120382927 C T 0.860634 -7.1584e-06
9:120388860 G A 0.059963 -8.7634e-06
9:120394859 G T 0.186801 4.1729e-05
9:120402514 C G 0.233362 -3.1243e-05
9:120412327 A G 0.235861 2.5130e-05
9:120414212 A G 1.026739 9.7885e-06
9:120422199 A G 0.258403 -6.8941e-06
9:120424596 T G 1.647737 3.8561e-05
9:120427484 A G 1.334447 1.5481e-06
9:120443296 A G 0.155254 1.0008e-04
9:120445217 A G 1.333755 -2.6724e-06
9:120475302 G A 0.118077 7.2941e-05
9:120475602 T C 0.125188 4.6382e-05
9:120476365 A G 0.025746 1.6559e-05
9:120480893 C T 0.314933 -4.1718e-05
9:120492632 G A 0.049645 2.8379e-05
9:120496293 G T 1.119557 -1.0113e-04
9:120497505 A C 0.078682 -3.6832e-05
9:120497729 T G 0.128058 4.0021e-05
9:120510290 G A 0.050606 1.6591e-05
9:120512959 T G 0.044883 -3.9565e-06
9:120513185 T C 0.898665 -5.8251e-05
9:120514179 G A 0.043673 9.8710e-06
9:120518991 C T 1.492674 -1.5246e-05
9:120521939 G A 0.104882 -3.3494e-06
9:120529450 A C 0.040894 -3.2866e-06
9:120534666 T G 1.114649 -9.1672e-05
9:120535148 A G 0.263717 6.5615e-05
9:120545450 A G 0.170513 -1.8290e-04
9:120546492 T G 0.080808 -1.8124e-05
9:120547195 T C 0.054582 -1.4163e-05
9:120556429 C A 0.351760 6.5313e-05
9:120557580 T G 0.039297 -5.2198e-05
9:120562391 G A 0.295691 3.5699e-06
9:120578794 T G 0.077718 3.5870e-05
9:120595078 C A 0.439566 2.8217e-05
9:120601908 G A 0.126130 -1.0042e-04
9:120605776 G A 0.167115 1.7534e-05
9:120609123 G T 0.047068 1.7962e-05
9:120609288 T G 0.266443 -3.0896e-05
9:120611199 C T 0.044082 -2.2922e-05
9:120613486 A C 1.221248 -2.0432e-05
9:120619093 C T 0.199871 -2.9200e-05
9:120629782 A G 0.050625 -4.2157e-05
9:120634674 C T 0.861540 -2.8675e-05
9:120650404 A G 0.096482 -2.1328e-05
9:120666202 C T 0.327280 -1.2131e-05
9:120689771 A C 0.031549 -6.0032e-06
9:120691229 G A 0.062735 -1.5514e-05
9:120698815 A C 0.072590 -2.3891e-05
9:120703141 A G 0.864370 -1.3972e-05
9:120707625 T C 1.242298 -1.8288e-05
9:120725211 T C 0.366207 -2.0164e-05
9:120732186 A G 1.460138 4.5884e-06
9:120732724 T C 1.657786 -2.8278e-05
9:120737618 C A 0.548807 3.2359e-05
9:120754973 C A 0.138490 4.0090e-06
9:120761394 G A 0.114302 -2.4080e-05
9:120766385 T G 1.912914 2.2145e-06
9:120770009 G A 0.897542 -2.5595e-05
9:120772012 C T 0.170312 -1.2344e-05
9:120779801 A G 0.073028 2.1852e-05
9:120782747 A C 0.414021 5.3852e-05
9:120783486 A G 0.985644 -1.9845e-05
9:120799516 T C 0.080662 1.2691e-05
9:120808524 T C 1.281481 2.2018e-05
9:120809135 A G 0.045575 6.6852e-07
9:120813621 T A 1.889395 6.8611e-06
9:120841269 C T 0.559885 -4.1041e-05
9:120853719 G A 0.122196 3.2237e-06
9:120854100 G A 1.734696 2.1074e-05
9:120854506 C T 0.101195 7.1757e-06
9:120858625 C T 1.912645 1.5930e-05
9:120863107 T G 0.227698 -1.1156e-05
9:120863670 G A 0.122601 2.3665e-05
9:120904205 T C 0.053868 4.0729e-05
9:120904826 G A 0.046526 -9.5993e-06
9:120913104 C T 1.830107 -8.2184e-06
9:120914460 A G 0.283429 9.1729e-06
9:120922648 T C 0.144410 -6.2530e-06
9:120923514 T C 0.073216 -3.0775e-05
9:120950073 T G 0.944707 -4.2586e-05
9:120967475 G A 0.405316 1.6981e-05
9:120967585 G T 0.527333 -8.9707e-06
9:120973280 A G 1.766541 -4.7116e-05
9:120976387 T C 0.063508 -6.7893e-06
9:120990675 C T 0.100965 -3.2676e-05
9:120992435 T C 0.032841 5.0233e-05
9:120992730 C T 0.185363 2.1853e-06
9:120997473 G A 0.667868 -1.2703e-05
9:120999393 A C 0.034824 -3.7622e-05
9:121003696 G A 0.773211 -1.6496e-05
9:121003878 C T 0.048843 -5.8699e-06
9:121008744 T C 0.096492 -1.9483e-05
9:121014800 G T 0.140229 1.7382e-05
9:121018005 T G 0.021140 -4.1458e-06
9:121020679 T G 0.137049 -2.7946e-05
9:121025063 G C 1.747939 -2.6361e-05
9:121025957 C T 0.796639 1.6524e-05
9:121031029 G A 0.499695 -9.9180e-06
9:121044239 A C 0.080188 1.8829e-06
9:121044315 A G 0.061693 -7.0105e-07
9:121045042 C T 0.181458 1.2895e-05
9:121051225 A G 0.127292 -2.1441e-05
9:121055047 C T 1.543991 -1.7509e-05
9:121058210 G A 0.101659 -5.3248e-05
9:121060375 A G 0.022792 -5.2489e-06
9:121065226 C T 0.053644 -3.3934e-06
9:121074421 G A 0.230321 2.2492e-05
9:121079476 G A 0.645030 -1.0686e-05
9:121080941 T C 0.299856 1.8747e-05
9:121090931 G A 0.085333 -2.0725e-05
9:121091213 C A 0.051138 1.1217e-05
9:121099040 G A 1.233969 -1.8113e-05
9:121110545 A C 0.067065 3.9774e-05
9:121111361 T C 0.046347 1.7017e-05
9:121114244 T G 0.141106 -4.1238e-05
9:121117392 G A 1.081947 -1.8074e-05
9:121127832 T C 0.038216 1.6557e-05
9:121136736 C A 0.088663 -3.2228e-05
9:121137820 A G 0.065543 -2.2116e-06
9:121139503 T C 0.158377 -3.8434e-05
9:121150561 A G 0.063589 -4.9201e-06
9:121161154 A G 0.062722 -8.2160e-06
9:121162157 T C 1.828481 -3.9433e-05
9:121163842 C T 0.496699 2.1613e-05
9:121165395 A C 0.031225 1.4488e-05
9:121166361 A G 1.586229 -2.1391e-05
9:121169876 A G 0.241428 -1.1275e-05
9:121170946 T C 0.158847 -4.3205e-05
9:121177842 A G 1.102672 -3.9134e-05
9:121183669 A C 0.246245 -7.4364e-06
9:121190095 C T 0.358463 -1.8506e-05
9:121196402 G A 0.395445 1.3178e-05
9:121201172 A G 0.061148 -1.8787e-06
9:121204218 C T 0.037762 -2.1078e-05
9:121208879 G A 0.020458 9.1585e-06
9:121211618 G A 0.181383 5.7564e-05
9:121212419 T C 0.056607 -3.3568e-05
9:121216964 T G 0.051216 -7.5015e-06
9:121230521 G A 0.977815 5.6282e-06
9:121230943 C T 0.039339 1.4842e-05
9:121232476 G A 0.484066 1.3697e-05
9:121237795 G A 0.290092 1.8060e-05
9:121243073 G A 0.493142 1.3143e-05
9:121247445 A G 0.027538 3.1245e-05
9:121256421 C T 0.296373 1.0150e-05
9:121264269 C G 0.030173 5.0268e-05
9:121264294 T C 0.200388 -5.3507e-06
9:121277010 C T 0.386854 -1.7250e-06
9:121277627 T C 0.049314 -1.2342e-05
9:121280604 G C 0.046597 3.5978e-08
9:121282982 G A 0.159971 -1.0198e-05
9:121284803 A C 0.034542 -7.9036e-06
9:121284915 A G 0.127960 -1.2821e-05
9:121289119 T G 0.795364 5.8470e-05
9:121293294 T C 0.075855 6.7465e-06
9:121295016 C G 0.077929 2.0121e-05
9:121295261 G A 0.060716 -7.2765e-06
9:121295871 T G 0.027674 -2.1458e-05
9:121312231 A G 0.127879 3.6168e-05
9:121316035 C T 0.054627 -4.7108e-05
9:121318564 G A 0.128265 -1.5009e-05
9:121320294 T C 1.596294 -1.1810e-04
9:121321292 G C 1.130067 4.8160e-05
9:121321501 G A 1.446207 -2.2181e-05
9:121322680 T C 0.323872 9.7331e-06
9:121324544 G A 0.068471 7.1371e-06
9:121325051 T G 0.209366 1.1961e-05
9:121325521 G A 1.022357 -3.7947e-05
9:121332922 G T 1.240863 -8.1072e-05
9:121342648 A G 0.023720 -5.1136e-06
9:121342906 T C 0.133092 5.8370e-06
9:121343221 C A 0.075790 2.3994e-06
9:121344156 T G 0.077429 -4.9313e-06
9:121346707 G A 0.280611 -6.3091e-05
9:121357245 T C 0.193961 -1.0842e-05
9:121359286 A G 0.999026 -1.0271e-04
9:121361774 G A 0.041339 -1.4639e-05
9:121366051 G T 0.085761 1.8722e-05
9:121371541 G T 1.291462 2.8208e-05
9:121375928 A G 0.162428 -1.7541e-05
9:121384584 T C 0.051083 -1.2989e-05
9:121386266 C T 0.806438 -2.3091e-06
9:121390422 G A 0.048084 1.7873e-05
9:121393211 T G 0.094742 1.0812e-05
9:121395755 A G 0.095895 5.2904e-05
9:121396224 T C 0.151421 1.5139e-05
9:121399229 A G 1.871936 -2.6705e-05
9:121406193 G T 0.059003 -2.0975e-05
9:121417796 G A 0.045208 8.6032e-07
9:121417825 A C 0.026184 1.9089e-06
9:121422245 G A 0.039677 -3.8895e-05
9:121423783 T C 1.407965 1.7154e-05
9:121435414 C T 0.204896 -1.7961e-06
9:121445393 C T 0.077082 -4.9106e-05
9:121446854 C A 0.974517 -8.9923e-07
9:121451886 A G 0.452299 1.9918e-05
9:121453453 A C 0.056003 1.6183e-05
9:121454624 A G 0.022685 -2.4833e-05
9:121457100 C T 1.514226 1.0359e-05
9:121464359 C T 0.112273 1.3967e-05
9:121465376 G A 0.074709 1.2485e-09
9:121466476 C T 1.078063 2.0631e-05
9:121468282 G T 0.371712 -1.5108e-05
9:121477625 A G 0.109443 9.4993e-06
9:121478139 T C 0.063849 1.5234e-05
9:121495855 G A 0.516593 -2.2989e-05
9:121497238 T C 0.525700 2.1522e-05
9:121505771 A G 0.031868 -2.2150e-05
9:121506349 C T 0.497929 1.4424e-05
9:121508923 A G 0.390820 1.3621e-05
9:121526501 A C 0.044627 1.0787e-05
9:121526680 A G 1.084596 1.4959e-06
9:121529334 A C 1.427034 -2.7471e-05
9:121539628 T C 0.096726 4.4711e-05
9:121541672 G A 0.505693 -1.4202e-05
9:121544624 G T 0.031887 2.1588e-05
9:121545222 G A 0.438725 -2.1051e-05
9:121546954 G T 1.598981 -2.6168e-05
9:121548357 A G 0.028268 1.1332e-05
9:121553766 G T 0.048457 5.5511e-06
9:121554770 A G 0.054420 1.7792e-05
9:121555979 C A 0.259845 -1.4213e-05
9:121560983 A G 0.074936 -3.5368e-05
9:121561503 A G 1.124559 -1.4918e-06
9:121565950 G A 0.181448 -3.3938e-06
9:121578410 G A 0.022140 -2.5801e-05
9:121585386 T G 0.095486 4.0472e-07
9:121591810 G A 0.494748 -1.9155e-05
9:121596013 C G 0.073609 3.8222e-05
9:121610383 A G 0.056007 -4.4776e-06
9:121615886 G A 0.043952 5.4881e-05
9:121630435 T G 0.051816 1.7170e-06
9:121631893 A T 0.033010 1.0897e-05
9:121633851 T G 0.033270 -1.7050e-05
9:121636304 A G 0.061096 -2.9779e-05
9:121640170 T C 0.089023 -3.5572e-06
9:121641752 G A 0.035321 -1.7111e-05
9:121646625 T C 0.508773 -2.5961e-05
9:121649552 A C 0.058785 -1.9192e-05
9:121650477 G A 0.029485 -1.7678e-05
9:121650692 T G 0.238383 1.8170e-05
9:121651283 G A 0.060259 2.2274e-06
9:121652436 C A 0.880563 6.7399e-06
9:121666939 A G 0.108677 1.0248e-05
9:121669089 T C 0.419176 4.8073e-06
9:121672709 G A 0.043692 5.8412e-05
9:121674868 T C 0.028154 1.9493e-05
9:121688482 G A 0.091120 8.0257e-06
9:121702102 T C 0.421087 6.7710e-06
9:121705002 T G 0.232453 6.8920e-05
9:121713967 C G 0.029823 4.3796e-06
9:121714006 A G 0.107112 -2.5121e-05
9:121714287 T C 0.031514 -1.7584e-05
9:121717633 G A 0.058551 -2.3691e-05
9:121719114 C T 0.174995 4.0422e-05
9:121720330 C A 0.032880 -2.4637e-05
9:121724406 T C 0.617437 1.1044e-05
9:121725110 A G 0.095044 2.7336e-05
9:121733183 G A 0.237922 2.9571e-05
9:121740850 G A 1.617836 9.4797e-06
9:121744332 T C 1.957262 -2.5672e-05
9:121755762 G A 0.036649 1.1131e-05
9:121757511 G T 0.123994 -2.5861e-05
9:121757790 G A 0.107057 2.0774e-05
9:121758137 A G 0.025266 -2.8545e-05
9:121760156 G C 0.058383 3.1887e-05
9:121762941 G T 1.831986 4.5732e-06
9:121770219 A G 0.049291 1.2560e-05
9:121771094 G A 0.548905 -3.3364e-05
9:121775579 G A 0.092967 9.1775e-06
9:121776989 G T 0.137208 -3.9718e-05
9:121781451 C T 0.021594 1.7774e-05
9:121782996 A G 1.034214 -3.9391e-05
9:121792719 G A 1.700199 1.4899e-05
9:121796042 C T 0.651340 -2.3445e-05
9:121802824 C T 0.081288 2.5522e-05
9:121803081 G A 0.173136 8.3937e-06
9:121805633 C A 0.040566 -2.3309e-05
9:121812096 C T 0.638168 1.8385e-05
9:121814095 C T 0.029018 8.9382e-06
9:121814894 C T 0.052414 4.5826e-06
9:121819347 T C 0.587274 4.9928e-06
9:121821520 A G 0.335982 -1.4875e-05
9:121821911 C G 0.382241 1.1518e-05
9:121834728 G A 0.372708 1.2175e-05
9:121835327 A G 0.301855 -1.8821e-05
9:121837015 A C 0.095119 1.3600e-05
9:121837315 C T 0.417335 2.3209e-05
9:121840391 A G 1.353256 2.1905e-05
9:121840500 G A 0.039482 2.4210e-05
9:121841501 C T 0.033964 -2.5173e-05
9:121841957 G A 0.103545 -3.3228e-06
9:121842266 G A 0.153070 -2.0469e-05
9:121843974 G A 0.049051 -1.9704e-05
9:121844326 T C 0.883037 -8.5520e-05
9:121845109 C T 0.026421 1.1700e-06
9:121850608 A C 0.029625 1.3956e-05
9:121850868 G A 0.108203 1.6450e-05
9:121851610 A G 0.074475 -2.0495e-05
9:121852082 G A 0.123212 -2.4760e-05
9:121852446 A G 0.087780 1.9823e-06
9:121857558 C G 0.722229 4.3176e-05
9:121859293 C T 0.171318 -3.8592e-05
9:121859463 G A 1.977640 -6.2653e-05
9:121880930 A G 0.472300 1.2231e-05
9:121881550 T C 0.034020 5.3488e-06
9:121902171 A C 0.047882 -3.2386e-06
9:121903348 A G 0.520845 -1.4487e-05
9:121909742 T C 0.043131 -1.3601e-06
9:121911162 G A 0.158179 -4.2717e-05
9:121914488 T C 1.128804 -8.6015e-07
9:121921277 T C 0.050486 -5.5749e-06
9:121937990 A C 0.157841 1.4133e-05
9:121943992 T C 0.021656 7.1331e-05
9:121946932 C T 0.102338 -1.3023e-05
9:121949307 C T 0.197869 -2.1177e-05
9:121951652 T G 0.054286 -5.0174e-06
9:121956076 A G 0.347287 1.6953e-05
9:121959570 T C 0.064391 -1.0039e-05
9:121960660 T C 0.081525 2.2268e-05
9:121967454 A G 1.622111 2.5793e-05
9:121968105 T G 0.633722 -2.4402e-05
9:121971069 T C 0.062829 -2.8680e-05
9:121976044 A G 0.096976 -3.0901e-06
9:121977762 C T 0.352506 -7.7797e-06
9:121984553 G A 0.513889 4.3443e-05
9:121988899 G T 0.920094 -1.0178e-05
9:121994900 C T 0.832898 -2.2423e-05
9:121998762 G T 0.064115 -3.4430e-05
9:122016708 T C 0.053741 -1.0576e-05
9:122018796 G C 0.067007 4.2129e-05
9:122020060 A G 0.112539 4.2780e-06
9:122020180 T C 0.150960 -4.0052e-05
9:122028789 T G 0.308269 -6.5688e-06
9:122031603 C T 0.502016 1.2391e-05
9:122032483 C T 1.845726 -9.1200e-06
9:122039564 A G 0.057049 2.3470e-05
9:122043556 C T 0.517070 2.0246e-05
9:122045163 A G 0.037473 1.6840e-05
9:122047975 A C 0.034662 -1.5410e-06
9:122055148 G A 0.737348 2.9742e-05
9:122059315 A G 0.878898 9.1168e-06
9:122071394 T C 0.904482 -5.1208e-07
9:122094173 G A 0.296746 5.0927e-06
9:122098205 C T 0.254875 2.5469e-06
9:122113902 G T 0.702429 2.2990e-07
9:122116059 G T 0.024204 2.1291e-05
9:122118621 G C 0.284516 -1.0288e-05
9:122124789 A G 0.564176 3.5967e-05
9:122126478 G A 1.180750 -4.2102e-06
9:122133105 T G 0.311278 -3.2948e-05
9:122134814 C T 0.238977 1.3805e-05
9:122136994 A C 0.046347 6.4893e-06
9:122157418 G T 0.180932 -1.0152e-06
9:122164937 A C 0.050745 1.1544e-06
9:122165487 T C 1.029803 1.9351e-05
9:122174362 C T 1.281679 3.1649e-05
9:122175586 G T 0.085313 -1.8918e-05
9:122178382 C T 0.037489 -2.0945e-05
9:122178787 T C 0.061680 -1.4031e-05
9:122180922 T G 0.203981 7.8002e-05
9:122186590 C A 0.054643 1.8821e-05
9:122197736 A C 1.711037 -4.6017e-06
9:122198190 C T 0.281608 -2.5453e-05
9:122199508 T C 1.429754 1.7643e-05
9:122204176 C T 0.133877 -2.8976e-05
9:122210887 A G 0.060343 -7.4429e-06
9:122211776 A G 0.053089 -6.6083e-06
9:122213471 T C 0.029998 -1.8343e-05
9:122215618 A G 0.291254 -2.5808e-05
9:122218834 T C 0.807772 1.0666e-05
9:122222907 A C 1.142862 1.8246e-05
9:122235950 A C 1.581285 -3.6048e-05
9:122249042 T C 0.037700 -2.7774e-05
9:122249067 C T 0.122127 -4.9598e-05
9:122250294 A T 0.105363 9.0688e-06
9:122253419 T C 0.023980 2.7671e-05
9:122254248 C T 1.014460 -1.3395e-06
9:122258577 T C 0.117304 -4.0889e-05
9:122260443 G T 0.132956 -7.2391e-05
9:122260800 A G 0.915024 -2.7145e-06
9:122261157 C T 0.427018 1.2927e-05
9:122262471 T C 0.038038 2.6099e-05
9:122270498 C A 0.048006 3.1069e-05
9:122273329 T C 1.344827 -4.3509e-05
9:122274969 G A 0.188738 4.0246e-05
9:122277529 A C 1.313183 -4.2293e-05
9:122277771 A G 0.272575 -5.5194e-05
9:122279421 G T 1.408951 -5.1163e-05
9:122283627 T G 0.047805 3.0260e-05
9:122284089 T C 1.009423 -2.6484e-06
9:122289187 G T 1.134179 -8.4402e-07
9:122290973 C A 0.080656 1.9481e-05
9:122301156 T C 1.137389 -3.2847e-05
9:122319467 T C 0.325978 3.1849e-05
9:122319889 A G 1.547318 4.4812e-05
9:122333870 T C 0.089299 1.1673e-05
9:122341917 T C 0.377353 3.0629e-05
9:122343615 G A 0.028528 -2.2382e-05
9:122354159 G A 0.067250 1.0536e-05
9:122357591 C T 0.071204 -2.1206e-06
9:122357647 G A 0.991207 3.0617e-05
9:122362629 A G 0.075797 1.3735e-05
9:122363858 G A 0.025499 -7.4665e-06
9:122364808 G C 0.026327 2.6110e-05
9:122366828 T C 1.019170 3.4355e-05
9:122370268 T G 0.061648 6.3084e-05
9:122377726 G A 0.057221 3.5417e-06
9:122379090 C A 0.021049 -8.0545e-07
9:122380174 T C 0.177118 -4.0514e-05
9:122390930 T C 0.038661 -4.6807e-06
9:122396082 C A 0.125532 -4.5389e-07
9:122416904 T G 1.002438 2.3349e-05
9:122416955 T C 0.109560 -2.0071e-05
9:122420219 C G 0.155209 -8.1557e-06
9:122431826 C T 0.032504 -2.6956e-05
9:122434492 C T 0.627980 2.7804e-05
9:122436623 T C 0.527658 3.9770e-05
9:122439147 A G 1.189037 1.0191e-05
9:122443237 T C 0.057211 1.4751e-05
9:122443275 C T 0.117729 2.1187e-05
9:122448779 T C 0.245109 6.6503e-05
9:122461528 C T 0.158643 3.6543e-05
9:122461649 A G 0.132702 -3.8261e-05
9:122465539 C A 0.093275 2.5413e-05
9:122468385 C G 1.060652 -3.2935e-06
9:122473586 C T 0.560233 1.6514e-06
9:122474518 T G 0.072904 3.5564e-05
9:122474896 G A 1.838338 5.6970e-05
9:122476126 A G 0.275976 5.2181e-06
9:122493643 T C 0.501194 -8.6083e-06
9:122494111 C T 0.055241 2.4362e-05
9:122507381 A G 0.063618 5.6288e-05
9:122507461 C T 1.114626 4.2843e-05
9:122513619 T C 0.154939 2.8109e-05
9:122514936 T C 0.024477 1.8822e-06
9:122516602 G A 0.182428 -9.2565e-06
9:122523457 G A 0.128983 -4.0013e-05
9:122525808 A G 0.048330 -2.0738e-05
9:122526776 C A 0.042673 -5.0036e-05
9:122530194 C T 1.339653 6.8187e-05
9:122535333 C T 0.125058 -6.4644e-05
9:122541037 G A 0.564978 5.1984e-05
9:122552982 T C 0.459421 5.7509e-06
9:122556086 T G 0.116788 -2.3484e-05
9:122557517 G A 0.190313 2.4244e-05
9:122564984 A G 0.080792 -2.2872e-05
9:122566486 G A 1.056266 5.3597e-05
9:122566891 T C 0.515307 -9.7070e-06
9:122568111 T C 0.187128 5.5891e-05
9:122571262 A C 0.069152 4.5814e-05
9:122574669 T C 1.549934 2.0610e-05
9:122579220 A G 1.384750 1.3264e-06
9:122583858 A G 0.039537 -2.7076e-05
9:122587246 T C 0.043822 -1.9651e-05
9:122588040 T C 0.543624 -2.1331e-05
9:122588323 C T 1.892557 -5.7101e-06
9:122589404 C T 0.048499 4.9435e-06
9:122590492 A C 0.151106 -8.6242e-06
9:122592514 G A 1.460453 1.9055e-05
9:122596115 C T 1.459518 1.9291e-05
9:122602488 C T 1.491564 1.0971e-05
9:122602506 T G 0.042355 -1.4138e-05
9:122605088 T C 0.246576 -7.2458e-06
9:122605559 T C 0.237926 -1.5552e-05
9:122608590 A C 0.049849 9.3733e-06
9:122608692 G A 0.997127 1.7406e-05
9:122609065 A G 1.408698 -7.0532e-06
9:122610092 A C 0.097544 -4.2997e-05
9:122612566 T C 0.049363 2.4930e-05
9:122614778 C T 0.089646 -3.3749e-05
9:122623813 G A 0.697103 -1.4563e-05
9:122624393 T C 0.045643 7.5679e-06
9:122624621 T C 0.123721 -1.3802e-05
9:122624746 C A 0.081779 -1.5119e-05
9:122624757 G A 0.457713 4.9544e-06
9:122625226 C A 0.222281 1.3044e-06
9:122625674 G A 0.035165 -7.0828e-06
9:122640349 G T 0.207460 5.8631e-06
9:122642149 G A 0.025502 2.9438e-05
9:122642794 C T 0.036759 8.2094e-06
9:122643777 A T 0.068088 -5.0631e-06
9:122644820 C T 1.913447 -2.7600e-05
9:122652244 C T 0.032478 -2.8737e-05
9:122652870 T C 1.265479 4.7293e-05
9:122656250 A G 0.039917 1.9605e-05
9:122657312 G A 0.758267 2.9949e-05
9:122664468 G T 1.189897 5.8395e-05
9:122676137 G A 0.022364 -4.1889e-05
9:122676273 T G 1.245141 9.7893e-05
9:122676538 A G 1.440459 3.4470e-05
9:122678229 A G 0.028339 1.7078e-06
9:122678582 G A 0.269199 -2.1810e-06
9:122688811 G A 0.681802 -6.6108e-06
9:122696006 G C 1.905423 -1.3578e-06
9:122696908 T C 0.055224 1.5953e-05
9:122700762 T C 0.079166 1.7768e-05
9:122705683 A G 0.400840 -1.0789e-05
9:122708998 T C 0.038898 -5.4266e-05
9:122720621 G A 1.958304 -9.2199e-06
9:122722423 G A 0.504995 1.5245e-05
9:122724943 A G 0.071359 -6.8661e-06
9:122731225 G A 0.043871 -4.6927e-05
9:122734198 C T 0.041209 -3.9505e-05
9:122734446 T C 0.443773 1.1903e-05
9:122739681 T G 0.059593 -2.4319e-05
9:122752430 T C 0.026567 1.7523e-06
9:122760264 C T 0.034007 -3.3501e-05
9:122760735 T C 0.655887 1.9715e-05
9:122766104 T C 0.516800 -6.0943e-05
9:122777019 T G 0.117629 -1.8703e-05
9:122781048 G A 0.357473 7.3020e-06
9:122781175 G A 0.038291 -3.3340e-05
9:122781549 A G 0.671399 2.8100e-05
9:122786147 G A 0.065001 9.0601e-06
9:122786574 T C 0.285263 -3.0412e-05
9:122786815 T G 1.580500 -1.9617e-07
9:122787821 C A 0.210716 1.9928e-05
9:122807192 C T 0.069964 -1.8191e-05
9:122814339 C T 0.327549 -1.8758e-05
9:122825066 T C 0.310557 2.3557e-05
9:122828025 A G 0.163544 -1.7316e-06
9:122828364 C T 0.036577 1.0401e-05
9:122842335 A G 0.051430 2.5690e-06
9:122845375 A C 0.611043 -2.3308e-05
9:122846246 G T 0.057075 -2.1136e-06
9:122860171 A G 1.228772 2.0784e-05
9:122861297 C T 0.461946 -3.3073e-05
9:122863506 A G 0.041586 -4.5801e-05
9:122863877 A C 0.296386 3.8813e-05
9:122868699 A G 0.523474 -1.4840e-05
9:122877786 T G 1.002603 1.0380e-05
9:122887345 G T 0.377882 -3.8420e-05
9:122901967 C A 0.038009 7.4908e-06
9:122902613 T C 0.055698 2.6143e-05
9:122902865 C T 1.480288 -2.0071e-06
9:122912108 A G 0.041498 -9.0496e-06
9:122915121 C T 0.028089 -1.5530e-05
9:122921694 A G 0.503564 -1.3058e-05
9:122923263 A G 0.037574 3.7069e-06
9:122929934 G A 0.021952 1.7015e-05
9:122931474 T C 0.069438 2.0922e-06
9:122944246 G A 0.057944 -5.3079e-07
9:122947669 T C 1.502714 9.3336e-06
9:122950964 C T 0.097310 2.7849e-05
9:122953388 A G 0.051326 -2.2482e-05
9:122955243 T G 1.524766 9.2151e-06
9:122957590 T C 0.057435 -3.2315e-05
9:122958858 G C 0.520221 1.4778e-05
9:122959147 C T 0.020098 2.3574e-05
9:122966188 T C 1.793763 4.7809e-05
9:122966360 C T 0.135640 3.4425e-05
9:122973369 C T 0.145329 1.5489e-05
9:122975191 A G 0.053894 3.8974e-05
9:122982424 C G 0.034007 -3.7465e-06
9:122984084 C T 0.095476 4.5561e-05
9:122984658 A G 0.021945 3.1956e-05
9:122988145 C T 0.065962 -9.3119e-06
9:122994202 G T 0.061239 -2.6767e-05
9:123001627 G C 0.505953 3.4259e-05
9:123005508 C A 1.187222 -7.8161e-06
9:123011212 T C 1.690439 3.1353e-05
9:123030059 G A 1.921467 5.0025e-05
9:123041996 G A 1.856522 2.9356e-05
9:123047135 C G 0.066244 -3.0514e-05
9:123047237 G A 0.047723 4.0424e-05
9:123053324 A G 1.785844 -6.0293e-06
9:123056637 A G 0.107365 -2.5669e-05
9:123062320 T C 1.951650 -3.1634e-05
9:123062363 G C 0.085959 -7.2009e-07
9:123069187 T C 0.095982 -9.6827e-06
9:123075135 A G 0.320162 1.0874e-05
9:123075240 A G 0.046483 9.1575e-06
9:123084681 T C 0.066156 -1.9103e-05
9:123086642 T C 0.134478 -4.5990e-05
9:123089038 T C 0.137571 -1.8328e-05
9:123091296 T C 0.053115 6.5257e-05
9:123093019 A G 0.154595 1.5385e-05
9:123096246 A C 1.906059 -3.6102e-05
9:123101033 A G 0.055507 -4.1186e-06
9:123107908 A G 0.068188 -1.9551e-05
9:123114345 C T 0.409471 -1.8900e-05
9:123116200 T C 0.024840 1.0796e-06
9:123118458 T C 0.217074 6.7102e-06
9:123119421 T C 1.450725 -1.0876e-05
9:123122883 C T 0.927725 -9.0291e-06
9:123124504 T C 0.783627 -3.2754e-06
9:123133890 T C 0.473400 6.5319e-06
9:123134187 T C 0.683941 7.4181e-06
9:123136204 A G 0.031332 -2.6553e-05
9:123137313 A G 0.026281 -3.9374e-05
9:123137705 G A 0.690770 2.5378e-05
9:123139224 A G 0.036639 8.4832e-07
9:123147226 G A 1.373737 7.9651e-07
9:123151125 T G 0.344681 -2.1598e-05
9:123160906 T C 0.025723 1.4738e-05
9:123162392 T C 0.301969 -1.3707e-05
9:123166107 G A 0.171841 2.8574e-05
9:123171755 C T 0.505106 3.9444e-06
9:123172518 A C 0.278190 2.5290e-06
9:123172902 G C 0.127996 -1.4332e-05
9:123179940 G A 1.881151 -2.6689e-05
9:123185724 C T 0.708775 1.1383e-05
9:123194639 C T 0.022653 -1.2855e-06
9:123195136 C G 0.196256 -2.8618e-05
9:123198595 A G 0.128684 -2.1208e-05
9:123202997 C T 0.257735 -1.7561e-05
9:123205698 T C 0.062557 1.8056e-05
9:123205705 T C 0.046276 -3.8167e-05
9:123205912 G C 0.056208 -5.8383e-06
9:123205981 T C 0.055517 -3.6029e-06
9:123225926 C T 0.733797 -5.8372e-06
9:123254403 A G 0.069259 1.9661e-05
9:123280950 C T 1.867496 1.9309e-06
9:123287407 G C 0.166092 -3.8716e-05
9:123291036 G C 1.865960 4.6900e-07
9:123302852 C T 1.874172 4.1101e-06
9:123314133 A G 0.069331 -1.9934e-05
9:123322700 A G 1.497653 1.8201e-05
9:123325171 C T 0.120878 6.7207e-06
9:123330837 T C 0.080717 -1.0730e-05
9:123337634 T G 0.319831 8.5462e-06
9:123346653 A G 0.036749 2.6288e-05
9:123349796 C T 0.664313 -4.7224e-06
9:123359800 C T 0.158104 -2.6488e-06
9:123360969 G C 0.073463 -2.5023e-05
9:123365330 T C 0.083327 -5.6622e-07
9:123370345 G C 1.383131 -5.5816e-06
9:123383909 T C 0.979597 4.6507e-06
9:123404576 T C 0.037269 -2.3332e-06
9:123410819 T C 1.400386 7.9545e-07
9:123436640 A G 0.025866 1.6505e-05
9:123439233 C G 0.139973 -1.0737e-05
9:123454085 T G 0.032611 -2.6951e-05
9:123456755 T C 0.024629 -1.1287e-05
9:123463476 T C 0.160295 -3.0193e-06
9:123467570 T C 1.389837 1.6409e-06
9:123476257 A G 0.047035 6.0247e-06
9:123479457 G A 1.391573 8.5399e-06
9:123498335 T C 0.281254 -5.7587e-06
9:123521842 C A 0.076553 -1.0197e-05
9:123525175 C A 0.303430 -1.7104e-06
9:123541418 G T 0.026690 -1.1070e-05
9:123546158 C T 0.053335 -1.5022e-05
9:123557999 C T 0.047262 -6.4373e-06
9:123562020 T G 0.063186 3.4281e-05
9:123570261 A G 0.126431 -1.7498e-05
9:123578733 A G 0.061992 2.2730e-06
9:123586737 G T 1.161788 -4.0057e-05
9:123607829 T C 0.037097 -3.0219e-05
9:123610397 T C 0.141190 1.8701e-05
9:123616858 G T 0.327627 4.2776e-06
9:123623772 A G 0.080974 4.9524e-06
9:123627662 C T 0.201326 9.4700e-06
9:123631642 C G 1.200861 -6.2763e-05
9:123636375 T C 0.035058 4.0760e-05
9:123636411 T C 0.188878 3.0892e-05
9:123648718 A G 0.124461 1.3290e-05
9:123652898 C T 1.284039 -8.6500e-05
9:123655084 C A 0.033094 -5.2550e-06
9:123675895 G A 0.040755 -1.1058e-05
9:123679085 T C 0.064598 1.5379e-06
9:123683613 T C 0.037158 -1.6724e-05
9:123686299 G A 0.022802 3.8786e-06
9:123688217 A G 0.133514 -4.6035e-05
9:123690239 A G 1.136532 -1.8917e-05
9:123696756 A G 0.031312 4.9316e-06
9:123698680 T C 0.326296 2.1359e-06
9:123703686 C T 0.145231 3.3353e-05
9:123713423 T C 0.030813 -3.9130e-06
9:123725926 G T 0.139882 -4.9201e-05
9:123729962 C T 0.154553 -5.8758e-05
9:123754777 T C 0.055708 8.6171e-06
9:123755576 C A 0.026609 2.0424e-05
9:123756965 C T 0.090617 -7.7944e-06
9:123757412 A G 1.069149 -3.1802e-05
9:123769200 T C 0.874490 -1.0741e-05
9:123770436 C A 1.202991 -1.9374e-05
9:123771493 C T 0.224290 -3.7180e-05
9:123787999 A G 0.205977 1.0312e-05
9:123804459 T C 0.037726 -9.2136e-06
9:123834464 A C 0.070159 1.1293e-05
9:123836653 T C 0.864201 -6.0427e-07
9:123848158 G A 0.046302 -1.2199e-06
9:123850770 A G 1.372514 -3.8253e-05
9:123856925 G T 0.025847 -2.5768e-05
9:123860689 T C 0.854058 -1.2026e-05
9:123870336 A G 0.039447 4.6245e-06
9:123873476 A G 0.150713 4.5570e-06
9:123875921 G C 0.085833 2.4997e-06
9:123876305 A G 1.149091 -7.1970e-06
9:123878315 G A 0.062622 6.1764e-06
9:123887370 G A 1.390609 -4.0506e-05
9:123897495 G A 0.241496 1.3616e-05
9:123903840 A G 0.088656 -2.2381e-05
9:123910410 A G 0.049710 -2.1825e-05
9:123914874 T C 0.120511 4.8963e-06
9:123932039 A C 0.025872 -2.6143e-05
9:123936891 A C 0.287236 2.0786e-06
9:123940584 C T 0.047431 8.6677e-06
9:123965780 C T 0.224319 -4.1855e-05
9:123966330 T C 0.046162 9.9573e-06
9:123974024 C T 0.848634 -2.4393e-05
9:123974471 C T 0.028664 -1.6303e-05
9:123975873 C T 0.475468 -8.3766e-06
9:123977541 C T 0.048201 7.9087e-06
9:123993212 A G 0.094376 -1.5617e-05
9:123995163 G C 1.685528 -5.9972e-05
9:124009014 T C 0.110215 1.2743e-05
9:124025276 T C 0.064446 -1.2783e-06
9:124028828 A G 0.065751 3.7272e-06
9:124038450 A G 0.094733 -2.0623e-05
9:124040678 T C 0.406089 1.0755e-05
9:124040728 C A 1.335200 -5.3075e-05
9:124042944 T C 1.951215 -1.2841e-05
9:124046633 T G 0.069665 -1.8065e-05
9:124048128 T C 0.034042 -4.0052e-06
9:124050838 A G 0.250610 2.9676e-05
9:124061902 T C 0.909127 -6.2026e-05
9:124064928 T G 0.913668 -5.9432e-05
9:124074791 G T 0.119635 5.9598e-05
9:124085061 C T 0.070753 -4.7618e-06
9:124087915 T C 1.560466 -4.1986e-05
9:124092355 T C 0.417585 2.2031e-05
9:124098535 T C 0.064436 -2.8270e-05
9:124098846 T C 0.051813 -9.2599e-06
9:124110774 C A 0.130453 -4.4447e-06
9:124125520 G A 0.770738 3.7166e-05
9:124128354 C A 0.385432 4.8255e-05
9:124132918 T G 0.086086 -1.4995e-05
9:124135043 T C 1.138756 -1.4275e-05
9:124143300 C A 0.850296 2.8861e-05
9:124148424 G A 0.103616 5.5049e-06
9:124151022 A G 0.066302 3.4291e-06
9:124155626 T G 0.070691 6.5445e-07
9:124169238 G A 0.029518 -2.8518e-05
9:124185520 T C 0.064920 -3.1127e-05
9:124186753 G A 0.072570 8.4339e-06
9:124192482 C T 1.832541 -2.1749e-05
9:124198504 G A 0.046224 3.6632e-05
9:124204563 T C 1.133511 -1.4096e-05
9:124209542 A G 0.065147 5.4451e-06
9:124211829 G A 1.200855 -2.6723e-05
9:124214446 T C 0.031192 4.7842e-05
9:124225598 T C 0.287580 9.2633e-05
9:124231383 T C 0.108385 3.4945e-05
9:124241284 C T 0.273386 8.0198e-05
9:124241369 G T 0.697742 6.7763e-06
9:124259645 T C 0.634030 1.9611e-05
9:124261314 T G 0.108323 -2.9861e-05
9:124283089 A G 0.307386 -2.4426e-06
9:124287845 T G 0.047899 9.1096e-06
9:124291986 A G 1.367548 -2.2848e-05
9:124296310 T C 0.070324 -2.4099e-05
9:124301896 T C 0.066212 -2.0344e-06
9:124302473 C T 0.112575 3.6107e-05
9:124303214 C A 0.071330 -1.6974e-05
9:124320762 G A 0.648464 1.9762e-05
9:124322175 A G 0.101734 -1.2880e-05
9:124324637 T G 0.320938 9.3340e-06
9:124328239 C T 0.054585 1.1635e-05
9:124330970 C T 0.332236 1.4116e-05
9:124333150 A G 0.624481 -1.1854e-05
9:124333388 T C 0.033289 -2.6516e-05
9:124336967 G A 1.282929 -5.2879e-05
9:124337762 A G 0.270764 7.4236e-05
9:124344438 G A 0.624727 -4.5444e-05
9:124354844 G A 0.030546 2.7431e-05
9:124354939 A C 0.025587 -2.2428e-05
9:124361347 A C 0.663703 1.5941e-05
9:124364349 T C 0.546373 -6.0191e-06
9:124366565 G A 0.025872 -2.3803e-05
9:124372152 T C 0.365561 -1.6162e-05
9:124372312 T C 0.061583 -2.6425e-06
9:124375299 C G 0.261753 -7.1265e-06
9:124377411 G A 0.132310 2.2211e-05
9:124378942 G A 1.057721 4.4991e-05
9:124389753 T C 0.460511 2.6177e-05
9:124390320 C T 1.573154 1.1056e-06
9:124390389 T C 0.206843 -4.8150e-05
9:124390981 A G 1.352704 2.4084e-05
9:124391684 A G 0.295286 -1.6087e-05
9:124400845 G A 0.574615 9.0830e-07
9:124401320 G A 0.135886 1.8618e-05
9:124405014 T C 0.236082 2.3206e-05
9:124405277 C T 0.642229 -9.6098e-06
9:124408983 C T 0.048626 7.0736e-06
9:124409766 T C 0.536162 -1.2013e-05
9:124410605 T G 0.712641 -3.3406e-05
9:124412535 C T 0.052391 -3.7401e-05
9:124419014 C T 0.087086 1.4639e-04
9:124420789 T C 0.223576 1.5947e-05
9:124422403 A G 0.518401 -7.3112e-06
9:124425243 T C 0.356142 -5.5653e-05
9:124425249 T C 0.536253 -2.7572e-05
9:124425330 A T 0.137311 3.7566e-07
9:124425875 G C 1.953442 -3.7003e-06
9:124428455 T C 0.153424 2.5851e-05
9:124433017 T C 0.083775 1.6111e-06
9:124437601 T C 0.488523 -1.4510e-05
9:124441404 G T 0.094658 4.3171e-06
9:124442040 C T 0.148587 5.6107e-07
9:124445115 C T 1.077374 -1.9378e-05
9:124449994 A G 0.154333 -4.5737e-05
9:124453318 A G 0.070606 1.6762e-06
9:124453517 C T 0.044435 -2.0449e-05
9:124474336 A G 0.057896 1.4407e-05
9:124482292 A G 0.040722 6.4531e-06
9:124484351 A G 0.534575 2.7958e-06
9:124487495 T C 0.123504 2.7378e-05
9:124501885 C T 0.091837 -4.6185e-05
9:124501973 A G 0.049992 -3.2027e-05
9:124502459 C T 0.057227 -1.5362e-06
9:124507050 C G 0.070425 -1.3087e-05
9:124509250 T C 0.321801 -4.7706e-05
9:124509921 T C 0.126289 1.3556e-05
9:124517961 T C 0.075180 7.8691e-06
9:124520900 G A 0.030881 -8.3938e-06
9:124522313 T C 0.055286 2.5710e-06
9:124522550 T C 0.025558 1.0207e-05
9:124525525 G C 0.041112 -2.9394e-05
9:124535526 T C 0.022182 8.3968e-06
9:124541124 A G 0.248231 1.1388e-05
9:124543252 T G 0.044020 1.4367e-05
9:124559790 A G 0.888116 -1.0291e-05
9:124560496 T C 0.998212 -7.1693e-06
9:124562071 A G 0.035879 -7.9226e-06
9:124563827 T C 0.132066 4.8019e-06
9:124570245 A G 0.545386 2.7329e-05
9:124573191 G A 0.062437 7.7054e-06
9:124579748 A T 0.090610 2.5588e-06
9:124580040 A G 1.193282 -2.2089e-05
9:124580126 C T 0.689170 -8.8750e-05
9:124583377 C T 0.106158 3.2040e-05
9:124586258 A C 0.055500 2.3758e-05
9:124586275 G A 1.195087 -1.1976e-05
9:124596436 T C 0.038846 7.1992e-06
9:124598349 C T 0.098641 9.8515e-06
9:124601483 T C 0.030086 8.1659e-06
9:124603725 A G 0.036470 -8.7200e-06
9:124607659 G A 1.270423 -2.6507e-05
9:124617900 C T 1.122277 -4.7945e-05
9:124620721 A G 1.403894 -3.6475e-05
9:124626528 T C 0.108200 3.4122e-05
9:124629421 G C 0.238003 1.1960e-05
9:124633711 T C 1.353948 -4.6960e-05
9:124634236 C T 0.138383 3.8419e-06
9:124638693 T C 0.049531 -2.1716e-05
9:124646722 G A 1.554816 -2.5862e-05
9:124650611 T C 0.948122 5.1864e-05
9:124651790 T C 0.192033 1.1337e-05
9:124660086 C T 0.037937 2.4312e-05
9:124662617 T C 0.047564 1.4749e-05
9:124662881 G T 0.968360 3.6760e-05
9:124664843 T C 0.050625 -1.7377e-05
9:124666130 A G 0.047905 1.2118e-05
9:124666931 A G 0.134458 -3.2801e-06
9:124672263 T C 0.119333 1.5796e-05
9:124676560 C T 0.310090 6.0867e-06
9:124676595 T G 0.110446 -3.0254e-05
9:124678664 T C 0.062050 -1.8201e-05
9:124679214 C T 0.577780 2.9469e-05
9:124685381 C G 1.868534 1.3558e-05
9:124688608 A G 0.052177 1.4546e-05
9:124693638 C A 0.087163 -1.5653e-05
9:124703867 A G 0.485339 -6.0782e-06
9:124708819 A C 0.090380 3.7391e-05
9:124712426 G A 0.400512 7.1068e-06
9:124713395 G A 0.030478 1.9384e-05
9:124713775 G T 0.590747 -1.8573e-06
9:124726011 C A 0.870255 1.6853e-05
9:124729881 G T 0.192302 -3.4221e-06
9:124730728 C T 0.077202 4.7947e-06
9:124734896 T A 0.033958 1.1206e-05
9:124750344 C T 0.043101 -1.8425e-05
9:124753760 A G 0.199073 -6.2284e-06
9:124757764 A G 0.056893 -1.8005e-05
9:124774732 C A 0.080539 9.2404e-06
9:124782901 T C 0.065770 -1.6773e-05
9:124802044 A G 0.079429 8.7176e-06
9:124805476 C T 0.125844 2.9952e-05
9:124809072 A G 0.056870 2.8659e-05
9:124811573 A G 0.041780 -1.2573e-05
9:124815274 G A 0.042650 1.1585e-05
9:124820608 C T 0.690715 7.2894e-06
9:124827130 G A 0.082071 -2.1939e-05
9:124828953 T G 0.045860 -2.7948e-05
9:124835368 C T 0.473709 -1.7855e-05
9:124846869 A C 0.143430 2.4615e-06
9:124854832 T C 0.056620 3.1990e-06
9:124863373 A G 0.089095 -1.2519e-05
9:124870612 G A 0.557818 -6.7320e-06
9:124872074 C T 0.031040 9.0502e-06
9:124877059 C T 0.353010 -1.2199e-05
9:124878182 T C 0.128139 -1.9497e-05
9:124880597 A G 0.055591 -1.6110e-06
9:124882247 G A 0.063573 -5.7402e-06
9:124884007 T C 0.055075 8.2586e-05
9:124885596 A C 1.635783 -1.8318e-05
9:124895124 T C 0.022140 1.4935e-05
9:124897527 A G 0.161470 3.3933e-05
9:124904633 G C 1.941127 1.1413e-05
9:124906039 C T 0.284438 -7.7076e-06
9:124907558 C T 0.038703 1.1922e-05
9:124909384 A G 1.197496 4.3619e-06
9:124913308 C A 1.103175 4.7863e-06
9:124916693 C T 1.236127 2.2453e-06
9:124929211 G A 0.986647 3.5186e-05
9:124929975 T C 0.051443 -1.8351e-05
9:124931957 T G 0.025240 2.0392e-05
9:124932622 T C 0.055721 -9.8641e-06
9:124936626 A G 0.027168 2.2503e-05
9:124943542 T C 0.045922 2.5477e-05
9:124944157 G C 0.192189 8.4338e-06
9:124948983 T C 1.499364 4.0296e-05
9:124949601 A G 0.261244 -2.5647e-05
9:124950477 T C 0.092500 1.0095e-06
9:124955922 T G 0.620923 -4.5229e-05
9:124956097 T C 0.095343 4.0778e-05
9:124960776 T G 1.455221 -3.4605e-05
9:124963341 A G 0.301777 2.0899e-05
9:124966261 A G 0.155404 -2.0321e-04
9:124966449 T C 0.504444 9.8084e-06
9:124971518 T C 0.031527 -1.1540e-05
9:124974419 A G 0.712361 -1.7559e-05
9:124978011 A G 0.477295 9.2996e-05
9:124980462 G A 0.423327 3.2018e-05
9:124981669 T C 0.684989 -1.0374e-05
9:124984125 G A 0.586563 -1.9044e-05
9:124984589 T C 1.916225 1.8552e-05
9:124986973 T C 0.061424 2.7266e-05
9:124987593 A G 1.900460 1.8664e-05
9:124992671 A G 0.608544 -2.7481e-05
9:124993505 G A 0.800693 1.7606e-06
9:125006622 C A 0.069454 -3.9992e-05
9:125007893 T C 1.010416 5.3879e-05
9:125008930 C T 0.080402 -1.5962e-05
9:125010858 A G 1.922749 4.5619e-05
9:125013649 C T 0.031140 1.4102e-05
9:125014475 T C 0.435054 -2.1966e-05
9:125014625 G A 0.846388 -9.9319e-06
9:125017866 T C 0.038612 2.3096e-05
9:125024007 A G 0.067786 2.8499e-06
9:125026461 G A 1.911727 2.6042e-05
9:125040986 C T 0.127399 -1.6733e-05
9:125044350 A G 0.052225 -4.8291e-05
9:125049631 C T 0.050550 -2.5361e-05
9:125050104 C T 0.028891 -1.3689e-05
9:125060891 C T 0.054692 -1.3817e-05
9:125062104 T C 0.255323 1.3162e-05
9:125069187 A G 0.021325 3.4068e-05
9:125073093 G A 0.217928 5.0952e-06
9:125075782 A C 0.216308 -1.3524e-05
9:125075843 A G 0.047470 6.2324e-06
9:125087672 C G 0.034490 -3.5560e-06
9:125101600 T C 0.062554 2.4140e-07
9:125102160 C T 0.232836 -3.4721e-06
9:125107101 G A 0.243190 1.0602e-05
9:125107390 C A 0.024065 2.7999e-05
9:125110968 T C 0.126474 2.2879e-05
9:125111302 A G 0.174901 -2.9323e-05
9:125114085 T G 0.027943 3.4091e-05
9:125116829 C T 0.054432 3.2403e-05
9:125120349 G A 0.617369 -2.2708e-05
9:125124772 G A 0.144942 -2.9243e-06
9:125125158 T C 0.060525 -1.7680e-05
9:125125721 A G 0.041384 8.9187e-06
9:125126101 C T 0.148740 1.4685e-06
9:125127715 A G 0.255154 -8.3672e-06
9:125128663 G T 0.098215 -2.5728e-06
9:125129560 A C 0.175382 1.9245e-06
9:125131688 T C 1.582188 1.4317e-05
9:125132522 G A 0.141223 1.3791e-05
9:125133507 T C 0.140755 1.1673e-05
9:125134156 T C 0.060729 4.1950e-05
9:125135489 C T 0.134419 -1.7117e-05
9:125136447 T C 1.855879 9.4665e-06
9:125139340 G T 0.262951 5.7858e-05
9:125143973 A C 0.054660 9.2986e-06
9:125149970 G A 0.363701 6.4782e-06
9:125150888 G A 0.117333 -5.5211e-06
9:125153994 T G 0.052660 1.5787e-05
9:125161827 G A 0.061817 -7.3466e-06
9:125161870 T C 0.201124 3.4757e-05
9:125177159 T G 0.037064 1.1012e-05
9:125181006 T C 0.268725 -2.4712e-06
9:125186011 G A 0.321463 4.9978e-06
9:125188796 G A 0.042978 1.3298e-06
9:125192159 A C 0.466763 1.7231e-05
9:125193338 T C 0.021361 5.9110e-06
9:125202072 A G 0.033169 -6.5132e-06
9:125227006 C T 0.022273 -1.8165e-06
9:125230865 T C 0.036327 -6.6817e-06
9:125231092 G A 1.399188 2.5783e-05
9:125235555 G A 0.358002 -2.3767e-05
9:125239501 T G 0.040342 -1.5324e-05
9:125239544 G A 0.038651 -2.7865e-05
9:125241048 T C 0.093486 9.1035e-06
9:125241442 T C 0.075891 -5.1319e-06
9:125243940 A G 0.433087 5.9116e-05
9:125249117 G A 0.298408 -6.9825e-06
9:125253806 C T 0.246086 5.4383e-05
9:125254013 G A 1.649402 2.6183e-05
9:125261468 A G 0.588644 2.8671e-05
9:125265556 T C 0.034542 -2.0701e-05
9:125266298 T C 0.079214 -8.0662e-06
9:125266798 T G 0.767479 1.1294e-05
9:125267600 G T 0.041819 -1.8066e-06
9:125269671 A C 0.979172 -1.0744e-06
9:125271839 G A 0.879194 1.3028e-05
9:125273435 A G 0.022029 -9.3104e-06
9:125273574 A G 0.148772 1.1098e-05
9:125279501 G A 0.328887 -2.4227e-05
9:125283383 C T 0.297360 -4.1784e-05
9:125284063 A G 0.263392 1.1125e-05
9:125287066 C T 0.103879 -7.6882e-06
9:125288893 T C 0.021721 -8.9548e-06
9:125289033 G A 0.239626 -2.8961e-05
9:125289083 G A 0.594973 -7.2468e-06
9:125303426 G A 0.511844 -1.3917e-05
9:125306095 A G 0.220194 -1.1820e-05
9:125312694 C T 0.777505 -3.3391e-05
9:125314159 C G 0.082181 2.2289e-05
9:125314550 T C 0.038044 1.2720e-05
9:125314955 G A 1.288109 -6.1028e-05
9:125315542 T C 0.460959 -1.3797e-06
9:125316042 C T 0.971109 -1.6113e-05
9:125316157 T C 0.021426 -7.2861e-06
9:125316179 G T 1.382017 -6.8118e-05
9:125316350 T C 1.064189 -1.7573e-05
9:125325994 G A 0.509926 -4.9562e-06
9:125327158 C T 0.590597 -1.9835e-05
9:125327586 C T 0.090961 -9.1157e-06
9:125330125 G C 1.187976 -2.9251e-05
9:125330240 G T 0.030712 6.1365e-05
9:125330739 A G 1.096537 -2.1819e-05
9:125335216 T C 0.542046 4.3053e-05
9:125335270 T C 1.274311 1.5345e-05
9:125340264 T C 0.860598 3.0282e-05
9:125345110 G A 0.742983 2.3888e-05
9:125347423 A G 0.183441 -2.1354e-05
9:125362654 A G 0.188670 -1.1211e-07
9:125367694 A G 1.087400 -1.3548e-05
9:125369835 C T 1.845810 2.0334e-05
9:125377087 G A 1.659266 1.8031e-05
9:125377505 G A 1.865061 1.9288e-05
9:125378521 T G 0.480992 3.7958e-05
9:125384788 G A 1.755310 1.9429e-05
9:125386061 C T 0.034162 4.4974e-05
9:125386543 G T 0.090091 -1.0707e-05
9:125387239 A G 0.057818 -1.7157e-05
9:125387544 G A 0.080146 -1.1324e-05
9:125390717 G A 0.038762 7.4629e-06
9:125390773 T C 0.119060 2.0384e-05
9:125390874 C A 1.632404 6.6792e-06
9:125391012 C G 0.020192 -4.7391e-06
9:125391026 C A 1.630372 1.5707e-05
9:125391241 A G 0.584797 4.9301e-05
9:125391369 G A 1.494054 -2.8485e-06
9:125391409 G A 1.027362 -3.1434e-05
9:125391917 G A 1.630547 3.2896e-06
9:125410258 C T 0.065936 1.1890e-05
9:125420446 G A 0.094509 -9.0222e-06
9:125422424 A G 0.423992 -3.0663e-05
9:125422865 G A 0.637208 5.0997e-06
9:125426837 C T 0.222174 2.6721e-06
9:125427807 C T 0.044283 3.5449e-06
9:125428755 C G 0.385565 -1.3567e-05
9:125431905 T C 0.025824 1.1717e-05
9:125433922 T C 0.087572 -9.8718e-07
9:125437756 A G 0.028794 -6.1478e-06
9:125455998 G A 0.078254 -5.8790e-06
9:125479993 T C 0.093428 1.9755e-06
9:125481815 A G 0.048207 -2.5375e-06
9:125486156 C T 0.080136 -3.3990e-05
9:125486542 G A 0.019012 1.3563e-05
9:125500760 A G 1.921055 3.5052e-06
9:125503665 C T 0.037126 -3.3978e-05
9:125512193 A C 1.920902 3.9378e-06
9:125512438 G C 0.041167 2.0084e-05
9:125512943 T C 0.026054 8.8325e-06
9:125514059 A C 0.624276 1.8913e-05
9:125528401 G C 0.061502 2.3105e-05
9:125541323 A G 1.923048 -7.5857e-06
9:125548202 T C 0.193172 -6.2883e-06
9:125548589 G T 0.039038 4.1169e-05
9:125556718 A G 1.716863 -7.6652e-06
9:125560088 A G 0.070837 2.3658e-05
9:125560607 A G 0.038788 4.4881e-06
9:125562651 A G 0.059775 -2.3829e-05
9:125563212 C T 0.039333 2.6278e-06
9:125564908 T C 0.079740 -1.8249e-05
9:125564936 T C 0.034396 -2.9654e-06
9:125570075 C T 0.087212 -2.0529e-05
9:125582173 T C 0.452841 -1.1628e-05
9:125598379 G C 0.067727 2.1015e-05
9:125599595 C T 0.383890 -4.9809e-05
9:125605578 C T 0.518430 -9.6941e-06
9:125605708 C T 0.074287 -5.8104e-06
9:125606617 C T 0.047710 -2.1102e-06
9:125645022 C T 0.417975 1.0633e-04
9:125650518 A G 0.067494 -8.3911e-06
9:125663180 A G 0.088465 6.1092e-05
9:125673044 C T 0.119063 -2.0394e-05
9:125674948 A G 0.077400 2.0392e-05
9:125683128 A T 0.122657 6.9031e-07
9:125683261 C T 0.049528 6.3479e-06
9:125685917 C T 0.046253 -5.5084e-06
9:125689789 G A 0.033124 -1.0925e-05
9:125693878 T C 0.072388 -5.1257e-05
9:125702831 A C 0.057704 9.4357e-06
9:125704675 A G 0.027463 2.6322e-06
9:125709323 G A 0.979938 5.2802e-06
9:125717473 A G 0.096281 1.3363e-05
9:125720644 C T 0.071116 -1.2992e-05
9:125737696 T G 0.057188 -3.2016e-05
9:125747959 G A 0.110046 5.8411e-05
9:125750424 G T 0.047191 1.6204e-05
9:125752156 T C 0.071291 5.8102e-06
9:125766446 G T 0.142982 -1.4166e-04
9:125768869 C T 0.238633 -3.2728e-04
9:125777927 C T 0.299405 7.2125e-05
9:125788815 G A 0.096093 8.3542e-06
9:125810181 T C 0.070009 2.1365e-06
9:125826236 G A 0.033770 -1.7145e-05
9:125835591 A G 0.037726 -1.1585e-05
9:125843074 G A 0.072801 -5.5838e-05
9:125849046 C T 0.051368 -1.5473e-05
9:125855825 G T 0.109459 2.8356e-05
9:125859640 G A 0.038875 -3.6734e-05
9:125893395 G A 0.042462 2.5076e-05
9:125895238 T C 0.038927 -4.0640e-05
9:125896947 A G 0.066621 -1.1565e-05
9:125898643 C T 0.350793 5.8225e-06
9:125903047 A G 0.026862 1.7813e-06
9:125903257 C A 0.036983 1.0118e-06
9:125920505 A G 0.025451 3.8282e-06
9:125949972 G T 0.083531 -2.7285e-05
9:125953272 A G 0.023201 2.9646e-07
9:125955712 T C 0.480567 -1.5910e-05
9:125963450 T C 0.742087 1.0274e-04
9:125981654 T C 0.043023 2.6394e-05
9:125983554 T C 0.072674 -5.1990e-06
9:125986286 T C 0.040053 -5.2470e-05
9:125992073 G A 0.298814 -1.9390e-04
9:125998497 C T 0.210573 -2.8921e-05
9:126007565 A G 0.113419 -2.0006e-05
9:126015168 C A 0.051956 -2.2449e-06
9:126018992 C A 0.049612 1.7566e-06
9:126020743 G A 0.053456 -4.1791e-05
9:126024931 T C 0.037041 4.6961e-06
9:126028395 G C 1.300193 -9.8462e-05
9:126039222 C T 1.424794 -7.7964e-05
9:126042041 T C 0.068993 -3.3773e-06
9:126044010 T C 0.255437 -2.2224e-04
9:126049103 A G 0.062398 1.5163e-05
9:126049515 A G 0.035003 -1.3562e-05
9:126049975 C A 0.945473 -2.1062e-05
9:126050038 T C 0.213241 3.8799e-05
9:126054601 G C 0.042761 -2.5542e-05
9:126058915 G A 0.441552 -1.6626e-05
9:126059020 C T 0.285259 2.9511e-05
9:126066218 A G 0.051375 -2.3927e-05
9:126067541 T C 0.237185 2.7126e-05
9:126069689 C T 1.171753 1.6044e-05
9:126073851 T C 0.098017 4.0129e-05
9:126074211 C T 0.052203 3.9024e-05
9:126076661 A C 0.091360 3.3927e-05
9:126078775 T C 0.323145 2.5858e-05
9:126081133 G A 0.579429 -8.3751e-05
9:126081738 T C 0.684434 -5.3772e-07
9:126087359 A G 0.318672 -3.1056e-05
9:126091818 G A 0.413356 4.9538e-05
9:126094007 C A 0.078332 4.2050e-05
9:126094458 G A 1.833921 -4.4816e-05
9:126096522 A G 0.766810 -9.1669e-06
9:126102968 A G 1.813972 -6.0938e-05
9:126108140 G A 1.876642 -2.8253e-05
9:126113594 A G 0.782549 4.5637e-06
9:126117558 A G 0.239165 1.0557e-05
9:126123616 C T 1.040407 -9.6483e-05
9:126126097 T C 0.068146 -7.3664e-05
9:126128211 C T 0.835024 -8.0302e-05
9:126128253 C G 0.814121 -7.8668e-05
9:126133160 T C 0.024470 -1.5935e-05
9:126133497 T C 0.586920 2.1431e-05
9:126134038 T C 0.279910 3.0106e-05
9:126134542 A G 1.131777 -4.4615e-05
9:126135490 A G 0.063742 -9.5817e-05
9:126138811 T C 0.031997 4.0188e-06
9:126152166 T C 0.203442 2.7569e-05
9:126153516 T C 0.070629 -3.4886e-05
9:126153636 A G 0.245628 1.1612e-06
9:126154354 T C 0.144108 -4.4031e-06
9:126155550 C A 1.322349 -3.9774e-05
9:126158026 G C 0.275171 2.5430e-05
9:126159755 A G 0.081032 -5.7119e-05
9:126168549 G A 0.169169 2.8732e-05
9:126169649 A G 0.143943 6.3778e-06
9:126176183 A G 0.195928 1.8589e-05
9:126177430 A G 0.020877 2.8168e-05
9:126178147 C T 0.602682 3.9521e-05
9:126179204 T C 0.401453 1.3357e-06
9:126182091 T C 1.557818 -2.1314e-05
9:126186723 T C 0.062138 6.6280e-06
9:126186783 A G 0.181597 -6.1643e-06
9:126188639 A G 0.189472 1.8417e-06
9:126195241 T C 0.060596 -3.9033e-05
9:126201742 A G 0.032650 -1.5184e-05
9:126209788 G T 0.157406 -4.0723e-06
9:126214819 C G 0.077961 -4.3177e-06
9:126219706 G A 0.118560 4.1744e-05
9:126220114 T C 0.154761 -6.7700e-06
9:126227533 C T 0.378580 1.8212e-05
9:126233079 C T 0.127081 -5.3493e-05
9:126233634 G A 0.084145 3.3767e-06
9:126247471 C T 0.072288 4.3591e-05
9:126248437 A C 0.158283 4.4331e-06
9:126249019 C T 0.269942 2.3885e-05
9:126250068 A C 1.392852 -2.5935e-05
9:126260506 T C 0.249221 -4.7660e-05
9:126285646 T C 0.205149 6.0513e-06
9:126286110 C G 0.151333 1.3019e-05
9:126286277 G A 0.063813 -1.8713e-05
9:126291184 C G 0.034026 -4.5197e-06
9:126304306 C T 0.273646 -3.4650e-05
9:126304999 C T 0.026856 -3.8244e-05
9:126309260 G C 0.204786 1.8427e-05
9:126314591 T C 0.035565 -6.7564e-06
9:126319507 A G 0.082408 -3.2021e-05
9:126323601 T C 0.074651 1.5490e-05
9:126339921 C A 0.110537 -5.4045e-05
9:126352218 A G 0.177956 1.6028e-05
9:126408955 T C 0.058860 -4.0824e-06
9:126415369 G A 0.099517 7.1864e-06
9:126422234 G A 0.035461 -3.4232e-06
9:126435330 T C 0.128025 -2.2846e-05
9:126436006 C T 0.079601 6.3794e-06
9:126437639 T C 0.029806 -4.0478e-06
9:126439500 A G 0.055338 4.5704e-05
9:126443959 T C 0.703679 -1.3688e-05
9:126446778 A G 0.074680 5.2147e-07
9:126472705 G A 0.299453 -9.2853e-06
9:126479927 C T 0.092143 2.5386e-05
9:126480242 G C 1.744070 3.3824e-06
9:126496477 G A 0.043345 4.3672e-05
9:126510781 C T 0.032806 1.2461e-05
9:126520068 C T 0.392336 -3.8310e-06
9:126524082 C T 0.058675 1.1902e-05
9:126524191 T C 0.146913 -1.0359e-05
9:126525212 G A 0.554624 -7.4227e-06
9:126535864 C T 0.062570 -5.8692e-07
9:126543307 C T 0.162353 -4.1982e-05
9:126545276 G A 0.053582 -2.0726e-06
9:126555003 G C 0.027943 -1.1845e-06
9:126572504 C T 0.052887 -8.1669e-06
9:126586649 A G 0.054101 -4.4446e-05
9:126592108 T C 0.106431 1.9339e-05
9:126596547 G A 0.257241 1.3642e-05
9:126598582 C T 0.218165 -7.3960e-06
9:126607582 C T 0.088751 -7.8303e-06
9:126617260 C A 0.030913 8.4928e-06
9:126617582 T C 0.030855 -2.3303e-05
9:126625643 A C 0.034412 2.0276e-06
9:126649211 G A 0.123387 3.2436e-05
9:126658313 A G 0.293416 2.2892e-05
9:126674421 G T 0.030303 5.4766e-05
9:126685898 G C 0.137889 -3.3370e-06
9:126692705 T C 0.129486 -2.0111e-06
9:126692778 T C 1.647172 -1.9739e-05
9:126701570 G A 0.107391 -1.9753e-05
9:126717458 A G 0.189193 5.7081e-08
9:126719389 A G 0.033383 9.8773e-06
9:126722647 A G 1.463679 -7.8997e-06
9:126722993 C T 0.314384 5.7927e-05
9:126733932 G A 1.414937 3.4181e-06
9:126738595 A G 0.036223 2.8852e-06
9:126742362 G A 0.032935 -2.5917e-05
9:126745622 A T 0.207450 5.6856e-05
9:126745697 A G 0.040411 -1.6604e-05
9:126755160 T C 1.290683 6.8931e-06
9:126758026 G T 0.182821 2.4311e-05
9:126758607 A G 1.840218 -6.0046e-07
9:126759510 C A 0.063936 -2.5368e-05
9:126759749 G A 0.981213 3.4904e-05
9:126761008 T C 0.769365 -4.5953e-06
9:126764654 C T 0.022091 4.1379e-05
9:126765624 T G 0.052595 2.4409e-05
9:126766102 T C 0.061395 -6.3939e-05
9:126766227 T G 0.109699 -4.8550e-06
9:126767320 C T 0.070830 -2.4841e-05
9:126768501 A G 0.051284 -2.5204e-05
9:126769389 C T 0.041540 -3.3113e-06
9:126772004 A C 0.115324 3.0497e-06
9:126783820 T C 0.104395 -7.6817e-06
9:126787067 G A 1.961910 1.1859e-05
9:126790607 C A 0.907643 3.0476e-05
9:126791907 T C 0.044692 1.9520e-06
9:126795834 C T 0.040501 -3.6851e-05
9:126800864 T C 0.482615 1.0673e-05
9:126801596 C T 0.253223 -2.1360e-05
9:126805437 A G 0.151505 -3.5869e-05
9:126805949 A G 0.074784 8.3960e-06
9:126808788 T C 0.214504 -1.6322e-05
9:126811296 C T 0.368122 3.9816e-05
9:126823751 A G 0.223504 3.2040e-05
9:126824303 C A 1.252158 7.3131e-06
9:126828591 C T 0.681906 -1.3429e-05
9:126829334 G C 0.063375 -7.3336e-06
9:126833832 C A 1.797249 7.1994e-06
9:126837139 T C 0.124562 -1.4709e-06
9:126848143 A G 0.199992 3.8953e-05
9:126848584 T C 0.669159 -1.5677e-05
9:126848952 A G 0.294049 -5.8659e-06
9:126854507 A G 0.032945 2.1747e-06
9:126855073 T C 0.453062 -1.3253e-04
9:126862521 T C 0.196639 6.3525e-05
9:126863387 A G 0.479327 -4.0326e-05
9:126864242 C G 0.635646 -3.3597e-05
9:126869829 G A 0.544900 7.2896e-06
9:126872466 T C 0.035444 1.7373e-05
9:126877257 T G 0.075621 -1.4007e-06
9:126879138 G A 0.901178 -2.7591e-05
9:126880374 G C 0.136198 1.2592e-05
9:126881226 C T 1.281072 -2.5257e-05
9:126885626 T G 0.038372 2.2909e-05
9:126886413 C G 0.060700 1.1013e-05
9:126888457 C T 0.358693 -2.5636e-05
9:126891306 A G 0.499270 -1.3835e-05
9:126895411 G A 1.173051 -1.0258e-05
9:126895849 A G 0.149581 1.4699e-06
9:126905298 C T 0.444441 4.2913e-07
9:126914307 G T 1.138860 -1.9849e-05
9:126915464 T G 0.772055 8.0897e-06
9:126922222 A G 0.233826 -2.8533e-05
9:126925002 G T 0.114240 -3.2193e-05
9:126926107 C T 0.367103 -3.3834e-05
9:126927573 T C 0.038534 -4.3195e-06
9:126931261 T C 0.519686 -9.7001e-06
9:126934503 T C 0.335966 2.3877e-07
9:126935360 A G 0.049690 3.2317e-06
9:126936898 C T 0.128505 -2.6503e-05
9:126939311 C T 0.120745 6.0042e-06
9:126945018 C G 0.128901 3.2836e-06
9:126945234 T G 0.036451 1.4643e-05
9:126945343 A C 0.108089 1.1146e-05
9:126949079 G A 0.058302 -3.3924e-06
9:126949213 A G 0.421717 -1.5384e-06
9:126951284 A G 0.227938 -2.7782e-05
9:126951879 T G 0.038872 2.9844e-05
9:126956553 C T 0.064829 3.0955e-05
9:126959784 C A 0.178209 -1.5418e-05
9:126963154 G A 0.244138 -3.4143e-05
9:126964752 A G 0.117158 3.8583e-05
9:126965119 G T 1.142355 -2.8384e-05
9:126965794 C T 0.528252 -1.2408e-06
9:126966914 G A 0.405680 -8.4043e-05
9:126968376 G T 0.997614 -3.3497e-05
9:126968550 G A 0.171149 -9.6747e-06
9:126970838 A C 0.500266 2.1573e-05
9:126971353 T C 0.324261 2.8269e-05
9:126973873 G A 0.384822 1.4420e-05
9:126974767 T G 0.350961 -8.3238e-05
9:126975654 A G 0.123504 -7.1639e-05
9:126976914 T C 0.129005 8.7422e-06
9:126977138 A G 0.049090 1.4018e-05
9:126981215 G A 0.640074 -1.7667e-05
9:126982866 G C 0.072849 -1.5693e-05
9:126983984 T C 0.164846 -5.5238e-05
9:126985228 T C 0.116343 -6.8787e-06
9:126985438 G A 0.564488 -1.2358e-05
9:126990892 G A 1.773435 7.4128e-05
9:126999098 T C 1.703413 3.6910e-05
9:127001421 T C 0.638240 -5.5750e-05
9:127016709 A G 0.072492 -1.6052e-05
9:127016876 G T 0.679462 3.9515e-05
9:127022565 A G 0.158260 -9.1532e-06
9:127035173 T C 0.039833 -1.3205e-05
9:127035631 A G 0.079507 -2.6544e-05
9:127043695 A G 0.296250 2.5879e-05
9:127052467 G A 1.236575 9.0777e-05
9:127056213 T C 0.233910 3.1819e-06
9:127058375 T C 0.071259 5.7383e-06
9:127059548 C T 0.050615 -9.9263e-06
9:127072642 C G 0.071749 -1.7964e-06
9:127073476 A G 0.184525 6.6473e-05
9:127075021 C T 0.941520 6.7535e-05
9:127079253 G T 0.878713 6.3566e-05
9:127085612 T G 0.200092 -3.1075e-06
9:127088130 T C 0.090620 7.4163e-06
9:127098054 T C 0.065381 -2.4476e-05
9:127105610 G A 1.512406 -7.3369e-05
9:127106315 G C 0.089338 -3.4818e-05
9:127117734 T C 0.033526 2.0781e-05
9:127123780 C G 0.081058 -3.9142e-05
9:127141846 C G 0.061096 7.6138e-06
9:127151071 C T 0.084921 -4.0478e-05
9:127151405 C T 0.059668 -1.9478e-05
9:127159770 C T 0.121728 -7.4909e-05
9:127167908 C T 0.073378 2.5926e-05
9:127177053 T C 0.070915 -3.3198e-05
9:127177161 G A 0.890570 6.6443e-05
9:127177736 C G 1.058357 -3.2702e-05
9:127181169 A G 0.027379 1.1376e-05
9:127181474 A G 0.054559 2.7368e-05
9:127184629 C T 0.049048 -9.3761e-07
9:127185625 T C 0.082824 2.7258e-05
9:127192907 G A 1.320542 -4.2831e-05
9:127195873 A G 0.368171 -3.9612e-05
9:127202214 A G 0.054056 1.9325e-05
9:127203684 A G 0.190618 -3.4041e-06
9:127208204 T C 0.368882 -6.6274e-05
9:127210541 G A 0.394098 -5.8378e-05
9:127210581 A G 0.026934 1.3771e-05
9:127212900 C T 0.074420 3.9473e-05
9:127215344 G A 1.478918 -4.1435e-05
9:127216378 C T 0.026885 2.3630e-05
9:127218258 T C 1.185726 -2.2600e-05
9:127219268 T C 0.022701 2.0716e-05
9:127222156 T C 0.161470 1.2548e-05
9:127222218 C G 0.045477 -8.9755e-05
9:127223127 G A 1.247903 -4.4322e-05
9:127230891 A G 0.849452 -2.0498e-05
9:127242310 A C 0.070042 8.0743e-07
9:127247086 A G 0.021942 -2.7819e-05
9:127247177 A G 1.030832 2.0845e-05
9:127251780 T C 0.100043 6.5273e-06
9:127264922 G A 0.042637 9.1013e-06
9:127267689 G A 0.021384 -1.5657e-05
9:127280680 C A 0.076832 1.7097e-05
9:127294185 T G 0.650684 2.8449e-05
9:127362969 G A 0.041381 -4.5646e-05
9:127377449 C T 0.054686 -1.1313e-05
9:127397400 G A 1.017216 -3.0831e-05
9:127443396 T C 0.095343 2.4869e-05
9:127458383 G A 0.022896 9.7318e-06
9:127469110 G T 0.034993 1.5553e-05
9:127470731 G A 0.025314 -6.6385e-06
9:127488597 T C 0.027067 1.5576e-05
9:127494183 T G 0.031478 1.5280e-05
9:127498812 T C 0.179189 -3.2643e-05
9:127535992 A G 0.998935 -3.3719e-05
9:127537593 T C 0.056627 2.8516e-05
9:127553087 G A 0.055364 4.4860e-06
9:127556376 A G 0.025726 -1.7016e-06
9:127562862 A G 0.066127 -3.7027e-07
9:127562973 A G 1.408182 -8.6080e-06
9:127566378 G A 1.303686 -2.1418e-05
9:127569863 T C 1.016914 -7.3748e-06
9:127570430 T C 0.076189 -4.1782e-06
9:127570966 G A 0.414843 -1.1642e-06
9:127580851 C T 0.588332 4.6799e-06
9:127581004 A G 1.830100 -1.8472e-05
9:127581074 A G 0.055504 1.3845e-05
9:127597676 C T 1.909013 -1.8480e-05
9:127597767 T C 0.045906 1.9889e-05
9:127603434 G A 0.848524 2.1646e-06
9:127611029 C G 0.767329 -1.0768e-05
9:127616537 G A 0.877860 -1.4998e-05
9:127618752 T C 0.032747 -1.2885e-05
9:127624406 T C 0.117398 -1.4827e-05
9:127624679 T A 0.872932 -4.5723e-06
9:127639695 T C 0.296785 -5.2847e-06
9:127639758 A G 0.084067 1.0200e-05
9:127643168 C T 1.343311 -3.2590e-06
9:127655765 T C 0.054007 3.0559e-06
9:127660210 T G 1.124516 9.6991e-06
9:127661645 A G 0.874364 -1.1850e-05
9:127673877 T C 0.072466 -1.6419e-06
9:127676918 A G 0.075014 2.2521e-05
9:127688216 C T 0.116983 4.2651e-06
9:127688614 G A 0.293020 -1.3073e-05
9:127746648 C T 0.464263 9.2174e-06
9:127753257 A G 0.038041 6.2389e-06
9:127797834 C A 0.035811 -1.0383e-05
9:127801901 C T 0.607437 -5.8345e-06
9:127809938 A C 0.303530 2.1105e-06
9:127816147 C T 0.699109 -3.9204e-06
9:127825391 A G 1.643754 -3.2840e-07
9:127841808 T C 0.150376 -1.1469e-05
9:127857445 A G 0.100653 1.6049e-05
9:127864003 C G 0.041056 -7.3955e-06
9:127865325 G C 0.046938 -3.6077e-05
9:127896906 C T 0.038982 2.0943e-05
9:127910307 G T 0.928712 1.6124e-05
9:127926414 T C 0.034162 -8.8825e-06
9:127932402 A G 0.627214 -1.2749e-06
9:127938574 C T 0.049895 -4.4015e-06
9:127948321 A G 0.300297 3.1502e-05
9:127962916 A G 0.932695 2.1444e-05
9:127962972 A G 0.295701 4.5006e-05
9:127975583 C T 1.888253 6.9374e-06
9:127975654 T C 0.295893 4.4020e-05
9:127976476 A G 0.200712 -2.5422e-05
9:127979274 G A 0.022786 4.2365e-06
9:127982056 T C 0.045373 -8.9933e-06
9:128001119 T C 0.125549 -2.6724e-05
9:128008537 G A 1.186469 -4.5018e-05
9:128034080 G T 0.033974 7.8027e-06
9:128051059 C T 0.046412 8.8546e-06
9:128069955 T C 0.061849 -2.0051e-05
9:128076333 T C 0.060944 -1.7185e-05
9:128080779 C T 0.167494 3.8797e-05
9:128083589 C A 0.140862 -3.0636e-05
9:128084165 T G 0.936775 -3.2356e-05
9:128086276 G A 0.036266 1.0968e-05
9:128103476 T C 0.031699 2.8200e-06
9:128113253 A G 0.073099 1.6209e-05
9:128122320 G A 1.580727 5.7562e-06
9:128124845 G A 0.036736 1.1614e-05
9:128125750 A G 0.022325 1.7791e-06
9:128139732 C T 0.157494 -1.9021e-05
9:128141348 A G 0.841581 -3.3100e-05
9:128141965 A G 0.100559 8.6701e-06
9:128142024 A G 0.102403 -5.6104e-06
9:128150484 G A 0.031731 9.0224e-06
9:128150977 A G 0.047090 5.6361e-06
9:128152615 T C 0.797159 -1.2495e-05
9:128154100 G C 0.878350 -2.5627e-05
9:128159344 T C 0.097618 -8.7701e-06
9:128173633 G A 0.027047 9.0102e-06
9:128174437 A G 0.029917 1.8398e-05
9:128189302 C T 1.890385 5.0207e-06
9:128199873 T C 0.735335 -5.7439e-05
9:128218097 A C 0.125912 1.1981e-04
9:128222787 A C 0.066692 4.4505e-06
9:128246786 A G 0.488471 -2.9961e-05
9:128258596 T C 0.051378 -5.1109e-06
9:128263417 C G 0.555812 -2.3581e-05
9:128269431 C T 0.092155 -2.1319e-05
9:128278739 G A 0.902521 -2.2420e-05
9:128278931 C T 0.030254 -5.4251e-06
9:128284625 T C 0.062495 -2.3539e-05
9:128288877 T C 0.316299 1.1132e-05
9:128290090 A G 0.058954 1.2650e-05
9:128313224 G A 0.026911 1.3208e-05
9:128319066 A G 1.091536 1.3632e-05
9:128340941 A G 0.796558 -5.2612e-05
9:128341867 T C 0.201225 -6.5722e-05
9:128361368 C G 0.025003 1.4088e-05
9:128368310 A T 0.035087 2.2305e-05
9:128375406 C T 0.125750 1.2943e-04
9:128402947 C T 0.030913 -2.8581e-05
9:128411501 T C 1.770277 -1.7567e-06
9:128412676 A G 1.116343 2.1870e-05
9:128416874 T C 1.180384 2.1612e-05
9:128428842 A G 0.068974 6.6554e-06
9:128446365 T G 0.796227 -3.6741e-05
9:128467900 C T 0.030115 8.2372e-06
9:128469683 G A 0.787775 -4.1388e-05
9:128474451 C T 0.731534 -5.0916e-05
9:128477342 T C 0.068837 -3.3982e-05
9:128487082 T G 1.262574 2.5910e-05
9:128488777 G A 0.033309 1.7838e-05
9:128511236 A G 0.098858 5.2280e-05
9:128512730 C T 0.162704 -1.0077e-05
9:128515268 C T 0.075566 -1.4613e-05
9:128548448 C A 0.213241 8.4366e-06
9:128576556 G A 0.035714 -1.2066e-05
9:128592201 G A 1.191286 2.0454e-05
9:128595206 A G 0.065845 5.6897e-07
9:128595436 T C 0.302517 9.2604e-06
9:128668896 G A 0.039287 -4.5927e-06
9:128683469 C T 0.035756 1.5357e-05
9:128689570 C A 0.029716 1.4337e-05
9:128694068 T G 0.032507 -1.2814e-05
9:128704611 A G 0.070382 4.5449e-05
9:128721295 T C 1.376438 5.3785e-05
9:128739342 A G 0.035740 -2.0657e-06
9:128740765 G A 0.143936 9.0424e-05
9:128746044 G A 1.423168 5.9105e-05
9:128747180 A G 0.029534 1.3358e-05
9:128751238 G A 0.362893 1.3191e-05
9:128755979 C T 0.503901 -6.5841e-05
9:128765080 T C 0.106742 -3.2083e-05
9:128769505 A G 0.063865 1.1606e-05
9:128770825 A G 0.034591 -1.3970e-05
9:128772274 A G 0.034575 -3.2817e-05
9:128781003 A C 1.161856 -1.1691e-06
9:128781170 T C 0.351328 -2.7537e-05
9:128784254 A C 0.857722 -1.2683e-04
9:128787710 T C 0.035847 -1.3247e-05
9:128788342 T C 1.004723 -5.4569e-06
9:128792958 A G 0.631196 -4.6242e-05
9:128794405 T C 0.114198 3.6906e-06
9:128797551 T C 0.292241 3.7525e-05
9:128803050 T C 0.594613 -2.8162e-06
9:128803416 T C 0.046357 -3.4861e-05
9:128807517 T C 0.021345 -1.8623e-06
9:128812442 T C 0.086605 -5.2724e-06
9:128816638 A G 1.375980 -4.8491e-05
9:128817516 T C 0.707590 -4.8571e-05
9:128823223 T C 0.030086 6.8867e-06
9:128823268 A G 0.117642 -1.6205e-05
9:128824040 A G 0.028372 -1.5010e-05
9:128824705 A C 1.112906 -2.9311e-05
9:128827161 A G 0.025350 -4.7907e-06
9:128831097 C T 1.838101 -6.8478e-05
9:128835779 T C 0.612088 -4.5517e-06
9:128836362 G A 0.037538 -3.3451e-05
9:128836559 G A 1.212345 -3.4367e-05
9:128842857 T C 1.565644 -3.1504e-05
9:128843312 C T 0.260760 5.0533e-05
9:128843485 G A 0.653326 8.2145e-07
9:128846772 C T 0.814293 2.0072e-05
9:128849240 G A 0.035646 -1.8096e-05
9:128849488 C A 1.234092 3.6530e-05
9:128857311 A G 0.035318 5.0707e-05
9:128858795 C A 0.468980 -5.7627e-06
9:128863934 C T 1.782218 2.7056e-06
9:128873876 A G 0.086151 5.2447e-06
9:128879579 A G 0.239724 1.1472e-05
9:128880277 A G 0.402375 -1.9725e-05
9:128880300 C T 1.405521 -2.3979e-06
9:128883849 A G 0.652768 -9.4223e-06
9:128885548 C A 1.674707 -4.7867e-05
9:128886013 T C 0.127282 -1.6825e-05
9:128889487 T C 0.256316 -8.0700e-06
9:128891984 G A 1.171243 1.3100e-04
9:128903880 G A 0.914083 -1.2842e-06
9:128904740 C G 0.024126 6.1416e-06
9:128908468 G A 1.808376 2.0292e-05
9:128910600 A G 0.071622 8.5487e-06
9:128913271 A G 0.063040 -3.4116e-05
9:128916424 A G 1.360092 -2.3143e-05
9:128920149 T C 0.046393 -6.4074e-06
9:128926035 G A 0.714345 1.3708e-05
9:128937522 T C 1.336943 5.8722e-05
9:128943913 T G 1.856489 1.8419e-05
9:128952700 T G 0.629067 1.6922e-05
9:128955237 T C 0.026045 -2.3074e-05
9:128957168 A C 0.133663 2.5564e-05
9:128958610 G A 0.122569 -5.3818e-08
9:128966109 A G 0.678715 1.3700e-05
9:128969465 G T 1.598861 -1.7755e-04
9:128972432 G T 0.032692 1.9085e-05
9:128975311 G A 0.198174 9.3204e-06
9:128980174 T C 0.078594 1.9446e-05
9:128982326 A C 0.031166 -4.5308e-05
9:128987834 T C 1.163301 9.0650e-06
9:128987898 A G 0.222141 -2.3245e-05
9:128990579 A G 0.126857 -1.9738e-05
9:128990760 A C 0.494459 -7.0526e-05
9:128991622 T C 0.159798 2.1668e-05
9:128992169 A G 0.253304 -1.1269e-05
9:128993470 A G 1.955857 -2.0761e-05
9:128999930 C A 0.303085 -2.9591e-05
9:129001029 G A 0.798064 -1.2273e-05
9:129001163 A G 0.067396 -8.7196e-06
9:129003706 A G 0.092363 -2.2672e-05
9:129010998 A C 0.022669 2.9433e-06
9:129015546 A G 0.059201 -1.9675e-05
9:129025262 C A 0.150123 5.7835e-07
9:129026473 C T 0.076877 1.2179e-05
9:129030818 G A 0.242707 -4.0160e-05
9:129034533 C T 0.978805 -1.3155e-05
9:129037975 T C 0.774860 4.5571e-05
9:129045545 C T 0.547301 3.4838e-05
9:129046859 G A 0.260351 2.9276e-05
9:129053790 G C 0.143962 1.1179e-05
9:129056597 A C 1.500620 -3.2276e-05
9:129057800 C T 0.568636 -2.1777e-05
9:129058642 A G 0.448781 1.0903e-06
9:129059870 A G 0.172645 2.4620e-05
9:129065158 A G 0.069315 1.1352e-06
9:129065936 G A 0.059986 6.0880e-06
9:129066773 A C 0.073245 -1.7870e-05
9:129068118 C G 0.127564 -1.2266e-05
9:129071067 A G 0.393894 -4.3338e-06
9:129074984 T C 0.594729 9.9521e-07
9:129076601 A G 0.293413 -2.6970e-05
9:129081113 T C 0.072272 -3.1513e-05
9:129082009 G A 1.219710 -4.6338e-05
9:129103584 A G 0.639863 -8.3577e-05
9:129115046 C G 0.052793 -2.8019e-05
9:129117413 G A 0.378291 2.6865e-05
9:129124774 A G 0.070483 -2.0047e-05
9:129143653 T C 0.108894 2.6002e-05
9:129150649 G T 0.661950 -2.3021e-05
9:129160371 T C 0.030524 -2.8538e-06
9:129162940 C T 1.915021 -8.7451e-06
9:129164360 A G 0.261860 -1.1968e-05
9:129165982 A G 0.026486 6.1053e-06
9:129166088 G A 1.551563 1.1646e-05
9:129169981 A G 0.206493 1.1906e-05
9:129171444 G T 0.047113 1.9259e-05
9:129177487 G A 0.183152 -8.1217e-08
9:129181421 G A 0.185220 1.1946e-05
9:129187823 A G 0.307957 1.0945e-05
9:129195708 C A 0.115639 -1.2726e-05
9:129199459 A C 0.070522 -3.9289e-05
9:129218589 T C 0.061466 -7.9528e-07
9:129224894 A G 0.037924 3.5599e-06
9:129231957 C T 0.560853 3.6689e-06
9:129232031 A G 0.020835 -4.8597e-07
9:129260088 T C 0.085826 9.2332e-06
9:129260777 C T 0.364691 1.6135e-05
9:129265742 G A 0.596862 1.4497e-05
9:129274091 G A 0.786616 4.0492e-06
9:129278840 G A 0.025548 -1.7781e-05
9:129281970 T C 0.020267 -1.9075e-05
9:129282783 A G 0.103730 4.4482e-05
9:129286868 A C 0.173629 9.2460e-05
9:129287564 T C 0.458651 -1.4374e-05
9:129290598 T C 0.036324 -8.6650e-06
9:129292055 C T 0.135886 1.4572e-05
9:129294843 T C 0.039612 -1.9856e-05
9:129302884 C T 0.773036 3.4097e-05
9:129306014 A G 0.572116 1.7882e-06
9:129306139 C T 0.051862 3.9479e-05
9:129310174 G A 0.224559 -6.8924e-06
9:129313060 T C 0.023211 -1.1909e-05
9:129313534 T G 1.083788 -3.1519e-05
9:129319275 T C 0.066958 2.1474e-05
9:129320108 C T 0.031270 5.6302e-06
9:129321929 T C 0.105580 8.6388e-05
9:129324453 G T 0.133154 3.1319e-05
9:129325501 T G 0.414151 3.9788e-05
9:129326532 A G 0.577471 -2.8312e-05
9:129327423 C T 0.131992 -1.1580e-05
9:129327992 G A 1.577384 -2.7491e-05
9:129329005 C T 0.620186 -9.3629e-05
9:129337787 C T 0.163100 -5.5958e-07
9:129340496 A G 0.127957 -3.3850e-05
9:129348693 T C 0.036103 1.9653e-05
9:129349127 C T 0.068286 -2.3804e-05
9:129362240 A G 0.513869 -2.5351e-04
9:129377162 A G 0.078202 -8.7711e-06
9:129377396 G A 0.554491 -1.1426e-05
9:129383900 A G 0.737156 5.6948e-05
9:129402567 A G 0.173054 3.5478e-05
9:129402969 A G 0.074894 -3.1530e-05
9:129409117 A G 0.346920 1.9094e-06
9:129411242 A C 0.468434 -5.9422e-05
9:129413261 T C 0.037762 -3.2499e-05
9:129414169 T G 0.961560 8.1803e-05
9:129414510 A G 0.350861 1.7160e-05
9:129417731 G T 0.917475 -9.7024e-06
9:129420636 A G 0.971836 2.0288e-05
9:129420849 T C 0.175359 -1.5966e-05
9:129433205 A G 0.058668 -1.2044e-05
9:129433929 G A 1.926102 9.0740e-06
9:129436525 A G 0.195996 -3.9970e-05
9:129438861 G A 1.975354 4.4633e-05
9:129446591 G A 0.605152 -1.6048e-05
9:129448120 C T 0.238941 -2.9106e-05
9:129450439 C T 0.838608 -3.9141e-05
9:129459438 A G 0.615587 -8.9056e-06
9:129459662 T G 0.231580 -2.2264e-05
9:129465325 G A 0.393222 -1.3652e-05
9:129466185 G C 0.157922 2.4040e-05
9:129467340 T C 0.870345 1.3766e-05
9:129467905 C A 0.132199 -2.7577e-05
9:129468586 A G 0.122170 -3.4932e-05
9:129469433 A G 0.753243 4.2676e-06
9:129473464 C T 0.991304 -9.9591e-07
9:129474409 T C 0.031364 5.1803e-06
9:129475179 C T 0.776077 2.1304e-05
9:129479893 T C 0.057441 -8.5959e-06
9:129486982 C T 1.375010 -7.1515e-06
9:129492098 G A 0.255531 -6.0976e-07
9:129496039 A G 0.064693 1.5627e-05
9:129498149 T C 0.034811 -2.8086e-05
9:129501823 A C 0.123403 -4.4694e-06
9:129506906 C T 0.441192 4.4020e-06
9:129508022 A G 0.088280 8.4865e-05
9:129510793 G C 0.056769 -2.4484e-06
9:129512669 G C 0.599085 -5.7591e-06
9:129513836 A C 0.065056 5.1310e-07
9:129517441 A C 0.283971 1.6444e-05
9:129524753 C T 1.628707 -1.0988e-05
9:129525706 A C 0.457619 3.4437e-05
9:129536241 A G 0.067682 6.8149e-06
9:129544443 T C 1.576757 1.5937e-05
9:129545083 G T 0.106528 -4.4520e-06
9:129546980 T C 0.063472 -1.7532e-05
9:129560978 C T 0.064112 3.4565e-05
9:129565100 T C 0.074076 -2.3498e-05
9:129565371 C A 0.460849 -6.8636e-06
9:129571638 T G 0.464218 -1.2421e-05
9:129578732 C T 0.120985 -2.6110e-05
9:129591780 A G 0.125549 -1.7212e-05
9:129595895 C T 1.527742 -1.4284e-05
9:129600945 C T 0.165612 1.5406e-05
9:129602254 T G 0.465520 5.9528e-06
9:129603794 A G 0.061525 2.3357e-05
9:129612996 A G 0.057334 1.2846e-06
9:129614851 A G 0.520828 1.0697e-06
9:129615143 G T 0.061080 -3.4032e-05
9:129616064 A C 0.091454 -3.4362e-05
9:129616168 T G 0.582850 -6.1020e-06
9:129616938 G A 0.757621 -2.6723e-05
9:129621313 T C 0.174992 -3.3407e-05
9:129627879 A G 0.029660 -1.3879e-05
9:129627918 T G 1.948213 -5.9970e-06
9:129630126 T C 0.199148 4.2796e-05
9:129632837 G A 0.124169 -4.4946e-05
9:129644607 C T 0.126438 -3.7300e-05
9:129647028 G A 0.260731 2.1372e-04
9:129670028 G A 0.548376 -3.7699e-05
9:129670692 C A 1.381187 -1.0347e-04
9:129688299 G A 0.024908 9.3623e-06
9:129700736 A G 0.037246 -5.2533e-05
9:129708204 A G 0.026642 -7.5637e-06
9:129722163 T C 0.038272 -5.5084e-06
9:129726149 G T 0.057941 -4.1166e-05
9:129730625 C T 0.405822 -2.1027e-05
9:129734008 G A 0.057334 1.5467e-05
9:129740272 A G 0.023318 1.8077e-05
9:129740429 T C 0.025093 -6.0839e-06
9:129752239 T C 0.458194 1.3127e-06
9:129765908 T C 0.023831 -4.9439e-06
9:129785555 A G 0.020543 5.1320e-05
9:129789112 G T 0.123750 -4.0627e-05
9:129789118 A G 0.116097 -1.1538e-05
9:129790704 C T 0.057104 5.8259e-05
9:129798838 A G 0.030261 -1.1679e-05
9:129820741 G A 0.136552 -2.7801e-05
9:129824030 G A 0.032922 3.3580e-05
9:129846095 G A 0.070308 -9.8277e-06
9:129863407 C T 0.076569 3.1688e-06
9:129865690 T C 0.097154 2.9485e-05
9:129868109 G A 0.916702 -8.9133e-05
9:129871971 C A 0.027440 -1.4498e-05
9:129886824 C T 0.122556 -5.5945e-05
9:129893154 A G 0.067176 -9.6349e-06
9:129905418 T C 0.030316 9.4102e-06
9:129928773 A G 0.029245 1.2759e-05
9:129934710 A G 0.054962 -6.8308e-06
9:129935451 C T 1.946603 -1.7022e-05
9:129935472 A G 0.090847 4.9171e-05
9:129936015 T C 0.035331 9.9145e-06
9:129937020 A G 0.025817 -5.3206e-06
9:129940416 G T 0.348952 -1.7081e-05
9:129945945 G A 1.442432 -6.2852e-05
9:129954334 C T 0.852409 8.4584e-05
9:129959006 T C 0.047376 -2.8777e-06
9:129964137 T C 0.201556 7.9083e-05
9:129973578 A G 0.146484 4.1271e-05
9:129995903 A C 0.032685 1.8840e-05
9:130001734 G A 0.023045 -2.6167e-05
9:130029017 T C 0.028563 -5.9188e-06
9:130035047 C A 1.450439 6.0237e-05
9:130040071 G A 0.038596 -4.6705e-07
9:130042369 A G 0.039563 1.2995e-05
9:130046379 T C 0.404245 -4.2533e-06
9:130050126 G A 0.032017 3.1836e-05
9:130055654 G A 0.024558 5.2729e-05
9:130059324 A C 1.511286 1.4011e-04
9:130060326 T C 0.253531 5.2179e-05
9:130061054 G A 0.478974 -4.9713e-05
9:130071559 C T 0.094875 1.4130e-05
9:130074928 C T 0.026707 -3.9854e-06
9:130077213 C A 0.026895 4.1805e-05
9:130087650 C T 0.346498 -6.0046e-05
9:130093904 T C 1.117239 7.9310e-05
9:130095196 G A 0.055942 3.2456e-06
9:130107964 G A 1.101828 -1.3032e-05
9:130119426 A G 0.108537 -6.3029e-06
9:130125963 C T 1.141164 9.0266e-06
9:130142754 T C 0.105850 -6.7728e-05
9:130143113 G A 1.895189 -5.0112e-05
9:130155331 G A 1.137087 1.1189e-05
9:130157934 G A 0.381751 6.7422e-06
9:130166857 C T 1.176174 -2.1800e-05
9:130169874 G A 0.769514 3.9037e-05
9:130172485 A G 0.404550 -1.3184e-04
9:130186700 T C 0.205867 1.0628e-06
9:130195740 G A 0.037509 4.0343e-05
9:130197778 C T 0.036519 3.9005e-06
9:130203303 T C 0.023052 -1.2262e-05
9:130207072 A G 0.036551 4.0338e-06
9:130210111 C T 1.240383 -2.8958e-05
9:130213110 C G 1.161723 -1.2908e-05
9:130235053 A G 0.327682 -7.2706e-06
9:130237050 T C 0.071129 1.0680e-06
9:130241877 G A 0.072067 -6.9981e-05
9:130252863 A G 0.043565 8.0376e-06
9:130259618 C A 1.552514 -2.5372e-05
9:130266394 G A 0.128376 -8.1483e-06
9:130272006 G T 1.481249 -1.4018e-05
9:130294187 T C 0.061151 5.4444e-05
9:130297246 T C 1.621939 9.8374e-07
9:130299572 A G 0.103808 2.2728e-05
9:130300407 T C 0.182870 -3.4265e-05
9:130302249 C T 0.027210 -1.1333e-05
9:130306737 A G 0.036512 7.6785e-05
9:130308980 T C 0.048850 -2.9915e-06
9:130311404 C A 1.040547 4.3188e-05
9:130312080 T C 0.030709 1.0744e-06
9:130313173 G A 0.288872 -8.9423e-06
9:130317511 T G 0.057662 -2.2641e-05
9:130318118 A G 0.865571 2.7191e-05
9:130320119 C T 0.560259 1.4459e-05
9:130322162 A G 0.052712 -2.3718e-05
9:130323809 G T 0.571944 1.4632e-05
9:130325323 T G 1.058126 4.0738e-06
9:130326872 C T 0.082924 8.7555e-06
9:130329087 A G 0.028148 5.9207e-06
9:130334743 G A 0.037080 2.1831e-05
9:130335418 A G 0.327465 -1.4003e-05
9:130356288 G A 0.090731 -1.0145e-04
9:130373596 C T 1.104691 -1.0775e-05
9:130402180 T C 0.180160 2.9595e-05
9:130407659 C T 0.039456 1.8024e-07
9:130408338 G A 0.046221 1.7751e-05
9:130414398 A G 0.076303 -9.4362e-06
9:130421104 T C 0.043627 2.0193e-05
9:130425777 T C 1.968418 1.1795e-05
9:130446836 A G 0.093324 5.0303e-06
9:130455691 T C 0.135942 4.5696e-05
9:130459334 G C 0.038440 8.8307e-06
9:130475442 C A 1.094600 -9.2057e-06
9:130476667 C G 0.061353 2.7074e-05
9:130477768 A G 1.011588 -9.2516e-06
9:130484551 T C 0.051054 -2.2451e-05
9:130488631 C G 0.020819 -6.4819e-05
9:130489743 G A 0.876120 -3.6456e-05
9:130493488 G A 0.024347 -5.0943e-05
9:130494957 C T 1.970109 3.6335e-06
9:130497180 G A 0.336381 1.4754e-04
9:130506137 C A 0.041910 1.7651e-05
9:130509439 G A 0.042157 1.6031e-05
9:130511981 T C 0.153076 9.9676e-06
9:130515828 C T 0.038827 -3.6209e-05
9:130517973 G A 0.795292 3.4403e-05
9:130522991 C T 0.031332 -1.2858e-05
9:130523904 C T 0.040050 -3.3885e-05
9:130525402 T C 0.072661 1.8370e-05
9:130526605 G A 1.179916 4.2018e-05
9:130532599 C G 0.699102 1.5514e-06
9:130532928 A G 0.034341 -2.5435e-05
9:130532988 C A 1.182987 4.3657e-05
9:130533361 C T 0.029719 -2.1187e-05
9:130536717 A G 1.148464 5.2465e-05
9:130552915 G A 0.826991 1.2471e-05
9:130554998 A T 0.823541 6.7269e-06
9:130562725 T C 0.858823 -1.5921e-06
9:130565267 G A 1.291008 -4.4489e-06
9:130572046 A G 0.026544 -3.4106e-05
9:130575515 T C 0.021114 -2.6592e-05
9:130576597 C A 0.835771 1.0666e-05
9:130580082 C T 0.033273 5.5838e-06
9:130586688 A G 0.165089 4.4886e-05
9:130588091 T C 0.035412 1.5604e-05
9:130591537 T C 0.072031 1.9719e-05
9:130598125 A G 0.715253 -1.5457e-05
9:130599958 T C 0.160957 2.4715e-05
9:130602230 A G 0.179222 -1.1875e-05
9:130605739 G A 0.031374 2.1680e-05
9:130607712 C T 0.138980 -3.0362e-05
9:130610725 G C 0.039180 9.0858e-07
9:130612218 C A 0.152440 -1.6339e-05
9:130613266 A G 0.042507 3.4003e-05
9:130619637 T C 1.229756 -5.3522e-06
9:130620452 A G 0.021913 -6.8284e-05
9:130622946 C T 1.659902 -2.5604e-05
9:130628024 T C 0.034649 -1.3719e-05
9:130629582 G A 0.153790 -2.0989e-05
9:130629693 G A 0.024350 8.6428e-06
9:130630233 T G 1.615116 -2.9398e-05
9:130631192 G C 0.755343 -6.7082e-05
9:130633904 G T 0.708849 4.5932e-05
9:130634380 A C 0.027155 9.8658e-06
9:130648466 A G 0.062420 -1.4398e-05
9:130654946 C T 0.400902 -1.9660e-05
9:130656953 T C 0.031939 2.6952e-05
9:130657668 A G 0.054981 -5.4489e-07
9:130657833 A G 0.370079 -4.8790e-06
9:130663557 C A 1.977471 -7.3262e-06
9:130668957 G A 0.332214 -6.1880e-05
9:130670532 T C 1.830260 -4.5333e-05
9:130673396 A C 0.108998 3.2816e-06
9:130675392 T C 0.072044 6.9002e-06
9:130679800 T G 0.117898 -1.0362e-05
9:130684663 G A 0.045815 2.4334e-05
9:130695489 G C 0.061758 -1.1550e-05
9:130698043 G A 1.754077 -2.6299e-04
9:130710973 T C 1.946574 -3.4664e-05
9:130714930 C T 1.555919 -3.1514e-05
9:130715922 G A 1.978912 -2.8268e-05
9:130717977 G A 1.753580 -2.0435e-04
9:130727677 T C 1.758559 -1.9954e-04
9:130731159 G C 0.021695 5.0330e-06
9:130736624 A G 0.230574 -8.4870e-06
9:130738730 T C 0.400502 -5.7256e-06
9:130743618 T C 0.094635 1.5036e-05
9:130749265 A G 0.238026 -3.3694e-05
9:130755229 A G 0.047759 -4.8050e-06
9:130755881 A G 1.854512 -2.2705e-05
9:130761065 A G 0.046925 8.3984e-06
9:130773791 G A 0.199563 2.8481e-06
9:130774369 C A 1.689981 2.7283e-05
9:130777467 T C 0.265768 -2.5840e-05
9:130783464 T G 0.077280 -1.5400e-05
9:130787213 C T 0.613578 2.3188e-05
9:130791152 T G 0.522880 4.5996e-05
9:130793178 G A 0.419961 1.3736e-05
9:130793484 T C 0.238831 1.4340e-05
9:130802156 A G 0.331594 3.6105e-06
9:130802335 T C 0.042131 1.0858e-05
9:130803614 A G 0.031235 -9.2121e-06
9:130808444 C T 1.614204 5.6784e-06
9:130816527 C T 0.032582 -1.0206e-05
9:130819574 A G 0.307860 3.6517e-05
9:130827968 A G 0.372968 6.4985e-09
9:130834731 T C 0.045481 4.8488e-06
9:130835135 G A 0.355911 1.2450e-05
9:130839178 T G 0.288168 3.9802e-05
9:130841000 A G 0.422600 -1.8785e-05
9:130849998 A G 1.709924 -3.8539e-05
9:130863276 T C 0.041306 8.7456e-06
9:130863893 A G 0.230996 3.4412e-05
9:130866764 A G 0.092873 -6.4350e-06
9:130870023 T C 1.678400 -9.7449e-06
9:130880995 A G 1.759507 -3.2204e-05
9:130884753 T C 0.421337 -1.6228e-05
9:130887991 T G 0.066127 -1.5685e-05
9:130888493 C T 0.030537 2.0571e-05
9:130890107 A G 0.202059 1.8271e-06
9:130902197 T G 0.038684 2.5083e-05
9:130908044 A G 1.210067 4.6078e-05
9:130910687 G A 0.096622 1.7250e-05
9:130911065 A G 0.053024 4.8123e-06
9:130912857 T C 0.037658 -1.9249e-05
9:130931421 A G 0.052245 1.3751e-05
9:130931586 A C 0.584168 -4.1972e-05
9:130932373 G T 0.044854 -2.4311e-05
9:130938661 T C 0.273195 -2.1376e-05
9:130945637 A G 0.047977 -1.3974e-06
9:130949190 A G 0.619119 6.2399e-07
9:130967824 A G 1.883037 8.5250e-06
9:130969168 G T 0.641567 5.4162e-06
9:130971586 T C 1.310230 -2.2945e-05
9:130973504 G T 1.258111 -2.8865e-05
9:130976557 T C 1.294179 -2.0694e-05
9:130979181 G A 1.603776 -2.7298e-06
9:130980404 A G 0.132329 7.0133e-06
9:130980937 A G 0.127045 -2.4645e-05
9:130984755 T C 1.100400 -3.0012e-05
9:130984809 T C 0.164541 5.3718e-05
9:130988615 A C 0.260951 -1.8320e-05
9:130999472 C G 0.415456 1.8313e-05
9:131003677 G A 0.307114 2.2464e-05
9:131005360 C A 0.324865 2.9378e-05
9:131010726 G A 0.110076 -2.2467e-05
9:131012256 C T 0.486968 1.7795e-05
9:131014606 G T 0.030605 -2.2992e-05
9:131019738 C T 0.110887 -2.1122e-05
9:131023141 T C 0.110215 -1.9453e-05
9:131032242 G C 0.035165 -1.2136e-05
9:131040874 C T 0.288525 8.9036e-05
9:131046009 C T 0.026914 2.4807e-05
9:131051378 A G 0.066325 -4.3900e-05
9:131054826 T G 0.083752 9.4612e-06
9:131057783 T C 0.040203 9.7467e-06
9:131057985 T C 0.345999 5.3894e-05
9:131059945 A G 0.039794 -8.3868e-06
9:131061618 G C 0.252600 2.5648e-05
9:131076155 T C 0.031296 -1.0316e-05
9:131084979 T C 0.039102 5.3259e-05
9:131107634 A G 0.054267 -8.5443e-06
9:131110262 G A 0.161178 9.0498e-05
9:131110892 A G 0.081490 1.1401e-05
9:131115368 G A 0.073485 -2.0186e-05
9:131120165 T C 0.091402 5.1039e-06
9:131137018 C T 0.351734 3.7621e-05
9:131149056 A G 0.222871 6.8209e-05
9:131155027 T G 0.093282 -8.4752e-06
9:131159396 T C 0.021637 -7.3307e-06
9:131159867 A G 0.191819 -2.7161e-05
9:131183965 T C 0.028982 -3.6338e-05
9:131186401 T C 0.341136 -3.0199e-05
9:131193551 C G 0.029336 -1.9316e-05
9:131196199 C T 0.060106 -1.4818e-05
9:131196334 A G 0.358122 -2.5747e-05
9:131201895 G A 0.396906 -2.5233e-05
9:131211201 A G 0.025207 -2.0079e-05
9:131258520 T C 0.024954 1.1526e-05
9:131262957 G A 0.217736 -1.3978e-05
9:131267212 G C 0.079792 2.6058e-06
9:131285955 G A 0.405998 3.3856e-06
9:131287352 T C 1.567955 -4.6997e-06
9:131294233 T C 0.069776 -2.1908e-05
9:131303522 A G 0.391875 -2.6039e-06
9:131306847 T C 0.055760 4.2725e-05
9:131311128 C T 0.398948 -1.0565e-05
9:131312517 G T 0.062933 -1.8062e-05
9:131316066 G C 0.090834 9.7210e-06
9:131320918 C T 0.199664 1.6329e-05
9:131321779 A G 0.056883 -9.9832e-06
9:131327734 C T 0.038914 3.9431e-05
9:131345685 C A 0.028719 9.2733e-06
9:131351322 C G 0.106395 1.7151e-05
9:131352519 T C 0.083567 -1.5695e-05
9:131366070 A G 1.798457 -1.4121e-05
9:131377171 G A 0.045792 1.0522e-05
9:131379998 A C 0.030517 -6.3337e-06
9:131391202 T C 0.090244 3.3540e-05
9:131391986 T C 0.099702 -4.4079e-05
9:131395768 A G 0.056374 2.3844e-05
9:131397479 A G 1.770705 -1.9755e-05
9:131403221 T G 0.048558 3.6050e-05
9:131416460 T C 0.119852 1.5630e-05
9:131440149 T C 0.120031 -2.2811e-06
9:131443671 G A 0.101341 8.1905e-06
9:131454778 G A 0.061716 -5.1254e-05
9:131455796 T C 0.176365 -3.8230e-05
9:131465481 G C 0.291300 1.5389e-05
9:131469415 T C 0.052696 1.5463e-05
9:131476649 A G 0.072450 3.8906e-05
9:131483551 A T 0.158792 -3.5960e-05
9:131484410 G A 0.051972 -6.3534e-05
9:131497832 T C 0.258355 -1.4725e-05
9:131499967 T C 0.022886 2.7881e-05
9:131504316 T C 0.072960 4.3086e-05
9:131518420 C T 0.053335 1.4529e-06
9:131527624 A G 0.022864 -1.8316e-05
9:131527676 G T 0.793199 -9.9944e-07
9:131531476 C T 0.025369 -1.0664e-05
9:131532694 T C 0.055435 1.9722e-05
9:131555775 A G 0.034971 9.3301e-06
9:131556702 T C 0.059785 1.0167e-05
9:131561110 A G 0.481707 -3.6111e-05
9:131561617 C G 0.025960 -9.9883e-06
9:131565554 C T 0.562878 -9.4436e-06
9:131580487 A G 0.201673 -2.6103e-05
9:131582671 T C 0.074855 2.6256e-05
9:131585069 G A 1.493966 3.4211e-05
9:131586913 G A 0.903651 -1.1618e-05
9:131588888 C G 0.575465 -1.4500e-05
9:131599032 A G 0.148909 -5.5902e-05
9:131605624 T C 0.066987 -2.3784e-05
9:131610228 G C 0.050927 -3.4400e-06
9:131637435 A G 1.396861 3.7519e-05
9:131659430 A G 0.131138 1.6999e-05
9:131660887 C T 0.127558 6.9496e-06
9:131670919 C T 1.422321 2.5335e-05
9:131670952 T C 0.063199 2.7183e-05
9:131675360 G T 1.411850 4.1405e-05
9:131687338 C T 0.791592 -1.2816e-05
9:131690509 T C 0.517063 -2.6576e-05
9:131695770 T C 0.064881 4.4802e-06
9:131702566 T G 0.087475 1.3633e-05
9:131702891 G A 0.785568 -7.3189e-06
9:131713876 G A 0.123166 1.7007e-05
9:131737339 C T 1.363399 3.3300e-05
9:131745394 C A 0.094525 -6.2746e-05
9:131745548 C T 0.785821 -7.2215e-06
9:131759749 C A 0.059077 -1.8956e-05
9:131764984 G A 0.062609 2.4224e-05
9:131767668 C A 0.864162 -7.2376e-06
9:131768191 G A 0.135283 1.7114e-05
9:131781279 T C 0.037947 -1.1751e-05
9:131785903 T C 1.024305 -1.4745e-06
9:131788022 T C 0.046344 2.9014e-05
9:131789936 G A 0.077936 2.9825e-05
9:131799261 T C 0.092431 2.5154e-05
9:131804785 C T 0.093457 3.2157e-05
9:131821267 A G 0.320516 1.3212e-05
9:131822567 A G 0.029089 1.6446e-05
9:131834811 A G 0.215513 1.1619e-05
9:131836402 C A 1.052897 -3.4702e-06
9:131838821 C T 1.579276 3.2847e-05
9:131850072 A G 0.070467 1.3245e-05
9:131851710 G C 0.043147 -1.6763e-05
9:131857630 T C 0.571145 -3.6632e-05
9:131864955 T C 0.053569 -5.2109e-06
9:131877248 T C 0.025687 2.6353e-06
9:131887856 A C 0.122958 1.5260e-05
9:131891578 A G 0.021286 1.5979e-05
9:131896999 T C 0.611384 -3.8450e-05
9:131901458 T C 0.605979 -3.2030e-05
9:131901725 T C 0.175265 -1.1998e-05
9:131909736 T C 0.151447 7.6215e-07
9:131912341 C T 0.091104 -2.6814e-06
9:131924771 T C 0.054864 3.6492e-05
9:131929532 G C 0.122734 -8.3753e-07
9:131930494 C T 0.631024 -2.4410e-05
9:131931671 A G 0.030128 -1.9789e-05
9:131943843 G A 1.375711 4.0859e-05
9:131943920 G A 0.037230 5.1558e-06
9:131948229 C T 0.048373 3.2006e-05
9:131953598 T C 0.339896 1.6444e-05
9:131960534 T C 0.502525 1.4558e-05
9:131963262 G A 0.108651 8.7041e-07
9:131963745 A G 1.019459 4.3052e-05
9:131971208 G C 0.466240 -5.9548e-05
9:131971666 A T 0.025415 2.2856e-05
9:131981723 A G 1.208122 3.3975e-05
9:131984230 T G 0.467263 -4.8406e-06
9:131987589 C T 0.377749 -5.9027e-05
9:131991316 T C 1.325573 3.3656e-06
9:131992020 A G 0.082616 -1.3286e-05
9:131992643 G C 0.035827 3.5151e-06
9:131993390 G T 0.472771 -3.4655e-05
9:131996715 G T 1.944571 -8.2511e-06
9:132005136 C T 0.428254 1.2475e-06
9:132005371 T C 0.206545 2.2164e-05
9:132005564 T C 0.055302 2.4316e-05
9:132014175 G A 0.196817 2.3287e-05
9:132021157 G A 0.046704 -1.9565e-05
9:132022788 T C 1.512837 1.9576e-05
9:132024765 A C 0.046837 4.7029e-05
9:132028484 A G 0.068889 1.2179e-05
9:132031250 A G 0.023613 -1.1307e-05
9:132032637 C T 1.524214 1.9888e-05
9:132038991 A G 0.022260 3.4932e-05
9:132041169 G A 0.481583 3.1991e-06
9:132041439 T C 0.039742 -5.4252e-06
9:132045217 A C 0.053744 3.1500e-05
9:132045530 A G 0.079669 2.9358e-05
9:132048953 C T 0.983005 -1.5587e-05
9:132051298 G A 0.139863 3.2252e-05
9:132051734 C T 0.458940 3.2028e-05
9:132052890 G A 0.059863 -3.4542e-07
9:132053011 C G 0.798447 8.2055e-06
9:132054205 G A 0.073713 2.7368e-05
9:132054282 C T 0.046412 1.6024e-05
9:132067720 A G 0.031738 3.3457e-06
9:132071261 T C 0.101370 -1.4470e-05
9:132073426 A G 0.596408 -3.9675e-06
9:132082564 T C 0.598384 -4.5031e-05
9:132084621 A G 0.098910 -5.2659e-06
9:132084885 G A 1.523652 -2.9379e-06
9:132085237 G A 1.111591 -3.2415e-06
9:132085552 C G 1.592840 1.4780e-05
9:132085635 T C 1.118888 1.2819e-04
9:132088108 T C 0.031433 1.6431e-05
9:132088190 A G 0.628866 -2.2446e-05
9:132089162 T C 0.043864 -3.7231e-05
9:132095998 A G 0.095463 1.0495e-05
9:132098728 G C 0.171912 1.7298e-06
9:132103374 T C 0.078536 1.9953e-05
9:132108419 A C 0.027427 -1.1413e-05
9:132109628 A G 0.678628 1.8072e-05
9:132110811 G A 0.056646 -2.2528e-06
9:132110836 T C 0.849368 1.9272e-05
9:132118563 C T 0.053481 3.4377e-05
9:132119804 T C 0.048476 -1.1892e-05
9:132123954 T G 0.129648 -1.5148e-05
9:132127719 C T 0.061723 1.2934e-05
9:132133022 G A 0.066510 4.0634e-06
9:132136809 A G 0.035587 -9.8940e-06
9:132138104 G A 0.045133 7.0833e-08
9:132140226 C T 0.047162 -1.8086e-05
9:132145150 A G 0.045993 9.2460e-06
9:132146583 T C 0.489068 -5.4727e-06
9:132147812 A G 1.207412 -2.4609e-05
9:132150995 T C 1.448288 1.0507e-05
9:132153136 G A 0.202747 7.0580e-05
9:132153192 A G 0.068149 -1.8713e-05
9:132162828 C A 1.495595 -2.7029e-06
9:132165470 A G 0.096025 8.8760e-06
9:132168746 T G 0.384877 -2.7223e-05
9:132169088 C G 0.658873 -5.3558e-05
9:132169240 C T 0.565631 -2.0499e-05
9:132172276 C T 0.095077 -5.2969e-05
9:132174355 T C 0.183493 -3.1442e-06
9:132176751 A G 0.378236 -2.0170e-05
9:132178213 G A 0.212777 5.7856e-07
9:132183104 C T 0.788447 -1.5547e-05
9:132183926 C G 0.713790 -1.5223e-05
9:132187600 A G 0.725004 -1.4216e-05
9:132187748 A G 0.076933 -1.2277e-05
9:132188510 C T 0.022117 3.0754e-06
9:132189429 G A 0.090526 -4.8227e-05
9:132192263 G A 0.033481 1.4030e-05
9:132193116 C T 0.962994 -4.8439e-06
9:132193773 T C 0.389048 -6.7798e-06
9:132194098 G A 1.593960 -2.5175e-05
9:132195018 G T 1.501782 -2.8560e-05
9:132197807 T C 0.954961 -1.0540e-05
9:132197946 T G 0.533737 -1.9303e-05
9:132197997 G C 0.040479 1.9817e-05
9:132198135 T C 0.552021 -2.1016e-06
9:132201053 T C 0.909604 -5.8403e-06
9:132205249 C A 0.306961 6.8295e-07
9:132209025 C T 0.714384 -6.4411e-05
9:132218356 C T 0.987442 3.3179e-06
9:132220858 T G 0.301667 -1.2855e-05
9:132230654 A C 0.468860 9.6032e-06
9:132237177 A G 0.950810 4.3368e-06
9:132237929 A G 0.034409 -1.3210e-05
9:132241740 A G 0.435483 4.1562e-06
9:132243226 C T 0.022977 -1.9659e-05
9:132246409 T G 0.558642 -2.4030e-05
9:132257622 A C 0.107275 -2.3514e-05
9:132257701 T G 0.023461 -1.1939e-05
9:132260079 T C 0.326900 -5.0853e-05
9:132260350 G A 0.472440 -3.8211e-05
9:132263911 G A 0.047879 -1.1686e-05
9:132272774 A G 0.030060 6.7071e-06
9:132275069 A G 0.096593 -9.7830e-06
9:132280871 T C 0.965893 4.0804e-06
9:132281601 A G 0.409318 3.9770e-05
9:132281720 A G 1.171542 2.5890e-06
9:132287276 T C 0.107950 -1.3217e-05
9:132293377 A G 1.457668 1.0694e-05
9:132293754 A C 1.566436 2.6463e-06
9:132308704 C T 0.057967 2.5140e-05
9:132311647 C G 0.064793 1.1049e-05
9:132311929 A G 0.495190 -2.2005e-05
9:132312227 A G 0.722014 -2.4153e-05
9:132315998 A G 0.246988 9.1325e-06
9:132319215 A G 0.471443 -1.2108e-05
9:132323278 G A 0.070873 2.8860e-06
9:132325830 A C 0.046633 -5.0506e-07
9:132327096 G T 0.131047 1.6606e-05
9:132329144 T C 0.059292 -3.0929e-05
9:132329653 G A 0.964487 -3.9527e-05
9:132341503 T C 0.466519 3.2827e-06
9:132341816 A G 0.098699 -2.7852e-05
9:132341939 T C 0.294082 7.9925e-05
9:132345895 T C 0.299648 5.0196e-05
9:132346249 T C 0.074239 -5.6805e-05
9:132348799 A G 0.405891 2.1003e-05
9:132348839 C T 0.082386 3.8217e-06
9:132352101 G A 1.131248 -2.9056e-05
9:132352885 T G 0.053923 1.8024e-05
9:132353130 C T 0.103448 -3.8756e-05
9:132358930 A G 1.791394 -1.9155e-05
9:132360176 C T 0.191393 3.0873e-05
9:132360651 A G 0.549616 -1.2976e-05
9:132363157 G C 0.241976 1.7715e-05
9:132363874 T G 1.109670 -6.3722e-06
9:132364201 A G 0.412879 7.5161e-06
9:132365377 T C 0.065043 3.8226e-06
9:132366289 A G 0.059756 -1.6776e-05
9:132366836 G A 0.937073 -2.0983e-05
9:132370360 T C 0.267599 -2.0712e-05
9:132374013 A G 0.330350 1.9310e-05
9:132374678 C T 0.120384 -2.6466e-05
9:132374704 A C 0.029706 -1.8442e-05
9:132375432 T C 0.268761 4.0357e-05
9:132376859 T C 0.309188 2.4284e-06
9:132377900 T C 0.794994 -7.4526e-06
9:132380301 G A 1.204338 8.0819e-06
9:132381403 T A 0.091432 5.8851e-06
9:132386835 G A 1.967607 -6.0772e-06
9:132389641 G A 0.147646 3.6711e-05
9:132389959 A G 0.343337 1.8892e-05
9:132392946 G C 0.077189 -9.3140e-06
9:132403118 C G 0.606843 -3.4091e-06
9:132405892 G A 1.971933 -2.0832e-06
9:132410768 G A 1.815549 -1.5159e-05
9:132411916 A G 0.727315 -3.7971e-06
9:132412706 G A 1.663398 -8.9931e-07
9:132416836 G A 1.479503 2.0081e-05
9:132416914 A G 0.225458 5.0443e-05
9:132417940 T G 0.097375 -3.4417e-05
9:132420439 C T 1.403940 7.1467e-06
9:132423155 A G 0.218869 -2.9233e-05
9:132429701 A G 0.060843 1.2354e-06
9:132429795 A G 0.066361 -2.4542e-05
9:132430350 T C 0.032669 3.0403e-05
9:132431537 T C 0.037898 2.5955e-05
9:132431948 T C 0.327903 -1.4381e-05
9:132434886 G T 1.302121 3.6195e-05
9:132444099 G A 0.648785 4.3363e-05
9:132444641 A G 0.042115 1.3882e-05
9:132446440 T C 0.992729 -2.3003e-05
9:132447216 T C 0.047272 4.6506e-06
9:132448019 G A 1.280446 2.9564e-05
9:132452661 C T 0.063927 -5.7871e-05
9:132456158 A G 0.150243 5.1080e-05
9:132456990 C T 0.068386 4.1686e-06
9:132463618 A G 0.560152 6.5652e-06
9:132465556 T C 0.307435 -7.3318e-06
9:132476954 T C 0.134666 7.6723e-06
9:132481929 T G 0.056831 -2.0202e-05
9:132484643 C A 0.116859 7.7637e-06
9:132491550 T C 0.323255 -1.0123e-05
9:132492589 A C 0.036616 2.6250e-05
9:132494573 C T 0.117298 -2.4103e-05
9:132494711 C A 0.048058 7.0644e-06
9:132496617 T C 0.291537 1.5055e-05
9:132496979 T C 0.073758 8.0704e-06
9:132500980 A G 0.146653 -2.3895e-05
9:132502801 A G 0.038742 4.5678e-05
9:132508371 A G 0.028651 2.3770e-05
9:132508735 T C 0.032212 2.0453e-05
9:132511956 T G 0.145137 1.6568e-05
9:132514889 T C 0.267187 1.2293e-05
9:132515081 C T 0.455867 3.8769e-05
9:132517882 G T 0.145186 5.0189e-06
9:132517896 A G 0.047701 -2.9475e-06
9:132519398 A G 0.058373 3.3405e-05
9:132519609 A G 1.337209 -1.1143e-05
9:132529216 A G 0.212618 3.2208e-05
9:132532027 A C 0.045630 9.3425e-06
9:132537764 C A 0.114224 7.6647e-06
9:132537865 C T 0.667384 1.3161e-05
9:132539989 G A 0.566315 -2.0307e-05
9:132543710 T C 0.125302 -3.3378e-05
9:132552206 T G 1.288122 -3.9866e-06
9:132554105 A G 0.502477 2.7721e-05
9:132554662 G A 0.377649 2.6576e-05
9:132557210 C T 0.693289 -2.2393e-06
9:132565994 T C 0.062395 5.8127e-05
9:132569532 T C 0.044289 2.2531e-05
9:132573536 T G 0.481525 3.8008e-05
9:132573569 A G 0.046863 3.2386e-05
9:132578052 T C 0.022302 -2.4720e-05
9:132580686 C G 0.372420 3.1821e-05
9:132580901 G C 0.282763 4.9098e-06
9:132583891 A G 0.181279 -5.0593e-05
9:132585289 A G 0.035733 -3.7801e-07
9:132598101 T C 0.454666 4.3833e-05
9:132600977 G A 0.490551 3.8648e-05
9:132602868 T C 0.815575 1.3698e-05
9:132610788 T C 0.206866 -6.3167e-05
9:132614934 T C 0.041313 -3.0567e-05
9:132615077 T C 1.227448 2.4999e-07
9:132615440 T C 0.154657 -1.5671e-05
9:132615515 G T 0.221476 -8.2310e-06
9:132616412 C T 0.051735 -1.3062e-05
9:132618408 A G 1.779534 5.9266e-05
9:132618436 T C 0.206610 -3.4443e-05
9:132618650 G C 0.081175 8.9902e-06
9:132624393 A G 1.818185 5.0257e-05
9:132629787 C T 0.938255 1.4014e-05
9:132629850 T C 0.025655 -2.8081e-06
9:132630589 T C 0.043325 2.4114e-05
9:132631642 A G 0.046123 -6.6473e-07
9:132635020 C T 1.818055 4.8148e-05
9:132649662 G A 1.967256 -3.8985e-06
9:132650807 A G 0.037450 -8.9263e-06
9:132651576 T C 0.158533 -5.7460e-05
9:132653811 G A 1.055543 1.9724e-05
9:132655864 G T 0.389392 6.6339e-05
9:132656322 A G 0.161399 9.7576e-06
9:132661126 A G 0.119031 1.7998e-05
9:132662722 A G 0.027956 1.2637e-05
9:132662786 T C 1.047655 1.7702e-05
9:132664518 G A 0.051485 -1.4554e-05
9:132664966 G T 0.063962 -4.1874e-05
9:132665110 T C 0.051881 1.5708e-05
9:132665789 C T 0.031400 7.8161e-06
9:132666628 C T 1.087134 9.0395e-06
9:132673289 T G 0.023665 -2.2267e-05
9:132675694 T C 1.697496 1.8480e-05
9:132678428 C T 0.092986 6.0144e-06
9:132686976 C G 0.030086 1.0470e-05
9:132698574 G T 1.817211 4.2658e-06
9:132699690 A G 0.040414 -3.3592e-05
9:132701002 T G 0.156910 -2.1063e-05
9:132707108 T C 0.185843 -3.2406e-05
9:132720770 G A 0.182159 1.0080e-06
9:132720869 T C 0.138869 6.4272e-06
9:132734283 T C 0.043192 1.2955e-05
9:132737856 G A 0.097394 -5.4362e-05
9:132740954 C T 0.036230 -5.6291e-06
9:132742777 A C 0.049927 5.2450e-05
9:132751151 A C 0.145494 4.3779e-06
9:132754512 T C 0.036882 -1.8630e-05
9:132756270 C T 0.177118 -6.5305e-05
9:132758347 G A 0.101974 -4.3298e-06
9:132765051 A G 0.059162 -5.5411e-06
9:132773094 G T 0.083242 -1.1228e-05
9:132779728 C T 0.070230 -3.6630e-07
9:132782330 G A 0.329890 -2.3301e-05
9:132784098 G T 0.059308 3.1220e-05
9:132785747 T C 0.032991 -1.7219e-05
9:132793531 C A 0.112134 -1.8301e-05
9:132793840 A G 0.022883 -1.4155e-05
9:132794238 A G 0.062612 -1.5577e-05
9:132801374 G A 0.179514 1.1426e-05
9:132807905 A G 0.810551 1.1959e-05
9:132812361 C T 1.175989 -1.8716e-05
9:132815536 G T 0.039369 -1.0844e-05
9:132816672 A G 0.079649 -1.6780e-06
9:132829354 G T 1.924372 1.4524e-05
9:132836875 A G 0.317974 1.1458e-06
9:132837130 G A 0.234112 2.2258e-05
9:132838016 T C 0.165063 4.8385e-10
9:132845628 G A 0.057919 -5.3214e-05
9:132848699 C G 0.023925 -9.8007e-07
9:132852101 T C 0.172350 -3.6840e-05
9:132855696 G T 0.021169 1.6598e-05
9:132855889 G A 0.032896 -1.1914e-05
9:132868477 G A 0.047142 1.2987e-05
9:132869204 T C 0.113162 -2.8450e-06
9:132874517 A G 0.088124 -7.2513e-06
9:132878468 A G 0.072982 -1.9632e-05
9:132880618 T C 0.080795 -2.3959e-05
9:132886436 A G 0.562300 1.2711e-05
9:132889319 T C 1.226958 -1.9979e-05
9:132890557 T C 1.958009 5.5611e-06
9:132895434 T G 0.025678 1.9815e-05
9:132897577 T C 0.109771 -2.9423e-06
9:132898193 A G 1.319169 1.2803e-05
9:132899394 T C 0.179131 1.6116e-05
9:132900076 C T 0.905495 3.2940e-05
9:132907137 T G 1.066416 6.5868e-06
9:132909589 T C 0.044890 -2.5348e-05
9:132911491 T C 0.263272 3.5801e-05
9:132917676 T C 0.400321 3.9384e-05
9:132921702 T C 0.198268 5.7835e-06
9:132927568 A G 0.160276 -2.4113e-07
9:132930078 G C 0.156465 -2.2379e-05
9:132936132 T C 0.391021 7.5318e-06
9:132941047 T C 0.252016 -5.7189e-06
9:132945266 A G 0.214624 -8.7477e-06
9:132946644 C T 0.156536 -9.2745e-06
9:132947520 C T 1.378921 4.2420e-05
9:132953884 T C 0.062979 -3.6465e-05
9:132954668 A G 0.058389 3.7234e-06
9:132955172 A G 0.452520 6.3812e-06
9:132963930 A G 0.047954 2.2111e-05
9:132964267 A G 0.047454 -2.0217e-05
9:132970937 G T 1.878097 1.4313e-05
9:132972156 T C 0.986741 2.4389e-05
9:132976539 A G 0.578393 -1.8872e-06
9:132978560 T C 0.073064 -1.5101e-05
9:132981255 T C 0.192442 -1.1506e-04
9:132987419 T C 0.590432 8.3369e-07
9:132991895 A G 0.066104 -2.4252e-05
9:132992062 A G 1.214088 2.6290e-05
9:132995160 G A 0.236871 5.5558e-05
9:132995768 A G 1.021841 1.6639e-06
9:132996302 T C 0.032543 3.4870e-05
9:132996337 A G 0.023331 3.1468e-06
9:132996457 A G 0.106749 -4.8971e-05
9:132996875 G A 0.107911 -6.8828e-06
9:132996946 T C 0.059486 -1.2051e-05
9:132997135 A C 0.106911 -9.5393e-06
9:132997775 T C 1.427469 4.1588e-05
9:133003291 T C 0.135958 -1.6056e-05
9:133003804 G A 1.789930 1.3263e-05
9:133003934 A G 0.566861 -4.6803e-06
9:133005442 T G 0.813186 1.3404e-05
9:133011232 A G 1.834891 6.2002e-07
9:133014733 C T 0.419146 -4.9540e-05
9:133021887 G A 0.192033 -2.0227e-05
9:133023677 A G 0.100611 3.7539e-06
9:133025949 T C 0.357469 8.7405e-05
9:133026640 C T 0.670244 4.4354e-05
9:133029878 A C 0.498916 2.2237e-05
9:133044454 T C 0.052300 1.2551e-05
9:133048855 A G 1.423188 -7.6965e-07
9:133051227 A G 0.021737 1.2411e-06
9:133052455 G C 0.288622 -3.3957e-05
9:133054343 T G 1.045867 -4.4933e-06
9:133055949 T C 0.574871 1.5533e-05
9:133059300 A T 0.168270 5.2611e-05
9:133063070 T G 0.222144 -3.7083e-05
9:133063108 C T 0.453159 1.7035e-05
9:133066377 T C 0.024246 -1.4760e-05
9:133066939 T C 0.059165 1.2773e-06
9:133070040 T C 0.361764 5.9595e-05
9:133070582 C G 0.292465 -7.2485e-06
9:133070766 A C 0.110485 1.3066e-05
9:133072603 T G 0.226588 -3.1512e-05
9:133226582 G A 1.539489 -6.8307e-05
9:133229443 T C 0.229632 9.1551e-07
9:133229687 A G 0.061885 -7.1744e-05
9:133235549 C T 0.234540 -1.5194e-05
9:133235901 A C 0.169468 7.0973e-06
9:133242154 T G 1.069467 6.6621e-06
9:133246032 T C 1.879486 2.1050e-05
9:133246744 C T 1.866924 1.2051e-06
9:133247453 C A 0.225296 -7.3554e-06
9:133248242 C T 0.654333 2.1974e-05
9:133252969 C T 1.408627 -5.2985e-05
9:133259354 A G 0.180887 1.6122e-05
9:133259700 C T 1.944853 -4.6040e-05
9:133262821 A G 0.242398 -8.2335e-06
9:133263458 C G 0.285496 2.8986e-05
9:133263593 G T 0.246916 -6.1553e-05
9:133266442 T C 0.213520 8.1353e-06
9:133267449 T C 0.127142 -9.2331e-08
9:133268506 T C 0.088942 -3.9583e-06
9:133268888 A G 0.048876 3.1090e-05
9:133270751 T G 0.022838 -9.1608e-06
9:133271035 T C 0.020783 -7.7896e-06
9:133271894 G A 0.097206 1.2191e-05
9:133274265 C A 0.363497 1.8928e-06
9:133277641 T C 0.341841 1.5657e-05
9:133280409 C T 0.042968 -2.6194e-05
9:133280476 A G 0.104827 -2.1519e-05
9:133283255 G A 1.676732 -4.5125e-05
9:133285022 T C 1.326108 -6.1178e-05
9:133285049 C T 0.210992 6.7795e-05
9:133287227 T C 0.195172 5.4250e-05
9:133288738 A G 0.169461 2.9093e-05
9:133291793 T C 0.045503 -4.4930e-05
9:133294244 A G 0.860939 8.2616e-06
9:133295361 T C 0.349313 4.3380e-05
9:133296375 A G 0.110215 -1.6368e-05
9:133299256 A C 0.792903 1.5621e-05
9:133302232 A G 0.279479 2.8083e-05
9:133304189 T C 0.586453 -1.6322e-05
9:133304271 A G 0.282293 6.6700e-06
9:133305012 A G 0.212985 1.4418e-05
9:133306791 T C 0.058555 2.5052e-05
9:133307382 G A 0.336933 2.4927e-05
9:133309696 T C 0.319279 -1.2910e-06
9:133311860 T C 0.033805 -1.0861e-05
9:133313115 A G 0.189073 7.7724e-06
9:133314926 C A 0.816786 -7.3336e-06
9:133315356 C T 1.763386 -1.2781e-05
9:133318751 T G 0.613711 -1.5667e-07
9:133319133 A C 0.026431 -3.6718e-06
9:133319473 G T 0.072434 2.6310e-05
9:133322420 A C 0.084937 -6.2943e-05
9:133323327 G T 0.200452 -1.4842e-06
9:133324400 G A 0.932370 2.7577e-05
9:133326408 T C 0.078990 -2.5843e-05
9:133327835 A G 1.395708 1.6759e-05
9:133328337 C G 1.973157 5.2299e-06
9:133336948 A G 1.374192 1.4369e-05
9:133337307 C A 1.584963 6.9322e-06
9:133345578 A G 0.057704 2.4446e-05
9:133351934 A G 0.117567 -1.5412e-05
9:133352554 A G 0.189660 -9.6671e-07
9:133354402 C T 0.024847 -1.9862e-05
9:133356944 A G 0.903089 2.9012e-05
9:133357017 A G 0.034058 3.3104e-05
9:133357293 T C 0.101961 1.1880e-05
9:133361916 A G 0.640580 -3.4838e-06
9:133361966 T C 0.079575 1.7039e-05
9:133362610 G A 0.198823 3.9755e-06
9:133362891 G C 0.104973 -1.9024e-05
9:133363586 G A 0.220999 8.4402e-05
9:133364023 T C 0.035688 3.0207e-05
9:133367368 T C 1.697547 1.2892e-05
9:133374281 A G 0.204166 1.1306e-05
9:133377617 T C 0.304595 4.7483e-06
9:133387709 G A 1.762681 2.9017e-05
9:133391103 A T 0.993856 -4.0695e-05
9:133393717 T C 1.724082 1.3714e-05
9:133393936 A G 0.377860 6.3241e-05
9:133399852 G A 1.586703 1.6279e-05
9:133400958 C A 0.858359 -2.1272e-06
9:133403157 C A 0.190248 2.1619e-06
9:133403298 T G 0.172139 1.7932e-06
9:133405026 G A 0.253067 -3.2666e-06
9:133408496 C A 0.288567 -1.2251e-06
9:133408692 A G 0.292319 1.5554e-05
9:133410844 A G 0.903680 4.7985e-05
9:133412522 T C 0.075586 9.3883e-07
9:133413084 A G 0.892083 -6.5122e-05
9:133413173 A G 0.781673 -3.7943e-05
9:133413567 A G 0.701715 1.6282e-05
9:133414224 T C 0.033026 6.3855e-05
9:133415084 G A 0.772847 -1.8568e-05
9:133415320 A G 0.058162 -4.2340e-06
9:133417822 G T 0.099848 2.2370e-05
9:133418693 C G 0.310161 -1.5189e-05
9:133419861 C T 0.877869 -1.5655e-05
9:133424020 T C 1.107745 -6.0042e-06
9:133431902 C T 0.735384 2.4501e-05
9:133432606 T C 0.065793 -5.4698e-07
9:133433333 A G 0.091893 3.0505e-05
9:133436054 A G 0.094408 -5.8433e-06
9:133439001 T G 0.444032 -1.4549e-05
9:133451145 C T 0.036954 -3.0974e-05
9:133451934 G A 1.874237 2.3587e-05
9:133464084 G A 0.706542 2.3908e-05
9:133465742 A G 0.142566 -4.5082e-06
9:133471270 G C 1.177294 -1.0055e-05
9:133479565 T G 0.083268 2.0745e-05
9:133492816 A G 0.111686 2.0059e-05
9:133496970 G A 0.074618 4.1737e-05
9:133499884 G A 0.027392 2.1680e-05
9:133501642 A G 0.326491 -4.1366e-05
9:133504451 C T 0.071424 2.1289e-06
9:133505586 G A 0.081454 -9.8262e-05
9:133510616 A G 0.113954 4.4531e-06
9:133511848 A G 0.030443 -2.2286e-05
9:133518554 T G 0.124263 8.9489e-06
9:133522559 A G 0.067968 -7.0412e-06
9:133524832 C T 1.391489 -2.1379e-05
9:133525810 T C 0.034763 -1.2324e-05
9:133528312 T G 0.028271 -1.0187e-05
9:133532160 T C 0.168014 -5.6361e-05
9:133537672 A G 0.860053 -2.3132e-05
9:133541631 C T 0.111624 -2.1471e-05
9:133543980 T G 0.166326 -5.0828e-05
9:133547266 G A 1.176187 -2.9431e-05
9:133552109 A G 0.150142 -6.9767e-05
9:133552145 G A 1.341526 -1.9026e-05
9:133557587 T C 0.297409 -1.0385e-05
9:133559508 T G 0.077841 7.0931e-06
9:133563192 A C 0.094421 2.6561e-05
9:133564361 T C 0.057743 -1.0433e-05
9:133569200 G C 0.020880 2.7792e-05
9:133569404 T C 0.050320 -5.7937e-05
9:133577767 C G 0.138954 1.6018e-05
9:133586260 A G 0.045390 1.2697e-05
9:133605045 G A 0.264392 6.5563e-06
9:133608445 A G 0.042709 -4.7074e-05
9:133617556 T C 0.790216 -2.0968e-05
9:133621504 A G 0.523357 -2.2040e-05
9:133627890 G C 0.794198 -1.9591e-05
9:133643252 A G 0.072635 2.0507e-05
9:133646005 T C 0.901398 1.8719e-05
9:133654204 A G 0.224423 -4.8648e-05
9:133660632 T C 0.053641 -1.9763e-05
9:133662973 C G 0.625243 3.7344e-05
9:133668799 C T 0.299892 6.4023e-06
9:133670047 A G 0.035438 8.7408e-07
9:133670481 G A 0.082697 4.0655e-05
9:133677970 G A 0.307623 5.7179e-06
9:133681731 C T 0.065017 7.7388e-06
9:133686136 G T 0.065761 9.9887e-06
9:133701173 T C 0.173700 -1.2407e-05
9:133706244 C A 0.149178 -3.1728e-05
9:133708014 T C 0.029346 5.6973e-05
9:133738609 T C 0.023698 -2.9463e-06
9:133743035 C T 0.045471 -4.0255e-05
9:133746060 A G 0.217451 -3.0985e-06
9:133749749 A C 0.181348 -2.4248e-05
9:133755754 C T 0.396130 8.4256e-07
9:133756727 T C 0.028888 5.6200e-07
9:133760592 T C 0.029716 -2.1741e-06
9:133763500 A G 0.039820 2.3251e-06
9:133764019 T G 0.166475 4.7623e-05
9:133764388 A C 0.194078 1.4525e-05
9:133766008 C T 0.229240 -3.7261e-05
9:133768415 A G 0.092746 4.9283e-05
9:133768966 T C 0.022270 3.5780e-06
9:133770017 C A 0.348985 -1.4697e-05
9:133770222 T C 0.134822 -3.9050e-05
9:133771661 T C 0.090993 -5.3563e-05
9:133773437 T G 0.050067 9.4265e-06
9:133777761 T C 0.131300 6.1304e-06
9:133782855 T G 0.049294 7.7606e-06
9:133784112 C T 0.301719 4.5347e-05
9:133788525 G A 0.370716 7.1298e-06
9:133790521 C A 0.799801 4.0794e-05
9:133795282 G A 0.086738 -1.2293e-05
9:133797274 C T 1.144920 -3.1267e-05
9:133798151 A G 0.105174 -2.7834e-05
9:133800094 A G 0.366545 3.3817e-05
9:133804180 A G 0.094619 -4.4458e-05
9:133808080 A G 1.125983 -4.7168e-05
9:133809775 C A 0.326579 2.6230e-05
9:133817236 G A 0.126094 2.4573e-05
9:133820603 T C 0.073839 -7.1240e-06
9:133820732 A G 0.079558 3.6663e-05
9:133823931 T C 0.093444 1.0453e-04
9:133823938 A G 0.102779 -7.1833e-05
9:133826416 T G 0.196512 2.9221e-05
9:133829045 A G 0.145689 -9.5639e-05
9:133829760 G T 0.246423 -8.1434e-06
9:133837809 C T 1.952153 4.3486e-05
9:133843861 A G 0.355408 1.8524e-05
9:133846564 T G 1.181111 -2.4240e-05
9:133846738 A G 0.040553 -3.6486e-05
9:133850992 T C 0.225238 -1.6797e-04
9:133851758 A G 0.364162 2.0324e-05
9:133852817 A G 0.203309 5.9890e-06
9:133852842 T C 0.123358 2.9745e-06
9:133855849 T G 0.422000 9.7465e-06
9:133857758 C T 0.235176 -9.6310e-06
9:133860319 C T 0.619047 2.4656e-05
9:133863941 A G 0.816874 2.3090e-05
9:133864783 A G 0.169023 1.5933e-06
9:133866334 G T 1.639259 2.8714e-06
9:133868713 A G 0.693214 4.9364e-05
9:133871457 T C 0.423405 -6.1081e-06
9:133874278 C A 0.205941 2.0757e-05
9:133874536 G C 0.053021 -2.1817e-06
9:133874568 T C 0.976104 8.0257e-06
9:133874685 T G 0.193685 1.9799e-05
9:133884747 G A 0.025649 -1.6955e-06
9:133886042 C T 0.200365 3.2476e-06
9:133886137 C T 0.831405 2.6764e-05
9:133887895 A G 0.183633 2.7761e-05
9:133888994 C T 0.148490 1.1450e-05
9:133897119 C T 0.378382 -5.8496e-06
9:133898471 A G 0.185191 1.0977e-06
9:133901752 T C 0.029284 -6.0865e-05
9:133901819 A C 0.343399 1.6403e-05
9:133902723 C T 0.272834 1.3475e-05
9:133909192 G A 1.617707 -1.2384e-05
9:133911488 A G 0.084177 1.7109e-05
9:133911706 T C 0.987010 2.5842e-06
9:133912764 C A 1.404018 1.0055e-05
9:133913563 T C 0.940562 2.7521e-05
9:133913740 C A 0.090546 -1.9373e-05
9:133917807 C T 0.519400 2.8523e-05
9:133919162 T C 1.562969 -7.9807e-06
9:133924072 T C 1.046688 -3.2143e-05
9:133925460 T C 0.044656 2.2855e-05
9:133927278 T G 0.115431 -2.9448e-05
9:133927878 G A 0.932802 -1.7514e-05
9:133928088 C T 0.236228 -8.5454e-06
9:133933901 A C 0.047555 9.5387e-06
9:133936381 A G 1.366327 9.5326e-06
9:133936571 G C 1.623215 1.0000e-05
9:133938355 A G 0.033403 1.7226e-05
9:133938676 C A 0.503564 1.8772e-05
9:133939586 T C 1.128843 -1.2570e-05
9:133942558 T C 0.064371 -2.0990e-05
9:133946574 A G 0.789645 4.3569e-06
9:133948049 G A 1.652995 1.0338e-05
9:133951737 C A 1.043692 -2.0999e-06
9:133953983 G A 0.226094 -1.7543e-05
9:133955228 A G 0.760085 2.2787e-05
9:133958570 A G 0.149581 -7.3417e-06
9:133960768 T C 0.837621 9.8423e-06
9:133962930 T C 0.695240 2.0570e-05
9:133963008 A G 0.517992 3.2593e-05
9:133965396 G C 1.079867 8.4330e-09
9:133967007 G T 0.035840 4.5623e-06
9:133969710 A T 1.082275 -1.2588e-05
9:133978928 G C 0.048697 -3.3024e-05
9:133979352 A G 0.154047 5.3681e-05
9:133979801 T C 0.156056 -7.7638e-06
9:133981629 C T 0.384020 -3.4959e-07
9:133981634 A G 0.051953 -4.1968e-05
9:133988197 C G 1.940283 -5.4329e-06
9:133992978 A G 0.063761 -4.0713e-05
9:133995629 G A 0.056643 -2.5253e-06
9:134001785 G A 0.045393 5.0044e-05
9:134004912 C A 0.462962 -1.2743e-05
9:134014851 G A 0.106525 2.4352e-06
9:134016249 G A 0.466263 1.0267e-05
9:134017304 C T 0.048885 2.6206e-06
9:134020086 G A 0.030949 8.5070e-06
9:134043850 C T 0.023253 5.8503e-07
9:134053324 G A 0.067555 1.0773e-05
9:134061541 A G 0.035269 3.6550e-06
9:134064728 G A 0.334703 4.8692e-06
9:134081402 G A 0.120209 5.0964e-05
9:134082790 T G 0.058366 -4.2885e-06
9:134082823 A G 0.042228 2.5429e-05
9:134088607 T G 0.148545 -7.8223e-06
9:134093182 A G 0.052089 2.6582e-05
9:134096015 T C 0.555685 -3.9710e-05
9:134105048 G A 0.056786 -3.3632e-06
9:134105444 T G 0.102071 2.7203e-06
9:134108069 T C 0.073083 5.8790e-06
9:134118500 C A 1.355837 7.0610e-05
9:134131750 T C 0.088410 -2.7157e-05
9:134132245 A G 1.957606 -3.2237e-05
9:134136248 A G 0.456639 -3.2973e-05
9:134138023 A G 0.032819 9.4166e-06
9:134139458 A C 0.646393 6.3856e-06
9:134141629 A G 0.750133 1.1958e-05
9:134149767 T C 0.788252 2.1028e-05
9:134150326 T C 0.044396 -1.3088e-05
9:134157588 A G 0.055014 -2.9878e-05
9:134157692 G T 0.042806 -1.2530e-05
9:134162558 T C 0.365551 -8.4730e-07
9:134164367 A G 0.055036 -7.0251e-06
9:134166167 A G 0.062791 -2.5196e-07
9:134175186 A G 1.476744 1.4839e-05
9:134180604 C A 0.111036 3.2740e-06
9:134184473 G T 1.483956 2.4153e-05
9:134191603 T G 0.155887 -5.7046e-07
9:134195966 C T 0.687914 7.4057e-06
9:134198900 A G 0.695331 -3.7107e-06
9:134206983 C A 1.755057 1.9984e-05
9:134207329 T C 1.179559 1.0184e-05
9:134210135 A G 0.319834 2.0486e-06
9:134210288 A C 0.778865 4.6665e-05
9:134212319 A G 0.079312 6.9639e-06
9:134212668 C T 0.116587 -1.1057e-05
9:134214222 T C 0.120394 4.9260e-06
9:134221265 T G 0.420841 -3.6529e-05
9:134222085 T C 0.641729 3.2763e-06
9:134224314 T G 0.319866 1.0235e-06
9:134225537 G A 0.518491 -1.3750e-05
9:134228481 G A 0.188333 -2.8269e-05
9:134233207 T G 0.049255 5.8016e-05
9:134233268 G A 0.791829 2.0107e-06
9:134241074 A G 1.109258 -6.5345e-06
9:134242324 T C 0.020916 -2.7731e-05
9:134253956 C T 0.608735 2.0088e-06
9:134258779 G A 1.299330 -2.0458e-06
9:134266607 A G 0.140161 -1.0346e-05
9:134268548 A G 0.134647 5.2365e-05
9:134272423 T C 1.647643 3.8902e-05
9:134273007 T C 0.047873 -3.7557e-06
9:134273128 G A 0.113565 3.2251e-05
9:134287494 G T 0.668789 1.7719e-05
9:134299116 T G 1.639960 4.7113e-05
9:134320210 T C 0.045344 2.6207e-06
9:134325427 G A 0.032091 3.6473e-06
9:134326950 A G 0.944276 2.6042e-06
9:134327966 G A 0.039304 2.5849e-05
9:134332816 A G 0.071580 1.2893e-08
9:134334460 C T 0.081301 -2.1924e-05
9:134334588 G A 0.217467 6.3346e-05
9:134345189 G A 0.040005 -1.9619e-05
9:134348807 A G 1.896919 4.9427e-05
9:134350458 T C 1.624237 4.5844e-05
9:134351343 T C 1.220564 -4.8324e-06
9:134353724 T C 0.680682 2.2725e-05
9:134361442 A T 0.170909 -1.6560e-05
9:134371165 T C 0.087378 -4.0232e-05
9:134385435 T C 0.264960 4.3638e-06
9:134386744 C T 1.911081 5.0862e-05
9:134386781 A G 0.088014 -4.2971e-05
9:134389870 T C 1.623140 2.9911e-05
9:134390870 A C 0.126165 -5.9260e-05
9:134395813 T C 0.279998 -5.8014e-06
9:134410010 G C 0.121748 -1.0111e-04
9:134411347 T C 0.279300 -1.5076e-05
9:134428507 T G 0.111306 -1.8828e-05
9:134429553 T C 0.103996 3.3673e-05
9:134429808 C T 1.240834 -1.2210e-05
9:134433562 T C 0.080548 7.0755e-05
9:134434362 T C 0.502262 1.5240e-05
9:134436555 A C 0.625542 -4.1877e-05
9:134440929 G A 0.750386 -6.6890e-05
9:134449467 C T 0.601004 -4.2877e-05
9:134451843 A G 0.225182 5.7281e-05
9:134457144 C T 0.227016 6.4354e-05
9:134458473 T C 0.112861 -2.6744e-06
9:134462928 G A 0.090669 4.1521e-05
9:134468872 T C 0.719327 4.4987e-05
9:134470804 T C 0.052995 4.9798e-05
9:134475099 G A 0.887483 -2.6393e-05
9:134478772 C T 0.021367 -2.0372e-05
9:134511386 C T 1.639639 1.3646e-05
9:134517553 A G 0.038090 1.2048e-05
9:134518302 T C 0.028271 -8.9684e-06
9:134518468 A G 0.134595 3.5505e-06
9:134534337 T C 0.055767 -3.4541e-05
9:134546991 G A 0.021286 7.2585e-07
9:134547718 G T 0.126016 -1.5326e-05
9:134563185 A G 0.562498 2.2483e-05
9:134593735 C T 0.057065 -5.0459e-06
9:134598883 A G 0.707402 1.1122e-05
9:134603032 C T 0.122780 1.3760e-05
9:134607554 T C 0.108067 -1.4972e-06
9:134621051 T C 0.023610 8.9923e-06
9:134625854 C T 0.714650 -4.2562e-05
9:134626642 T C 0.573956 2.4983e-05
9:134630267 T C 0.217204 3.2886e-05
9:134630976 T G 1.723362 3.5806e-05
9:134634983 T C 0.023162 2.5624e-05
9:134635088 G A 0.919594 -6.4882e-06
9:134640928 G C 1.108514 -4.8744e-05
9:134641344 T C 0.602130 -1.0894e-05
9:134644208 G A 0.142790 -3.2742e-06
9:134644553 T C 1.748958 -9.3687e-06
9:134645218 C T 1.776184 1.0016e-05
9:134647656 G A 0.663265 -2.0798e-05
9:134649676 G A 0.581827 5.8089e-07
9:134651243 C A 0.226335 4.7137e-05
9:134652200 G A 1.195561 5.4869e-06
9:134665120 G A 0.186859 1.5344e-05
9:134666288 G T 0.228120 3.3631e-05
9:134666645 G A 0.283516 1.4177e-05
9:134669994 A G 0.122316 3.6846e-06
9:134673603 G C 1.340747 -3.0706e-05
9:134674930 G C 0.877639 9.1472e-06
9:134676022 A G 0.426187 2.8330e-05
9:134677332 A G 0.294685 -1.8688e-06
9:134678636 T C 0.091961 7.1211e-07
9:134678778 G A 1.530206 -4.8973e-06
9:134680204 A G 0.034454 3.7042e-05
9:134682384 T C 0.473680 -1.0807e-05
9:134686240 G A 0.850176 1.1630e-05
9:134687037 C T 0.056182 -6.2994e-06
9:134693189 T C 0.039382 -3.6958e-06
9:134694179 C T 0.545130 -3.4331e-06
9:134695660 G A 0.636357 -5.9517e-05
9:134696326 C T 0.738653 4.2492e-05
9:134697150 T C 0.041738 2.0489e-05
9:134700428 T C 0.052319 -7.1261e-06
9:134701152 A G 0.522351 -1.5202e-04
9:134703506 G A 0.568419 -1.7430e-04
9:134703743 C T 0.219960 -4.3887e-06
9:134704262 G A 0.569860 2.1052e-05
9:134709988 A G 0.036035 9.0439e-06
9:134715226 G A 0.215007 2.3692e-05
9:134715999 A C 0.461592 7.0993e-06
9:134716309 A G 0.166621 -5.4564e-06
9:134717249 T C 0.520880 -3.7902e-05
9:134721818 G T 0.079974 -4.9171e-06
9:134722842 G A 0.093545 3.7965e-05
9:134749549 A G 0.345840 1.4994e-05
9:134755528 G A 0.042997 -1.4682e-05
9:134757668 T G 0.043650 1.9847e-05
9:134759797 G A 0.114350 4.4008e-07
9:134761700 T C 0.021786 -1.1271e-05
9:134766200 G A 1.316887 -2.3345e-05
9:134767770 C T 0.033241 2.6509e-05
9:134769076 C A 0.121313 -2.7825e-06
9:134781949 C T 1.711268 -4.5568e-06
9:134794501 G A 1.666556 -2.2281e-05
9:134799598 A G 0.025746 2.2123e-05
9:134821961 G A 0.595106 -2.8234e-05
9:134824764 A G 0.158825 2.6451e-05
9:134841403 T C 0.057049 -2.3197e-05
9:134856295 A T 1.733105 -5.9613e-06
9:134858257 G A 0.080402 -5.3926e-05
9:134866354 A G 1.361316 -3.2777e-05
9:134879588 T C 0.066124 1.9628e-05
9:134896887 T C 1.362202 -3.0350e-05
9:134899743 A G 0.258735 1.6247e-05
9:134915843 C T 0.100835 -8.3348e-05
9:134921533 T C 0.197979 -1.4398e-05
9:134925393 C T 0.166206 2.6969e-06
9:134925891 G A 0.224462 -5.6610e-05
9:134934100 T C 1.962060 -2.6765e-05
9:134947531 T C 0.033120 -7.7943e-06
9:134951246 C G 0.036162 5.1816e-06
9:134980711 A G 0.034396 -1.0528e-05
9:134980927 G A 0.033559 -1.4841e-06
9:134983617 G A 0.609650 -1.1678e-05
9:134983930 T C 0.064040 -9.0930e-06
9:134992695 C T 0.083132 -1.4798e-05
9:134994132 G A 0.224773 4.7046e-05
9:134997981 G A 0.514561 -2.5944e-05
9:134998091 A G 0.023555 -1.6620e-05
9:134999140 A C 0.027512 3.9687e-05
9:135001703 T C 0.270939 4.5977e-06
9:135003565 C T 1.244943 7.9011e-06
9:135004790 T C 0.020147 1.1189e-05
9:135008974 G A 0.471154 2.9551e-05
9:135013057 T C 0.683347 -7.8804e-06
9:135015167 C A 0.165511 2.8761e-05
9:135015927 G A 1.186557 2.0359e-05
9:135017703 A G 1.884416 -2.6332e-06
9:135024033 A C 0.169955 3.4646e-05
9:135025408 T G 0.106515 -1.8316e-05
9:135026706 A G 0.785084 -1.5871e-05
9:135028000 T C 0.085579 2.3701e-05
9:135028477 G A 0.071564 -7.7663e-06
9:135029023 A G 0.023938 -6.5095e-07
9:135032814 A G 0.048710 -2.7649e-06
9:135034618 G T 0.368482 3.6601e-05
9:135042885 G A 0.790641 -1.4337e-05
9:135044579 T C 0.134108 -1.6631e-05
9:135047163 T C 0.057432 6.5004e-05
9:135048834 C T 1.514996 -2.1559e-05
9:135050533 C T 1.891638 -4.4379e-06
9:135051942 A C 0.394141 -7.3514e-05
9:135053900 C T 0.051086 -2.2559e-05
9:135055814 C A 0.448041 -3.8470e-05
9:135058738 A G 0.618291 -2.9385e-06
9:135064191 A G 0.092253 -1.6985e-05
9:135064788 T C 0.855976 2.5120e-05
9:135070074 C T 0.051060 -4.0570e-07
9:135071999 A G 0.172042 3.7368e-05
9:135072009 A G 0.864974 2.0973e-05
9:135073967 T C 0.218038 9.9295e-06
9:135075741 C T 0.635403 2.6979e-05
9:135087892 A G 1.003077 5.5503e-06
9:135089254 T C 0.655212 6.2260e-06
9:135096767 A G 0.141859 7.4953e-06
9:135099417 G C 1.079159 1.7231e-05
9:135101043 A G 0.092233 -3.0763e-06
9:135102462 T C 0.049155 -1.5200e-05
9:135102542 A G 0.033994 8.8919e-06
9:135102674 T C 1.203552 6.0038e-06
9:135105455 T C 1.597608 -8.2493e-05
9:135107418 A G 0.840747 6.9701e-07
9:135108510 A G 0.227049 -4.1139e-07
9:135109774 A G 0.037655 2.3840e-05
9:135109975 T C 0.108534 4.6443e-06
9:135110456 T C 0.930052 -1.4872e-05
9:135110611 G A 0.458470 -3.7375e-05
9:135113453 A C 0.050268 -3.3520e-05
9:135114365 A G 0.280803 -7.2885e-05
9:135121134 C A 0.959810 -2.1169e-05
9:135121203 C T 0.652645 -6.1088e-05
9:135125789 C T 0.839397 -4.8172e-05
9:135126458 C T 0.977886 -3.3317e-05
9:135132081 T C 0.509364 -5.9043e-05
9:135132930 A G 0.936544 -3.3922e-05
9:135134544 A C 0.105554 -2.8832e-05
9:135134718 A G 0.047185 3.6221e-05
9:135138338 G A 0.051755 1.8407e-07
9:135138777 A C 0.043176 9.0464e-06
9:135139826 C T 0.048843 2.9928e-05
9:135141393 C T 0.206834 -2.8110e-06
9:135144487 A G 0.144452 2.8774e-06
9:135149396 A G 0.147023 -1.4724e-05
9:135151673 C T 0.551401 -2.0013e-05
9:135151753 G A 0.027424 7.0769e-06
9:135152439 G A 0.159020 -1.9586e-05
9:135154341 G T 0.313180 -2.2204e-05
9:135159005 T C 0.039661 4.6804e-06
9:135166943 A G 0.154573 -2.1596e-05
9:135185158 A G 0.066591 -5.4343e-06
9:135190019 A G 0.031163 1.4657e-05
9:135192078 C T 0.034230 -3.9850e-05
9:135199368 A G 0.144537 2.1743e-06
9:135199430 T C 0.031011 -1.4286e-05
9:135203231 T C 1.704464 1.4099e-05
9:135203409 C A 1.732054 1.9588e-05
9:135203530 C A 0.068565 -3.6980e-05
9:135205006 C G 0.113747 -4.0687e-06
9:135214732 A G 0.057750 -2.2675e-05
9:135215568 T G 0.046055 -1.0307e-05
9:135217116 T C 0.089380 6.9731e-06
9:135217206 A C 1.676547 1.0563e-05
9:135227057 T C 1.732849 4.5870e-05
9:135227676 A C 0.087981 -3.3529e-05
9:135229172 A G 0.048947 -1.6034e-05
9:135229250 A G 0.072408 2.2676e-05
9:135231894 T C 1.731483 4.8072e-05
9:135232731 A C 0.240577 -1.1384e-05
9:135240421 T C 0.312628 -2.9773e-05
9:135241588 C A 1.907234 3.6752e-05
9:135245631 A G 0.043452 1.0402e-05
9:135251366 A G 0.055955 3.7129e-06
9:135251746 G T 0.080363 -1.0649e-05
9:135266820 T C 0.129349 -3.0273e-05
9:135271725 T C 0.266508 -1.4969e-05
9:135272706 A G 0.061372 -8.3876e-06
9:135276784 C T 0.138655 1.4132e-05
9:135277130 A C 0.100130 -2.1651e-05
9:135281367 C A 0.122040 -4.7670e-06
9:135285802 A G 0.082382 1.2292e-06
9:135291157 T C 1.607901 4.1107e-05
9:135292355 T C 0.206613 -1.5083e-05
9:135292969 T C 0.083311 5.8188e-06
9:135294000 A C 0.043465 -3.9661e-05
9:135294789 A G 0.181390 -3.1743e-05
9:135298675 T C 0.147309 -2.2882e-05
9:135299947 C T 0.152200 -1.4649e-05
9:135300588 T C 0.062054 1.9747e-05
9:135300917 A G 1.543806 7.7651e-05
9:135301389 G T 0.499169 -2.1664e-05
9:135301441 T C 1.725283 -1.1612e-05
9:135302393 A C 0.071674 -4.9863e-05
9:135302624 A G 0.984388 -4.9784e-05
9:135306762 C T 0.769894 -5.0066e-05
9:135306867 C T 0.070253 -1.2398e-05
9:135307647 C T 0.129969 4.7799e-06
9:135308773 C T 0.137331 -1.9159e-05
9:135312230 G A 0.340143 3.3361e-05
9:135320210 T C 0.285087 -1.4004e-04
9:135321809 G A 0.370660 -9.6362e-05
9:135325175 T G 0.649178 5.7107e-06
9:135326140 T G 0.184752 2.0177e-05
9:135333194 A G 0.170338 -6.0744e-06
9:135337621 C T 0.609514 8.4891e-07
9:135338596 G A 0.930997 2.1593e-05
9:135342792 G T 1.025626 -5.9317e-05
9:135344549 C T 0.049969 1.8054e-06
9:135344905 A C 0.046428 -1.6223e-05
9:135345160 T C 1.161279 -3.7859e-05
9:135346995 G C 0.117132 1.1502e-05
9:135351856 C T 1.957243 -1.9986e-05
9:135352785 T C 0.871452 -3.7121e-05
9:135355126 T C 0.075819 -1.5416e-05
9:135366458 T C 0.088725 -6.3671e-06
9:135366539 A G 0.058243 -2.1635e-05
9:135368057 T C 0.284588 -2.3992e-05
9:135372489 G A 0.881359 3.5881e-05
9:135373164 C T 0.144193 3.4813e-06
9:135374764 A G 0.167449 3.8343e-05
9:135375146 T C 0.069467 1.2050e-05
9:135375772 T C 0.063862 7.8040e-06
9:135378423 A G 0.025934 -5.9884e-05
9:135379069 T C 1.977831 -5.7882e-06
9:135381484 C T 0.611783 -2.1882e-05
9:135384131 A G 0.092240 -1.3677e-05
9:135385334 T C 0.129106 5.2057e-06
9:135386086 G A 0.656468 -3.8707e-05
9:135388799 A G 1.036746 -1.8180e-05
9:135392442 A C 0.254041 -5.0739e-05
9:135397773 C T 0.744021 -3.1297e-05
9:135406494 T C 0.215588 -5.9997e-06
9:135406880 C G 0.541391 -2.3825e-05
9:135408714 C T 0.788651 3.1277e-05
9:135413085 C A 0.141424 -4.1901e-05
9:135415056 C T 0.053335 1.0814e-06
9:135422628 T C 0.527450 8.4935e-06
9:135424146 C T 0.216815 -6.8171e-06
9:135425381 A G 0.540021 -5.4466e-06
9:135425611 C T 1.967727 5.9039e-05
9:135425830 T C 0.030706 -1.7822e-05
9:135442074 C T 0.079123 -2.2196e-05
9:135443458 T G 0.194097 1.2394e-06
9:135449922 G A 1.281527 -1.3909e-05
9:135450636 A G 0.460157 1.8340e-05
9:135453757 T C 0.751775 -2.2394e-05
9:135456605 A G 0.022584 2.9764e-05
9:135466726 C T 0.720573 -1.7248e-06
9:135470414 C T 1.529573 2.0270e-05
9:135473647 C A 1.578241 -9.4212e-06
9:135486391 T C 1.966957 3.3110e-05
9:135490062 G C 0.024116 4.8532e-06
9:135493386 C T 0.694347 -3.2307e-05
9:135508238 C A 0.471894 1.9657e-05
9:135508282 G C 0.345466 1.2508e-05
9:135518074 C T 0.088510 8.0120e-06
9:135518843 C T 0.089403 7.4966e-06
9:135522272 C T 0.039521 5.2306e-06
9:135525079 C T 0.223715 5.1174e-05
9:135530765 A G 0.023870 -2.0368e-05
9:135532504 C A 0.039093 -1.1321e-05
9:135536489 A G 0.033062 1.7653e-05
9:135538016 T C 0.026366 1.7817e-05
9:135546985 G A 1.790164 2.3052e-05
9:135551225 G T 0.697411 6.7287e-05
9:135551611 A C 0.053118 1.5325e-05
9:135561944 C T 0.285035 -3.1406e-06
9:135566373 G A 0.251730 4.5331e-05
9:135570435 T C 0.448018 2.1979e-05
9:135579101 C A 0.385974 5.7751e-05
9:135588382 A G 0.985209 -2.0517e-05
9:135590887 T G 0.562287 -3.2391e-05
9:135594512 C T 0.318672 -1.4480e-05
9:135598503 T C 0.715146 -2.7431e-06
9:135600186 A G 1.395400 2.5012e-05
9:135605984 T C 1.549648 4.8902e-05
9:135606719 T C 0.537090 -5.0978e-05
9:135609781 T C 0.055841 1.9391e-05
9:135612729 G A 0.458999 4.3812e-05
9:135613394 C T 0.095375 2.2650e-05
9:135616246 T C 0.911480 -1.1390e-05
9:135616378 A G 0.100189 1.9210e-05
9:135616645 A G 0.050846 -5.6440e-06
9:135616700 T C 0.656757 2.1655e-05
9:135622137 A G 0.027242 2.0619e-05
9:135635852 T C 0.331853 1.5885e-05
9:135638356 A G 0.033387 3.9379e-05
9:135646081 T C 0.057373 -1.4367e-05
9:135653077 T C 0.046987 -2.4506e-06
9:135653385 A G 1.298158 4.7956e-06
9:135665932 T C 0.035681 -3.7847e-05
9:135669043 T C 0.076111 6.3550e-06
9:135669523 A C 0.046600 3.0681e-06
9:135673890 G A 0.356911 -1.5118e-05
9:135675305 T C 0.046474 -1.0311e-05
9:135681430 A G 0.522575 -3.4854e-05
9:135685009 G A 1.953332 3.3466e-05
9:135686614 A G 0.036285 1.1283e-05
9:135692028 T C 0.378931 -1.7999e-05
9:135701424 A G 0.175443 -4.2380e-05
9:135709195 A G 0.041702 -2.1967e-06
9:135712931 A G 0.035308 -2.0418e-05
9:135713036 A G 0.951907 1.4093e-05
9:135716450 A G 0.025168 -1.2354e-05
9:135725038 T G 1.563871 -1.5115e-05
9:135730257 C T 0.089916 8.3296e-06
9:135732277 T C 0.143861 -2.6259e-05
9:135753629 G A 0.090533 6.3359e-06
9:135762522 G A 1.156881 5.7305e-06
9:135763141 A G 0.051203 1.7318e-05
9:135771515 G A 0.070392 1.4891e-05
9:135774164 C T 0.444422 8.1796e-06
9:135776034 T C 0.993369 1.4486e-05
9:135776453 A G 0.023367 -1.4880e-05
9:135777121 G A 0.292725 -2.0502e-05
9:135778867 C T 0.143008 1.2998e-05
9:135782221 C T 0.292192 -2.1045e-05
9:135786904 G A 0.271510 -2.1340e-05
9:135788227 A G 0.185963 -4.5424e-05
9:135790798 A G 0.027385 3.3625e-06
9:135805607 C A 0.049453 -6.5219e-06
9:135809716 T C 0.023526 3.9987e-05
9:135819420 T G 0.178809 -2.0935e-05
9:135821099 T C 0.460979 -2.1251e-05
9:135825767 T C 0.100413 8.9083e-06
9:135831659 G A 0.041186 -1.2632e-06
9:135831893 T C 1.411525 6.9978e-06
9:135833461 A G 0.186729 -1.0057e-05
9:135833900 A C 0.028842 -3.7599e-05
9:135842952 A G 0.505745 3.0060e-05
9:135843961 A G 0.044182 2.1069e-05
9:135844886 A G 0.148182 -9.3595e-06
9:135845035 A G 1.597891 2.1689e-05
9:135845223 C T 0.125088 7.7558e-07
9:135849248 G A 0.796685 5.8805e-06
9:135851694 T C 0.103967 5.0448e-06
9:135853449 G C 0.573297 3.8286e-06
9:135855420 A G 0.983599 2.7213e-06
9:135855768 T C 0.218499 1.3203e-05
9:135857920 A G 0.029193 -2.1182e-05
9:135859519 A C 0.891966 -7.2445e-06
9:135860063 T C 0.177482 2.6857e-05
9:135861990 C T 0.125850 -3.9668e-05
9:135861998 G T 0.753025 1.5463e-05
9:135862495 T C 0.516304 -1.2001e-05
9:135862563 T C 0.099673 -1.7531e-06
9:135866154 T C 1.199677 -1.0692e-05
9:135866693 G A 0.268319 6.0545e-05
9:135867687 T C 0.299648 -1.3850e-05
9:135869255 C T 0.109368 1.2786e-05
9:135872063 T C 0.662898 3.6900e-05
9:135875568 A C 0.049466 2.3545e-05
9:135875708 C T 0.891314 -3.2784e-05
9:135884573 C T 0.280881 1.0533e-05
9:135886376 C A 0.096644 -1.5076e-05
9:135889519 C T 1.447505 -3.3530e-05
9:135890079 G A 0.175077 2.0490e-05
9:135893990 T C 0.391599 -2.4827e-06
9:135898904 C T 0.655884 1.2598e-05
9:135899148 C G 0.151613 1.0242e-05
9:135902793 T C 0.625461 1.8694e-06
9:135903335 A G 0.619446 -5.0876e-06
9:135906106 T C 0.025941 -4.1405e-08
9:135912576 G A 0.748156 2.2789e-05
9:135924454 T G 0.160785 -6.3893e-05
9:135926017 G A 0.067065 9.2279e-06
9:135933122 T C 0.196259 4.1693e-05
9:135956640 G A 0.446801 -7.8481e-06
9:135957091 G A 0.161519 4.1412e-05
9:135957452 A G 0.888214 -1.2571e-05
9:135965037 G T 0.996261 2.9061e-05
9:135969120 G A 0.734787 -2.4120e-05
9:135971842 A G 0.658202 -1.4420e-05
9:135973281 A G 0.058535 -1.1426e-05
9:135974079 C G 1.716042 -5.4840e-06
9:135977366 G T 0.083440 -1.3258e-05
9:135978378 C T 0.451111 1.7960e-05
9:135982088 C A 0.596378 -4.9827e-05
9:135992479 T C 0.054085 -2.4335e-05
9:136002234 C T 1.918040 -1.4614e-05
9:136006849 T C 0.040949 -2.9677e-05
9:136007358 C A 1.154800 -5.7098e-05
9:136009249 C T 1.146137 -5.3788e-05
9:136009412 T C 0.058827 9.7385e-06
9:136011176 A G 0.584271 -4.4209e-06
9:136018156 C T 1.270666 -1.7143e-05
9:136020693 C T 0.161798 -3.7361e-05
9:136022263 C T 0.082496 -3.5768e-05
9:136023229 A C 0.656024 -8.8577e-05
9:136026406 T C 0.091217 1.3388e-05
9:136029138 A G 0.134199 1.8430e-06
9:136029645 T G 0.136594 5.1577e-06
9:136030458 T C 1.894430 2.3226e-05
9:136030573 A G 0.067241 1.7018e-05
9:136031751 T G 0.949417 -2.3324e-05
9:136032780 C T 0.053650 1.1173e-05
9:136034682 C T 0.583687 -4.8912e-06
9:136037161 A G 0.029229 -3.7991e-05
9:136037259 A G 0.093094 1.6536e-05
9:136037742 A G 0.391589 1.7451e-05
9:136039936 T C 0.199190 -3.8816e-05
9:136040484 A G 0.045782 1.8496e-05
9:136042264 C T 0.483138 -3.7964e-05
9:136043270 C T 1.290339 -1.2612e-05
9:136049780 G A 0.596528 1.6485e-06
9:136050554 C T 1.538986 2.8260e-05
9:136053110 T C 0.055364 3.7081e-05
9:136056274 C T 0.075287 -3.1299e-05
9:136057146 A C 0.038275 4.2191e-05
9:136058931 C T 0.029443 -1.0936e-05
9:136061515 T G 0.141862 3.2058e-05
9:136062410 C T 0.023201 -8.9145e-06
9:136062437 T C 0.238432 5.3096e-05
9:136075549 T C 0.505242 4.7666e-05
9:136076005 C T 0.067364 -1.5939e-05
9:136081319 T C 0.212254 -1.3651e-05
9:136086916 T C 1.679643 2.9255e-05
9:136100565 A G 0.051914 3.5389e-06
9:136101999 G T 1.690248 1.6352e-05
9:136106974 A G 0.169322 5.5981e-05
9:136109740 A C 0.047314 9.8420e-06
9:136112570 T C 0.179436 -2.6028e-05
9:136119696 C T 0.037551 -9.3041e-06
9:136131461 A G 0.120433 -5.0938e-05
9:136131472 T A 0.488305 1.2408e-05
9:136131576 T C 0.037093 3.8306e-06
9:136131592 C G 0.165940 -2.6469e-05
9:136131651 A G 0.141141 5.0077e-05
9:136132873 C T 0.653872 -1.1716e-05
9:136133506 G A 1.588897 -1.8548e-05
9:136136770 C A 1.511799 -3.5972e-06
9:136136773 T C 0.044082 -2.1172e-06
9:136137065 G A 0.638353 -2.8418e-05
9:136137547 A C 0.044130 2.8664e-05
9:136142203 C A 0.633416 -3.1053e-05
9:136142355 A G 0.681188 -1.6823e-05
9:136143442 G A 0.636795 -3.0109e-05
9:136147702 T C 1.071061 -5.7077e-05
9:136149229 C T 0.634965 -2.8313e-05
9:136154867 T G 0.418488 -1.3951e-05
9:136155000 T C 0.371631 -2.2204e-05
9:136160228 G T 0.518001 1.5130e-05
9:136173609 A G 1.516875 -3.6152e-05
9:136178277 A G 0.088757 -3.6347e-05
9:136181848 T C 1.418296 -2.1185e-05
9:136183823 A C 0.243122 7.1553e-06
9:136187163 T G 1.396935 2.9493e-06
9:136187620 A C 0.035474 -1.3684e-06
9:136189643 A C 0.206769 2.7420e-06
9:136190948 A G 0.514613 -1.1517e-05
9:136191010 T C 0.145368 -2.0424e-05
9:136198589 G C 0.858372 5.6941e-05
9:136198859 A G 0.045659 4.4763e-06
9:136199503 A G 0.725604 3.3333e-06
9:136208044 T C 0.157780 -9.5986e-06
9:136209319 C A 0.456467 1.4228e-05
9:136228007 T C 0.060415 -7.1234e-06
9:136228865 A C 0.790878 1.3541e-05
9:136237672 A C 0.278505 -1.8679e-04
9:136240909 G A 0.066562 -4.2246e-06
9:136259231 C T 0.179595 -3.8975e-05
9:136268084 G A 1.355632 8.2865e-06
9:136268311 G A 0.995297 2.0018e-06
9:136270538 G T 0.182097 -2.7238e-05
9:136275229 T C 0.092964 2.6943e-05
9:136277482 C T 0.172029 -3.9977e-05
9:136278835 T C 0.061580 -3.0336e-05
9:136278870 G A 1.208684 -1.4617e-05
9:136279935 T C 0.173859 -4.3317e-05
9:136281886 C T 0.251753 7.6725e-06
9:136284450 C T 0.951949 -3.2755e-05
9:136287582 T C 0.256836 5.6201e-06
9:136289423 T C 0.137399 -5.2638e-05
9:136291063 T C 1.032539 -3.8052e-05
9:136291361 T C 0.178436 -2.7918e-05
9:136301982 G C 0.870735 5.3090e-06
9:136304497 G A 0.848709 -2.6571e-05
9:136304891 C T 0.081620 -4.2261e-05
9:136310908 T C 0.215857 -7.3182e-06
9:136317767 T C 0.030991 -4.3055e-05
9:136319589 A G 0.083879 7.2299e-05
9:136323754 G A 1.729428 8.7626e-05
9:136323845 C G 0.614139 2.8166e-05
9:136331819 A G 0.729185 2.4712e-06
9:136333487 A G 0.195048 1.2678e-06
9:136337168 A G 0.184334 1.2613e-06
9:136338598 A C 0.151996 -8.0288e-06
9:136338603 A G 0.020153 -1.0097e-05
9:136340200 G T 1.451764 1.7667e-05
9:136347832 C T 0.123627 3.9213e-05
9:136353350 A G 0.099696 1.5556e-04
9:136356448 A G 0.030290 -8.4491e-06
9:136359599 T C 0.181549 -1.8017e-05
9:136360084 A G 0.143874 6.9692e-05
9:136362672 T G 0.281248 3.3283e-05
9:136362682 G A 0.269245 4.0727e-06
9:136368040 G A 0.340669 -3.7448e-05
9:136371224 G T 1.921029 5.9477e-05
9:136374258 T C 0.142284 4.8753e-05
9:136376405 T C 0.023312 -4.8559e-05
9:136377425 G T 0.669903 -8.3971e-08
9:136380076 C A 0.630187 -6.8363e-06
9:136385088 C A 1.258851 6.5726e-05
9:136385437 G A 1.476023 9.5787e-06
9:136387799 A C 0.040209 -2.3871e-05
9:136387978 C T 0.062833 7.0016e-05
9:136388479 A G 0.047607 -4.9463e-06
9:136390941 A G 0.479275 -5.0493e-06
9:136392574 T C 0.166602 3.2249e-05
9:136398858 A C 0.170795 5.1757e-05
9:136403754 C T 1.241132 -1.6301e-05
9:136404566 A G 0.032520 2.5258e-05
9:136407091 G A 0.316218 1.3695e-05
9:136407449 A C 0.051742 2.3671e-05
9:136407659 C A 1.861923 -2.4067e-05
9:136407670 G A 0.124526 3.2789e-06
9:136407901 A G 0.399276 -4.8015e-05
9:136409529 T C 1.083278 4.2122e-05
9:136411185 G T 0.504703 -3.5908e-05
9:136412638 G A 0.259371 1.2997e-05
9:136412720 T C 0.072739 1.5395e-05
9:136413581 A G 0.261295 -3.6261e-05
9:136414531 G A 1.846878 -1.4006e-05
9:136415608 G A 1.136208 8.2787e-07
9:136416634 A G 0.712631 -9.7593e-06
9:136454117 T C 0.232920 3.9835e-05
9:136454663 A C 0.104746 -2.8662e-05
9:136454700 G A 0.848897 -7.2911e-06
9:136455110 T C 0.562391 1.6415e-04
9:136455785 T C 0.113740 2.7411e-07
9:136456056 C T 0.050959 1.3557e-05
9:136456747 T C 0.051008 1.0811e-05
9:136458359 C T 0.847917 -7.1441e-05
9:136458771 T G 0.027901 5.4845e-07
9:136459205 G C 0.250166 4.1405e-05
9:136459454 G A 0.209765 -1.0617e-05
9:136460105 T C 0.050320 1.8612e-05
9:136460220 A G 0.356609 6.5486e-05
9:136461646 A G 0.080162 -8.6464e-05
9:136462401 G A 1.455143 1.4816e-05
9:136463346 G A 0.020780 4.4904e-06
9:136465965 A G 0.078075 -1.7380e-05
9:136469537 T C 0.104532 2.6230e-05
9:136472768 A G 0.020540 1.3921e-05
9:136473321 A G 0.022416 1.0820e-05
9:136473706 A G 0.124604 1.3830e-05
9:136475183 T C 1.150431 1.7565e-05
9:136475982 A G 0.044792 1.7334e-05
9:136476093 T C 0.130502 2.4318e-05
9:136476172 T C 0.020809 1.2612e-05
9:136476906 C A 0.067520 -2.9486e-05
9:136478355 A G 0.231989 3.3662e-06
9:136480511 T C 0.109845 -6.0227e-05
9:136481158 A G 0.768988 -6.1330e-06
9:136482973 T G 0.044299 -7.7134e-06
9:136487625 A G 0.020251 5.9283e-07
9:136488109 G C 0.089770 -1.0380e-05
9:136488144 A G 0.099777 1.0838e-06
9:136493182 A C 1.360848 -2.5172e-05
9:136493307 C A 0.089520 -9.9290e-06
9:136493802 A G 0.272146 -4.7790e-05
9:136493820 C T 0.096132 -2.1057e-05
9:136493837 T C 0.020150 1.3505e-05
9:136493870 G A 0.046260 1.5825e-05
9:136494566 A G 0.969924 5.2457e-06
9:136494650 A G 0.090331 -1.0989e-05
9:136498143 T G 0.368362 -3.3746e-06
9:136499569 C T 0.028394 2.6709e-05
9:136499580 A G 0.054760 -7.0970e-06
9:136500458 T G 0.086699 -3.1173e-05
9:136503819 C T 1.249247 -6.7937e-06
9:136504598 C T 0.695405 2.0700e-06
9:136505644 C T 1.089039 -1.1152e-05
9:136507444 G A 0.042371 1.5778e-05
9:136507473 A G 0.093817 -1.2464e-05
9:136507577 T C 0.034863 -4.9913e-06
9:136508900 G T 0.035243 -3.1868e-06
9:136508974 C A 0.074875 -6.2557e-06
9:136509370 T G 0.176274 -5.2783e-06
9:136510448 A C 0.029307 -2.9544e-06
9:136510762 C T 0.083229 -1.0037e-05
9:136511127 A G 0.140969 -2.6858e-05
9:136512515 C T 1.310590 1.0543e-05
9:136513503 T C 0.036194 -2.2925e-05
9:136514143 A G 0.031459 -4.1890e-05
9:136514312 G A 0.036542 -2.4523e-05
9:136514539 G T 0.036606 -2.3571e-05
9:136515297 T C 0.240503 -1.0978e-05
9:136516295 T C 0.033010 -3.4218e-05
9:136516912 G A 0.035389 -2.5321e-05
9:136517122 A G 0.029047 -3.1881e-05
9:136517151 G C 0.031569 -2.6819e-05
9:136518097 G A 1.016145 3.4481e-05
9:136519021 T C 0.326173 1.1969e-05
9:136519590 C T 0.767651 2.7271e-05
9:136520242 T C 0.078591 -5.3341e-06
9:136522274 T C 0.147419 -2.1711e-05
9:136522426 C T 0.024895 1.2676e-05
9:136522902 C G 0.025220 1.2294e-05
9:136522985 G A 0.024646 1.4541e-05
9:136523166 T C 0.024844 1.3978e-05
9:136523847 C T 0.024999 1.6225e-05
9:136525757 A G 0.023824 1.2089e-05
9:136528721 T C 0.385818 -4.2416e-06
9:136529766 G C 0.033594 7.9051e-06
9:136530557 T C 0.596359 2.9871e-05
9:136531839 G C 0.076851 -1.1118e-05
9:136537383 T C 0.921649 4.2505e-07
9:136537871 A G 0.087663 -1.0437e-05
9:136538798 T C 0.353902 -4.3957e-06
9:136541359 T C 0.037493 6.8574e-06
9:136543940 T C 0.689832 1.6042e-05
9:136544529 T C 0.040472 -3.7895e-06
9:136544943 C T 0.109167 -3.2857e-05
9:136545837 C G 0.073664 -8.0960e-06
9:136547602 A C 0.110777 -1.7477e-05
9:136549474 T C 0.121173 2.2450e-05
9:136553334 A G 0.061278 3.7806e-06
9:136561367 A G 0.665197 -1.5316e-05
9:136563111 T G 0.992901 7.3421e-06
9:136563926 T C 0.674460 5.1881e-05
9:136565034 T G 0.044922 1.5528e-05
9:136566959 C A 1.838900 1.6583e-04
9:136569428 G C 1.296519 1.2226e-05
9:136579589 A G 1.274934 -1.3345e-05
9:136581419 A C 1.174963 2.8979e-05
9:136582395 G A 0.437748 2.4211e-05
9:136582482 A C 0.044721 -1.5097e-05
9:136586189 A G 0.449751 4.5643e-05
9:136591902 A G 0.025882 -1.2553e-05
9:136592342 A C 0.620057 -1.3580e-05
9:136594308 T C 1.799476 3.5603e-05
9:136594870 T C 0.076183 1.4480e-05
9:136596750 T C 0.725621 1.3434e-06
9:136596858 A G 0.021221 6.1511e-06
9:136598459 T C 0.969307 -5.8080e-06
9:136600773 T C 0.600361 -1.2732e-05
9:136603058 T C 0.350328 2.3194e-05
9:136606978 A G 0.026006 -4.8915e-06
9:136607461 G A 0.410289 1.6825e-05
9:136612240 C A 1.447194 -3.4940e-05
9:136612426 G A 1.298074 -7.5605e-05
9:136617241 C T 0.101380 1.7743e-05
9:136618075 A G 0.900278 -2.2070e-05
9:136618716 T C 0.927079 -1.2468e-05
9:136620747 C A 0.986666 -1.5146e-05
9:136621688 G T 0.129096 -1.0808e-05
9:136622634 G A 1.064663 -3.2679e-05
9:136624432 T C 0.157267 -9.9572e-06
9:136630804 A G 0.891920 2.2545e-05
9:136632662 C A 0.257183 -5.9701e-06
9:136633699 C G 0.025295 -1.2982e-05
9:136634859 T C 0.026087 -2.0023e-05
9:136637867 A G 0.045399 4.3271e-06
9:136639394 T C 0.195516 3.2109e-06
9:136640441 T C 0.036064 7.4211e-06
9:136641235 T C 0.842701 4.1785e-05
9:136642678 T C 0.134786 -2.6108e-05
9:136643239 A G 0.131927 -5.4856e-05
9:136643908 A G 0.185434 -7.8587e-06
9:136643994 C T 1.045468 3.1781e-05
9:136645694 G T 0.045065 3.3886e-05
9:136647688 G A 1.902125 -1.8670e-05
9:136647817 T C 0.541868 4.7404e-05
9:136648013 T G 1.029118 3.1666e-05
9:136648483 C T 1.768332 1.4699e-05
9:136651959 A G 1.164554 -2.1995e-05
9:136652106 G A 0.040579 9.7864e-06
9:136652224 A G 0.077608 8.9837e-06
9:136654038 A G 0.823294 -5.9728e-06
9:136658816 C T 0.978295 2.1173e-05
9:136662928 G A 0.391888 1.4523e-05
9:136673685 T G 0.703228 -6.3149e-06
9:136679630 T G 0.070029 1.3897e-05
9:136681696 T G 0.338192 3.0204e-05
9:136683053 A G 0.031468 1.0165e-06
9:136686242 T C 0.285373 3.0154e-05
9:136686305 T C 0.298584 2.9478e-05
9:136689874 T C 0.028508 -7.5251e-06
9:136693906 G A 1.381803 7.4127e-05
9:136694511 T C 0.061742 -2.5549e-06
9:136695132 A G 0.051670 -7.3018e-06
9:136706838 C T 0.027528 -1.4165e-05
9:136708820 A G 0.284662 -5.8151e-05
9:136713666 C A 0.028933 -5.9871e-05
9:136717731 G T 0.099858 -4.7212e-05
9:136717831 T C 0.021750 -7.8608e-07
9:136718692 A G 0.036697 -5.1295e-08
9:136722093 A G 0.020244 -1.6887e-06
9:136722191 T C 0.414346 -8.5986e-05
9:136723520 G A 0.451511 -8.0541e-05
9:136728398 A G 0.106651 -3.4854e-05
9:136730047 T C 0.037025 1.4808e-05
9:136734774 T C 0.287869 -3.3971e-05
9:136738334 A G 0.537535 -4.4787e-05
9:136740880 T C 0.045250 1.2703e-05
9:136741195 T C 0.060635 -1.7040e-05
9:136741349 G A 0.299668 -4.4005e-05
9:136744243 T C 0.062810 -2.9483e-05
9:136746813 A G 0.031721 -3.9577e-06
9:136747832 C T 0.323502 -3.0218e-05
9:136754829 T C 0.195967 -1.3060e-05
9:136755758 T C 1.677839 2.2741e-05
9:136757550 C T 0.071275 2.1902e-05
9:136760390 A G 0.102273 -1.1158e-05
9:136760719 T C 0.426502 5.2450e-05
9:136762351 T G 0.368862 -2.1910e-05
9:136763324 C T 1.969282 8.4355e-06
9:136766337 G A 1.436801 3.3300e-05
9:136766688 C G 0.030313 -1.1081e-05
9:136769441 G C 1.578530 2.4878e-05
9:136769537 G C 1.658935 -1.5494e-06
9:136772818 T C 0.129259 -2.1853e-05
9:136773691 T C 0.087949 -3.1166e-05
9:136774217 C T 1.967769 2.1470e-05
9:136775231 T C 0.375941 -1.9734e-05
9:136778201 C G 0.065261 4.1382e-06
9:136778553 A G 0.150019 -4.6160e-05
9:136780308 A G 0.044244 -1.4775e-06
9:136781390 G A 0.063459 -8.0228e-06
9:136786196 C T 0.093343 1.1949e-05
9:136786924 T C 0.653680 2.4527e-05
9:136790280 A G 0.054932 -1.3320e-05
9:136791111 C T 1.893631 1.7507e-05
9:136795745 A G 0.079597 -2.1635e-05
9:136799915 T C 1.847459 3.5773e-06
9:136800619 A G 0.042569 1.4011e-06
9:136801772 C G 0.969363 -1.5638e-05
9:136804211 A G 1.527525 1.3245e-04
9:136805853 G A 1.378564 1.7565e-04
9:136807238 T C 0.513146 3.4250e-05
9:136815990 G A 1.092350 -5.3843e-06
9:136817098 C A 0.870248 7.6553e-06
9:136817186 C T 0.464692 2.2134e-05
9:136818965 T C 0.022286 -1.9867e-05
9:136824023 T C 0.456658 1.5666e-05
9:136828368 A G 0.611838 1.5999e-05
9:136828861 C T 1.363643 1.4516e-05
9:136832577 T C 0.862383 -3.8111e-05
9:136835343 G A 0.659691 1.8606e-05
9:136835486 C T 1.054845 -6.3317e-06
9:136835918 C A 1.370576 -6.5918e-06
9:136837777 A G 0.660590 3.2972e-05
9:136837888 A G 0.064699 -1.5893e-05
9:136839028 G C 0.305218 -3.3450e-05
9:136839733 G T 0.327806 2.2870e-05
9:136843307 T G 0.978474 2.7792e-05
9:136845920 G A 0.227256 -3.0073e-06
9:136850906 A G 0.145332 1.9397e-05
9:136851274 G A 0.655498 2.2292e-05
9:136851376 T C 0.309116 1.4857e-07
9:136852891 T C 1.020692 -1.1715e-05
9:136853660 C G 0.102354 -2.0784e-05
9:136862529 A G 1.692838 2.8995e-05
9:136865879 T G 0.950985 3.9180e-05
9:136870787 G T 0.322083 -2.1361e-05
9:136873660 C T 0.155761 3.6319e-05
9:136875263 C T 0.703955 2.5021e-05
9:136876824 C T 0.681237 -5.4603e-05
9:136887757 C T 0.173934 -1.3609e-05
9:136895818 G T 0.040868 -1.4008e-05
9:136898260 T C 0.040203 -3.4312e-05
9:136898627 G A 0.531929 2.5985e-06
9:136901254 A G 0.072807 1.7665e-05
9:136906986 G T 0.032017 3.2093e-05
9:136909261 T C 0.771721 -5.3743e-06
9:136913527 A G 0.051398 2.2917e-06
9:136915643 A G 0.069451 -3.8230e-05
9:136921639 A G 0.159451 2.4753e-05
9:136921655 G C 0.039401 -2.5588e-05
9:136922700 A G 0.514405 -2.7544e-06
9:136923118 A G 0.568302 1.6323e-05
9:136928276 A G 0.217824 4.1661e-05
9:136930134 C T 0.328250 1.8280e-05
9:136930586 A G 0.656637 8.8861e-06
9:136934924 A G 1.260215 -3.4076e-05
9:136942725 A G 0.599773 -5.0932e-05
9:136944004 G C 0.329659 -5.0880e-06
9:136950691 A C 1.298499 -2.5721e-05
9:136952926 A G 0.104402 -4.9091e-06
9:136955537 T C 1.350539 1.8884e-05
9:136956065 A G 0.335070 1.9524e-05
9:136961622 A G 0.027525 5.1663e-07
9:136961649 C T 0.704036 -2.4969e-05
9:136964624 A C 0.120495 4.6211e-05
9:136973722 T A 0.035999 1.1624e-05
9:136986481 G A 1.885211 3.6601e-07
9:136986883 T C 0.214027 5.3285e-05
9:136994887 A G 1.011993 2.8334e-05
9:136995045 G A 1.022906 5.7409e-06
9:136996903 T C 0.416741 4.2267e-05
9:137004265 A G 0.082898 -7.2603e-06
9:137005023 T C 0.934395 1.3585e-05
9:137007876 A G 0.034857 -4.0915e-05
9:137010773 C A 0.133923 -1.4213e-05
9:137014230 T C 0.292066 7.2661e-05
9:137014722 T C 0.228438 1.2267e-05
9:137016220 A G 0.066234 1.7367e-05
9:137023364 A C 0.051502 -5.9204e-05
9:137023943 A G 0.037707 1.4097e-05
9:137028444 T C 0.082431 -8.5139e-06
9:137029794 T C 0.416112 1.0694e-04
9:137029841 G T 1.511773 3.1897e-05
9:137031765 T C 0.077023 -2.5296e-05
9:137038071 A G 0.786139 3.3277e-06
9:137038216 A G 0.027385 -1.3210e-05
9:137039543 T C 0.037148 -9.8560e-06
9:137096064 A G 1.154722 -1.5372e-05
9:137100989 G A 0.319360 -1.3449e-04
9:137101104 C T 0.265392 1.5176e-05
9:137104210 T C 0.314478 2.7266e-05
9:137110907 A G 0.348089 -1.5661e-04
9:137111458 A G 0.263071 4.4414e-05
9:137114063 A G 0.544637 1.2639e-05
9:137115761 G A 0.045604 -3.5121e-05
9:137118893 C T 1.553926 -1.9697e-05
9:137119281 A G 0.554806 -2.9200e-05
9:137122570 T C 1.103513 -3.2889e-06
9:137124237 C G 0.289174 9.4582e-06
9:137125569 T C 0.084015 -1.9375e-05
9:137127261 A G 0.056818 1.0170e-05
9:137127520 C A 0.090870 -2.8243e-05
9:137128027 A G 0.049492 8.1799e-06
9:137132852 C T 0.111264 1.3164e-05
9:137133857 A G 0.292514 -2.5874e-05
9:137134549 A C 0.442250 -1.5958e-05
9:137135905 T C 0.222144 -2.9067e-05
9:137137915 T C 0.921996 1.0486e-05
9:137140972 A G 0.786048 2.0512e-05
9:137144084 C T 1.370930 -3.3934e-06
9:137144852 C T 0.130924 -2.8494e-06
9:137146457 A C 0.362760 1.0358e-05
9:137147081 C T 1.159948 -1.0648e-05
9:137149408 A G 0.051803 1.5908e-05
9:137151506 A G 0.037408 -1.7641e-05
9:137153037 T C 0.184762 4.8303e-06
9:137153374 C T 0.654160 1.1341e-05
9:137153870 C T 1.753921 6.1750e-06
9:137159596 G A 1.185911 -1.4622e-05
9:137161122 C T 1.109186 -4.7568e-05
9:137161799 A C 0.178715 2.3132e-05
9:137162110 T C 0.895579 -1.6014e-05
9:137163116 A G 0.883192 -2.2290e-05
9:137167446 C T 0.140405 2.0369e-05
9:137170828 T C 0.344850 9.7169e-06
9:137171718 A G 0.135604 5.0223e-05
9:137171766 C T 0.292592 4.5185e-05
9:137174079 A G 0.205733 -1.9770e-05
9:137175998 A G 0.059233 -1.0082e-05
9:137177276 A C 0.281218 -2.3058e-05
9:137179658 C T 0.670889 2.7039e-05
9:137181823 A G 0.180909 1.1040e-04
9:137182099 G A 0.552404 4.3700e-05
9:137182200 A G 0.108450 2.3205e-05
9:137186344 G A 0.422360 -3.0398e-05
9:137186524 T C 0.901415 1.9057e-05
9:137186541 A G 0.404102 6.1258e-05
9:137186904 G C 0.065546 2.0814e-05
9:137188940 T C 0.113016 5.3067e-05
9:137189289 A G 0.045925 -2.3316e-05
9:137191294 C G 0.057626 -4.7918e-06
9:137192171 C T 0.400412 8.8560e-06
9:137196155 A G 0.128791 1.2296e-04
9:137207422 G T 1.944935 -5.8581e-08
9:137211664 A G 0.171954 -2.2895e-05
9:137216231 T C 0.054215 -1.4116e-05
9:137216737 A G 0.268748 -1.0931e-05
9:137220075 G A 0.063177 -1.5181e-05
9:137224330 A G 0.604386 2.4603e-05
9:137231945 A G 0.042076 -1.6241e-05
9:137235046 T C 0.422788 -2.6777e-05
9:137236911 G A 0.053076 -2.8700e-05
9:137252786 C G 0.500665 -4.3287e-06
9:137264346 C T 0.477841 3.8680e-05
9:137265279 G T 1.825456 -4.0345e-07
9:137268231 T C 0.102675 -2.0491e-05
9:137269456 C T 0.797970 -1.4906e-05
9:137269570 A C 0.036162 1.7343e-05
9:137269607 T C 1.586134 -2.7785e-06
9:137269820 C T 1.569454 -2.8402e-05
9:137270712 C G 0.025967 -3.7551e-06
9:137273550 T C 1.441507 7.9365e-06
9:137277313 T C 0.120323 -1.4991e-05
9:137280939 A G 1.294818 -2.6765e-06
9:137301866 G A 1.677034 1.4774e-05
9:137308242 T C 1.377593 2.0560e-05
9:137322907 G T 0.033296 3.5556e-05
9:137323202 T G 0.076222 -2.1723e-05
9:137324472 C T 0.116175 4.6776e-05
9:137325659 A G 0.135276 -2.9007e-05
9:137328442 A G 0.038340 -1.1077e-05
9:137330756 T C 0.098686 -3.4773e-05
9:137333228 A C 1.505878 2.3046e-05
9:137333394 G A 0.053666 1.5680e-05
9:137337974 A G 0.030410 4.6879e-05
9:137339917 C T 0.171974 -4.1711e-05
9:137340479 A G 0.045458 -2.5172e-06
9:137340513 A G 0.707363 -1.0694e-06
9:137341394 A G 1.971781 -2.3616e-06
9:137343108 T C 0.085774 -5.7254e-06
9:137344788 T C 0.040936 -3.5204e-05
9:137351459 C T 0.342418 -2.2708e-05
9:137352272 A G 0.023818 3.6343e-06
9:137353599 A G 0.059850 -1.0908e-05
9:137353958 G A 1.858459 -9.6938e-06
9:137359201 A G 0.282806 -1.6392e-06
9:137359499 C T 0.067481 -2.0856e-05
9:137359698 C A 0.411100 -8.2956e-06
9:137360240 C T 1.800736 -5.4625e-06
9:137366540 G A 1.469441 2.7297e-06
9:137369392 C T 0.548217 -5.2645e-06
9:137370739 C A 0.037217 9.8172e-06
9:137375254 C T 0.026966 -1.7962e-05
9:137375555 G A 1.183100 8.3691e-06
9:137380951 A G 0.391093 -1.1744e-05
9:137382265 G A 0.193081 7.9993e-06
9:137382331 C G 0.223943 4.8035e-05
9:137382736 T C 0.061940 -1.3069e-05
9:137383810 A G 0.043897 2.9060e-05
9:137384140 C T 0.245115 -8.9640e-06
9:137388357 T C 0.200560 8.9875e-07
9:137388600 C T 0.433302 -2.2007e-06
9:137394085 C A 1.045669 -3.7071e-05
9:137397592 T C 0.158633 -1.0400e-05
9:137405964 T C 0.063573 -4.0061e-05
9:137406894 T C 0.077377 1.8226e-05
9:137408092 C T 0.110748 1.4796e-05
9:137414155 A G 0.045698 1.3798e-06
9:137418708 T C 0.142102 2.9345e-06
9:137420841 A G 0.105619 8.9836e-06
9:137422319 A G 0.532552 -1.1340e-05
9:137422484 G A 1.341198 2.6359e-05
9:137426758 C T 0.144777 2.2974e-05
9:137427442 C T 1.446476 9.4446e-07
9:137428656 A G 0.083622 -1.6989e-05
9:137429407 A G 0.715789 1.1293e-06
9:137431960 A C 0.078442 6.1918e-05
9:137435467 T C 0.037833 1.2751e-05
9:137436226 A G 0.049836 -3.0025e-05
9:137436314 A G 0.632339 1.6411e-05
9:137436967 C T 1.051271 -5.8111e-06
9:137437524 C T 0.818782 -2.2071e-05
9:137439905 T C 0.667011 -2.2071e-06
9:137440212 C T 0.667462 5.2463e-06
9:137441165 G A 0.766252 -1.0175e-05
9:137441719 T C 0.024172 -1.7176e-05
9:137443356 A G 0.127921 2.7327e-05
9:137445942 G A 1.483755 -2.0284e-05
9:137449416 T C 0.053926 2.4621e-06
9:137450165 G T 0.155082 1.9336e-05
9:137456665 A G 0.148542 -2.9055e-05
9:137459325 T C 0.021728 2.1499e-06
9:137468339 C T 0.131907 1.5401e-05
9:137469779 G A 0.028203 -3.4191e-05
9:137475724 G A 0.033474 4.3116e-06
9:137482396 T C 0.256501 -5.4756e-05
9:137482714 T C 0.059710 9.8888e-06
9:137483068 A G 0.042855 -5.0934e-06
9:137486886 G C 0.504531 -9.6047e-06
9:137489483 A G 0.741623 8.7564e-06
9:137492625 A G 0.060366 -3.4926e-05
9:137493634 T G 0.235972 -1.7900e-05
9:137494638 G A 0.047422 -1.3164e-05
9:137494787 G A 0.476828 2.0052e-05
9:137494927 C T 0.403482 3.3100e-05
9:137495629 G T 0.052209 2.2654e-05
9:137503646 T G 0.053494 -1.7265e-05
9:137504132 C T 0.075634 -4.7238e-06
9:137505443 G A 0.283740 3.5496e-05
9:137506641 C T 0.659334 2.7927e-05
9:137510047 A C 0.051544 4.1445e-05
9:137510144 A G 0.107573 -2.6539e-05
9:137513953 G C 0.326718 9.8922e-05
9:137514739 G C 0.048687 4.8614e-07
9:137514962 G A 0.357593 2.3444e-05
9:137515158 A G 0.493041 1.2220e-06
9:137516213 C A 0.372523 2.4887e-05
9:137516625 C T 0.597436 7.9867e-06
9:137517022 A G 0.643491 9.4221e-07
9:137517298 C T 0.411762 4.9015e-06
9:137517600 A G 0.049849 6.2051e-06
9:137518211 G A 0.194999 5.6235e-07
9:137518299 C T 0.525356 1.9900e-05
9:137518733 A C 0.276168 -6.9512e-06
9:137519665 T C 0.145566 1.7039e-05
9:137520070 C T 0.069626 6.2278e-06
9:137520800 A G 0.142966 -6.2870e-05
9:137520936 C T 0.382598 3.2565e-05
9:137524648 T C 0.565855 1.0575e-05
9:137530254 G T 0.212520 4.5879e-06
9:137531100 C T 0.045893 2.7996e-05
9:137538057 T C 0.782127 -1.1688e-06
9:137541413 C T 0.253596 5.3505e-06
9:137543874 C T 0.764126 -1.8969e-05
9:137548253 A G 0.180565 2.4701e-05
9:137554091 T C 0.057776 3.0005e-06
9:137566901 A G 1.781981 -2.4682e-04
9:137576601 A G 0.038930 -1.9057e-05
9:137582087 G A 1.493703 -4.5482e-05
9:137583478 G T 0.189186 -6.9764e-06
9:137584076 T C 0.042556 2.1159e-05
9:137585927 C T 1.131784 1.7033e-06
9:137586363 T G 1.774246 -1.0660e-04
9:137587628 G A 0.970181 2.2624e-05
9:137587768 A G 1.867859 -1.5898e-05
9:137588348 A G 0.100124 -7.8904e-05
9:137589279 A G 0.041138 -2.0838e-05
9:137589364 T C 0.227532 1.8494e-05
9:137591383 G A 0.578241 -6.7275e-05
9:137592239 T C 0.121696 -1.8957e-05
9:137592611 T G 0.537811 -9.5446e-05
9:137592656 T C 0.033357 -3.1833e-06
9:137592669 T C 0.075274 1.3728e-05
9:137593099 A G 0.042384 -1.2254e-05
9:137596384 G A 1.703192 2.2336e-05
9:137598198 A G 0.956308 -5.9493e-05
9:137608455 T C 0.031416 -2.2886e-05
9:137609143 C T 0.330243 3.3988e-05
9:137610423 T C 0.579857 -6.1611e-06
9:137612198 T C 0.086183 9.8385e-06
9:137619195 T C 0.869833 -4.3280e-05
9:137622415 T C 0.057461 -9.3616e-06
9:137623303 A G 0.038453 9.3676e-06
9:137629431 A G 0.064170 -2.8047e-05
9:137631436 A G 0.586696 3.1559e-05
9:137633543 T C 0.611020 1.0229e-05
9:137637160 A G 0.101873 2.3817e-05
9:137641571 C T 1.174398 4.7586e-05
9:137642477 T C 0.236861 -6.3944e-05
9:137642654 A G 0.090364 -1.1076e-05
9:137643796 G A 0.379330 3.3342e-05
9:137645539 T C 0.468201 3.3240e-05
9:137650824 G A 0.174768 -5.0835e-05
9:137659716 T C 0.037398 -1.3668e-05
9:137668672 T G 0.625016 -2.1547e-06
9:137668804 T C 0.102967 -3.0702e-05
9:137670772 A C 0.980918 1.5216e-05
9:137672012 T C 0.936693 4.7374e-05
9:137673729 G T 0.054514 -3.8358e-06
9:137674331 A G 0.037765 -3.8580e-06
9:137677090 G T 0.251766 -3.2977e-05
9:137678038 C T 1.885383 -1.1156e-05
9:137684057 C T 1.254940 3.6264e-06
9:137684136 C T 1.111754 -4.8149e-06
9:137686906 T C 1.120998 -1.0666e-05
9:137688701 G A 0.029436 -1.8349e-05
9:137690713 G A 0.978626 -1.7075e-05
9:137693017 T C 0.038638 -1.8669e-05
9:137693352 C T 0.072518 -2.6474e-06
9:137694363 T C 0.114909 4.2138e-05
9:137698013 T C 0.083785 -9.1032e-06
9:137700291 T C 0.073511 -8.4129e-06
9:137702035 T C 0.109884 2.7650e-05
9:137703125 G C 0.179530 -2.2858e-06
9:137704782 A G 1.119333 -2.7078e-05
9:137707834 A G 0.311671 6.0573e-06
9:137710274 A G 0.089014 3.1962e-05
9:137711627 A G 0.055121 1.8400e-05
9:137713649 A G 0.325693 -1.2891e-06
9:137715576 G A 0.043251 -8.0676e-06
9:137717224 G T 1.390690 -4.1745e-05
9:137717380 T C 1.105200 -3.3940e-06
9:137717501 T C 0.081740 9.4799e-06
9:137718140 A G 0.247816 -7.2339e-05
9:137721933 T C 0.034776 1.6717e-05
9:137722705 T C 0.087621 3.5770e-05
9:137722856 T C 0.859254 2.0980e-07
9:137723135 C G 0.999052 5.3436e-06
9:137723224 T C 0.623010 1.2610e-05
9:137725123 C A 0.024905 -1.6360e-05
9:137728899 C T 1.418851 -1.2911e-05
9:137730026 A G 0.528184 3.0547e-06
9:137730577 C T 0.049246 -1.7801e-05
9:137730956 A G 1.186765 1.3118e-05
9:137732240 G T 0.043157 -3.4974e-05
9:137732458 G T 1.417579 2.5397e-05
9:137733937 G T 0.247205 1.4972e-05
9:137734882 A C 1.092113 1.5609e-05
9:137736913 C T 1.489516 1.9832e-05
9:137736959 A G 0.076442 -1.2108e-06
9:137737408 A G 0.077780 1.8870e-06
9:137737438 A G 0.231203 8.4159e-06
9:137740499 A G 1.130443 2.1038e-05
9:137743134 C T 0.132553 -3.5652e-06
9:137746249 T C 0.240928 -2.5788e-05
9:137747829 G A 1.054212 3.1308e-05
9:137748229 T G 0.028317 8.3051e-07
9:137754565 A C 0.022523 1.1663e-06
9:137754738 T C 0.165342 3.9581e-05
9:137755230 A G 0.229964 2.6402e-05
9:137756496 G A 0.616584 -6.3027e-06
9:137756821 A C 0.152486 -7.9193e-06
9:137760092 G A 0.288444 8.2939e-06
9:137766364 T C 0.838916 -1.8421e-05
9:137766990 C T 1.592993 -4.2656e-05
9:137774545 C T 0.691705 -1.0761e-05
9:137778239 A G 0.065124 1.6311e-05
9:137779026 T C 0.563975 -2.1131e-05
9:137779091 T G 0.225692 3.1505e-06
9:137779875 C T 0.605661 -3.6856e-06
9:137780757 C T 0.457788 -8.7256e-06
9:137784813 T G 0.168819 5.6861e-06
9:137785122 A G 0.032517 -1.0737e-05
9:137788134 T C 0.871410 -1.2567e-06
9:137788551 C T 0.117181 -1.2955e-05
9:137792519 G A 1.310070 5.0728e-06
9:137801314 G A 1.248624 -2.6710e-05
9:137801416 C T 1.246718 -2.3306e-05
9:137809685 A C 0.663239 -1.8212e-05
9:137809861 T G 0.653904 -1.4428e-05
9:137810259 T C 0.674538 -1.9338e-05
9:137810508 C T 0.140392 1.6511e-05
9:137814353 G T 0.596063 6.7964e-08
9:137818474 T G 0.027583 -1.3542e-05
9:137820418 A G 0.034545 1.6393e-06
9:137821899 G T 0.084755 9.8633e-08
9:137822288 A G 0.110692 -2.2141e-05
9:137823150 C T 0.634893 -5.7068e-06
9:137824016 G A 0.552862 5.8689e-06
9:137826662 T G 0.039719 -1.4039e-05
9:137827299 T C 0.447736 -9.8454e-07
9:137829294 G C 0.155326 9.5101e-06
9:137831521 C T 0.936794 -1.8438e-05
9:137832559 C G 0.061443 -9.2083e-07
9:137836477 G T 0.532059 1.1727e-05
9:137836809 C T 1.967224 2.3809e-05
9:137845942 G A 0.034266 1.8993e-05
9:137846465 T C 0.052378 -8.8140e-06
9:137847564 T C 0.663869 1.4918e-05
9:137849470 C T 0.050138 -6.9289e-05
9:137850022 G A 0.535587 3.2956e-05
9:137850460 A G 0.740561 -2.5293e-05
9:137854865 T C 0.047019 9.1360e-06
9:137855660 C T 1.962936 2.4235e-06
9:137859032 A G 0.060116 -6.8344e-05
9:137859326 T C 1.286129 2.3777e-05
9:137859511 C G 0.035772 -2.0382e-05
9:137865056 A G 0.020218 -1.2973e-05
9:137871326 A G 0.076582 -2.0758e-05
9:137871975 T C 0.051959 -2.0796e-05
9:137872847 G A 0.043066 2.4883e-05
9:137873099 C A 1.488526 -1.4003e-05
9:137873999 G A 0.481083 6.4364e-06
9:137875536 C G 1.115490 4.4213e-06
9:137879406 A G 0.027093 1.3813e-05
9:137879533 C A 1.304828 5.6407e-05
9:137881916 T C 1.572398 2.5631e-05
9:137885669 T C 0.262432 7.8708e-06
9:137888252 A G 1.141567 1.6835e-05
9:137888304 A G 0.112994 -3.1454e-05
9:137900735 G T 0.802868 -3.5371e-05
9:137901980 A G 0.195068 -7.8903e-05
9:137903943 A G 0.096109 1.5521e-05
9:137904288 C A 0.769043 1.7085e-05
9:137906551 A G 0.026681 1.2507e-05
9:137906597 T C 0.077131 9.7865e-06
9:137907348 C T 1.000026 7.1223e-07
9:137907399 A G 0.183289 -2.5862e-05
9:137907804 C T 1.063219 -3.1454e-06
9:137909610 A G 0.333054 -2.0940e-06
9:137916198 A G 0.080867 1.4152e-05
9:137918384 T C 0.047068 5.3244e-06
9:137919491 C T 0.530676 1.6684e-05
9:137919909 A G 0.474575 9.7780e-06
9:137926754 T C 0.030731 7.6339e-06
9:137926858 A G 0.699109 -4.7642e-06
9:137928042 T C 0.044026 6.9226e-05
9:137929599 C T 0.067510 3.0347e-06
9:137932668 G A 0.931098 -1.4553e-06
9:137934433 G A 1.957918 2.0223e-05
9:137937023 A G 0.383183 -4.7876e-07
9:137939365 A G 0.061093 -8.0180e-06
9:137942413 C T 0.029787 8.1084e-06
9:137942956 T C 0.305929 2.2378e-05
9:137946249 C G 0.032101 -1.2265e-05
9:137950659 A G 0.620414 -4.9223e-08
9:137951898 G A 0.058467 2.2780e-05
9:137955691 G A 0.234683 -1.3316e-04
9:137957084 G A 1.012487 4.5072e-06
9:137965157 G A 0.317357 4.5206e-05
9:137969302 G A 0.324917 1.8799e-06
9:137970849 A C 0.465202 5.0523e-05
9:137972280 C T 1.043906 2.1259e-05
9:137973336 G A 1.810025 7.6798e-06
9:137982621 G A 0.809132 4.2041e-05
9:137986693 G A 0.030287 -1.6394e-05
9:137988931 G A 0.703747 3.3094e-05
9:137994880 T C 0.041193 1.9936e-05
9:137995136 A G 0.071924 1.1957e-06
9:137995811 A C 1.144264 -3.1216e-05
9:137996336 A G 0.025808 -5.6666e-07
9:137996370 A G 0.032367 -2.2986e-05
9:137996712 A G 0.342620 3.2906e-05
9:138000934 C T 0.295880 2.0838e-05
9:138001629 G A 1.701929 -5.3462e-05
9:138002714 C T 0.253441 -1.3916e-05
9:138002918 G A 0.394939 -8.5713e-06
9:138002994 C T 0.777911 -1.1564e-04
9:138003022 T C 0.025700 -2.1757e-05
9:138003227 A G 0.520458 -6.3749e-05
9:138003238 A G 0.582551 -2.1798e-05
9:138003304 C T 0.407968 2.3237e-05
9:138004273 A G 0.362718 -1.6676e-05
9:138007761 C T 0.224572 -2.3995e-05
9:138015107 G A 0.793994 -3.3522e-05
9:138015521 C T 0.601435 -3.3872e-05
9:138017196 A G 0.214351 -3.7849e-05
9:138017448 C T 1.337141 -3.9714e-05
9:138019532 C T 0.067234 1.2116e-05
9:138020155 T C 1.362939 -1.9775e-05
9:138023352 A G 0.094794 -1.8477e-06
9:138024015 C T 1.374789 -1.3695e-05
9:138027657 A G 0.765090 2.2809e-05
9:138028677 C A 1.440481 -2.0238e-06
9:138029701 G T 1.456902 3.3149e-06
9:138030047 A G 0.211073 -8.3254e-05
9:138036164 A G 0.020101 5.3877e-06
9:138036479 C A 0.030222 2.3545e-05
9:138037896 T C 0.047675 1.5396e-05
9:138039129 T C 0.421409 -3.1506e-05
9:138041065 A G 0.081360 -1.3192e-05
9:138043374 T C 0.065108 1.9599e-05
9:138044554 A G 0.089208 -1.2870e-05
9:138045318 A G 0.257092 2.7753e-06
9:138051508 T C 0.317237 2.2434e-05
9:138053144 C T 0.139824 -5.3282e-06
9:138056034 A G 0.465565 1.1127e-05
9:138058487 A G 0.390622 -2.9404e-06
9:138059587 A G 0.083006 -1.7740e-05
9:138061252 C T 0.024837 1.9491e-05
9:138061286 G T 0.410425 -1.1517e-05
9:138063608 A G 0.333970 -1.8393e-05
9:138063770 C T 0.578624 2.9703e-06
9:138065055 T C 0.196587 1.9564e-05
9:138065853 A G 0.144245 1.6108e-05
9:138068993 C A 0.986491 9.8370e-06
9:138072689 T C 0.320246 1.2428e-05
9:138074372 A G 0.507011 -1.7912e-05
9:138074557 A G 0.061229 1.9560e-05
9:138074815 A G 0.099059 4.7306e-05
9:138074968 C T 0.465111 4.2258e-06
9:138076485 T G 0.057477 8.3854e-06
9:138077159 C G 1.321441 -3.6864e-05
9:138077858 T C 0.164768 -3.5250e-06
9:138082029 A G 0.040612 1.6436e-05
9:138082201 T C 0.151853 -1.8476e-05
9:138082759 T C 0.347758 -7.5495e-05
9:138083387 A G 0.200069 -1.0701e-05
9:138084658 A G 0.065793 -2.2211e-06
9:138084787 A G 0.048941 2.3353e-05
9:138084927 A G 0.714624 7.6417e-06
9:138086600 A G 0.061895 1.8165e-08
9:138086783 G A 1.506352 -1.3597e-05
9:138087233 A C 0.483430 4.1955e-05
9:138087446 T C 0.214442 2.2214e-05
9:138093775 C T 1.139632 -6.6160e-05
9:138094794 T C 0.031024 -1.4424e-05
9:138097443 C T 0.469395 -1.0184e-04
9:138097622 C A 0.115006 -3.0371e-05
9:138100424 A G 0.031582 -3.7590e-05
9:138100852 A G 0.335563 6.2047e-05
9:138104368 T C 0.185658 -2.0119e-05
9:138110420 A G 0.024519 -1.3835e-05
9:138111998 A G 0.628058 2.0553e-05
9:138119913 T G 0.074670 -1.0928e-05
9:138122322 A G 0.031514 3.7437e-07
9:138122460 A G 0.085667 -1.5491e-05
9:138126646 A C 0.537223 5.0596e-05
9:138132848 G A 0.793750 2.1170e-05
9:138134313 T C 0.191306 -2.6222e-05
9:138137009 G A 0.039502 -4.7899e-06
9:138137715 G T 0.818591 1.6493e-05
9:138139329 A C 0.093188 -1.3881e-05
9:138139807 G A 1.313940 5.0844e-05
9:138139987 G A 1.755778 1.1034e-05
9:138145404 T C 0.060811 -1.3926e-05
9:138148571 T C 0.729993 6.8703e-06
9:138151672 A G 0.379989 -6.4045e-05
9:138152243 A G 0.166683 1.9125e-05
9:138152692 C G 1.430663 -5.8899e-06
9:138155079 A G 0.042764 -1.0545e-05
9:138155292 C G 1.303329 5.0255e-05
9:138157797 C T 1.302985 1.5662e-05
9:138159175 T G 0.046036 2.7514e-08
9:138160296 T C 0.044747 -1.5710e-05
9:138163460 A G 0.108394 3.1563e-05
9:138166444 A G 0.081123 -9.7393e-06
9:138166966 A G 0.067750 3.3803e-05
9:138169381 A C 1.124916 -2.5987e-06
9:138169667 T C 0.045487 1.3856e-05
9:138169801 G A 0.076524 -2.8518e-06
9:138170391 T C 0.203523 -1.4285e-05
9:138171703 A G 0.308019 3.6294e-06
9:138172227 A G 0.353217 2.9891e-05
9:138173696 C T 0.590338 8.8567e-06
9:138174202 C A 0.107502 -1.3406e-05
9:138175587 T C 0.210112 1.9830e-05
9:138175847 T C 0.139538 -1.2542e-05
9:138180082 A G 0.893907 -4.9394e-05
9:138180225 T C 1.041618 -3.7265e-05
9:138180503 C G 0.242557 1.5105e-05
9:138181270 A G 1.493680 -8.7677e-06
9:138182452 T C 0.097907 4.8903e-05
9:138182565 A G 1.730239 4.6198e-06
9:138187955 T C 0.949284 -2.2360e-05
9:138188447 T C 0.426310 1.3133e-05
9:138189154 C G 0.357589 -3.2128e-06
9:138189561 C T 0.649850 1.4012e-05
9:138190042 A G 0.036061 -6.8332e-06
9:138191389 T C 1.184227 6.1177e-05
9:138192071 T C 0.071324 2.1918e-06
9:138194080 A G 0.431607 -2.4183e-06
9:138195529 T C 1.037441 2.1255e-05
9:138196695 A G 0.079383 7.5673e-06
9:138199317 A G 0.658825 3.8768e-05
9:138200843 A G 0.050995 2.4143e-05
9:138208265 A G 0.049765 -6.5027e-06
9:138218438 T C 0.766219 6.3395e-05
9:138220060 G A 0.777521 -3.1528e-05
9:138220883 A G 0.170682 1.5352e-05
9:138221404 T C 0.777028 7.9615e-05
9:138225808 T C 0.031605 -1.1102e-05
9:138228032 G A 0.049739 3.9928e-06
9:138238294 G A 1.786331 7.5739e-05
9:138240654 A G 0.610923 6.0803e-06
9:138242222 T G 1.606986 2.0681e-05
9:138243967 A G 0.115282 3.2811e-05
9:138245641 C T 0.454162 2.2823e-05
9:138248285 T C 0.098323 -1.2586e-05
9:138251228 G C 1.189482 -2.2347e-05
9:138251244 A G 0.041056 1.2470e-05
9:138258477 C T 0.340565 5.4005e-05
9:138262014 A G 0.039411 -1.2284e-05
9:138263731 T C 0.429053 3.2809e-05
9:138269063 A G 0.065403 3.2198e-05
9:138269863 T C 0.068467 -9.2497e-06
9:138271005 T C 0.447590 1.1007e-06
9:138275776 A G 0.480382 1.2122e-05
9:138279458 C T 0.026178 2.1902e-05
9:138281357 C T 0.036084 -3.5755e-06
9:138281410 T G 0.715929 2.2533e-05
9:138281474 T C 0.034769 1.1070e-05
9:138283101 C T 0.027190 1.9409e-05
9:138284557 A G 1.083888 8.5518e-06
9:138285959 G A 0.023399 -1.2417e-05
9:138286247 A G 0.769361 5.6300e-06
9:138290959 T C 0.031462 -3.9097e-05
9:138292176 A G 0.593950 1.1196e-05
9:138295861 A G 0.054893 -2.0636e-05
9:138296584 A G 0.169734 3.4358e-07
9:138298164 C T 0.765762 9.3722e-06
9:138305014 C T 0.497238 5.6979e-05
9:138305834 G T 0.409688 6.0612e-05
9:138306060 A G 0.184619 -9.5415e-06
9:138309671 T C 0.401888 7.5644e-05
9:138312366 T C 0.038164 6.2532e-06
9:138312393 G A 0.406569 8.6687e-05
9:138313969 A G 0.387840 1.2261e-04
9:138316525 A G 1.478026 -7.6805e-05
9:138317578 G A 0.598913 -8.3959e-06
9:138319305 T C 1.355746 2.3576e-05
9:138321113 A G 0.118895 -1.9061e-05
9:138322371 T C 1.963721 2.5479e-05
9:138322964 G A 0.048525 -1.4001e-06
9:138325402 C T 0.706558 -1.8935e-05
9:138325937 G T 0.691309 -3.5692e-05
9:138328241 T G 0.033163 1.1563e-05
9:138328476 A C 0.033036 -3.7583e-05
9:138337411 A G 1.503499 -2.5116e-05
9:138339580 A G 1.493336 -2.3323e-05
9:138340971 C T 0.793822 -1.1041e-05
9:138342269 G A 0.073758 -3.0595e-05
9:138342418 G C 1.571483 -2.0761e-05
9:138346193 T C 1.302767 -7.9796e-07
9:138349385 A G 0.096310 -6.6239e-05
9:138349788 A G 0.154910 -1.5488e-05
9:138352197 C T 0.265885 -3.6485e-05
9:138353190 A G 0.044708 -6.2797e-06
9:138355628 A G 0.851948 -4.9966e-05
9:138355864 A G 0.022864 -5.6755e-06
9:138356807 T C 1.588342 -2.8931e-05
9:138357385 T C 0.737465 -3.7209e-05
9:138357436 T C 0.178540 -3.9928e-05
9:138358914 C T 0.506979 -2.1359e-05
9:138359586 G A 0.045666 -3.2327e-05
9:138363933 T G 0.411344 -1.7579e-05
9:138365495 T C 1.058636 1.4823e-06
9:138366308 A G 0.027872 2.0679e-05
9:138368659 A G 0.315277 -2.8013e-05
9:138370613 T C 0.491145 9.2811e-06
9:138375861 G A 0.414404 -2.3567e-05
9:138376972 G A 0.414833 -1.9781e-05
9:138377433 A G 0.344311 -2.4607e-05
9:138377657 C T 0.416196 -2.0788e-05
9:138377738 T C 0.036873 2.2125e-05
9:138377915 A G 0.031218 -1.1455e-05
9:138379059 T G 0.068227 1.0705e-05
9:138381229 A G 0.214906 -6.7730e-06
9:138384412 C T 0.599358 -4.0205e-05
9:138385278 A G 0.094762 -3.7283e-07
9:138386557 C T 0.811388 -1.2228e-04
9:138387483 A G 0.785130 -9.2324e-05
9:138388426 G T 0.029839 1.6802e-05
9:138390160 C T 0.066283 -1.5425e-05
9:138391082 T C 0.123497 -4.9892e-06
9:138391299 A T 0.878850 -1.5953e-04
9:138392889 A C 0.030060 2.3328e-06
9:138395246 A G 0.031663 -4.4830e-06
9:138395624 T C 0.028258 3.4955e-06
9:138395969 G A 0.128324 -8.3728e-06
9:138396805 C T 0.162223 2.5727e-05
9:138405719 T C 0.309434 -1.3059e-05
9:138413781 T C 0.030086 1.1651e-06
9:138415201 G C 0.852682 -6.7122e-05
9:138415439 A G 0.052771 7.3589e-06
9:138416414 A G 0.111695 -1.1979e-05
9:138417830 T C 0.286681 -6.7394e-06
9:138421336 G A 0.042115 -1.3295e-05
9:138422327 A C 0.045477 -7.8140e-06
9:138423081 A G 0.063018 4.8022e-06
9:138425308 A C 0.347161 2.2732e-06
9:138425536 T C 0.095015 -8.7921e-06
9:138425819 A G 0.060155 5.1450e-06
9:138428228 T C 0.408315 -7.4750e-07
9:138428274 A G 0.880187 8.9721e-06
9:138429693 T G 0.035405 -1.0335e-05
9:138436122 G A 0.024337 -6.2391e-06
9:138436299 G A 1.471696 -4.4844e-06
9:138437263 T C 0.038246 -4.1024e-05
9:138439806 T C 0.549080 2.3744e-05
9:138439904 T C 0.550875 2.3152e-05
9:138440641 C T 1.514609 7.9091e-06
9:138444689 A C 0.340042 5.3693e-06
9:138445659 T C 0.023837 -1.2932e-05
9:138446113 A G 1.481726 2.6288e-05
9:138452972 G A 0.104198 1.2998e-05
9:138456155 A C 0.057568 1.6017e-05
9:138460110 C T 0.454328 -2.1735e-05
9:138463945 A G 0.055257 2.1553e-05
9:138467959 T G 0.376516 -2.7231e-05
9:138468294 G T 0.149474 7.7517e-06
9:138469768 A C 0.057669 1.0847e-05
9:138471227 C T 1.362890 1.5916e-05
9:138472041 A C 1.143725 -7.7069e-07
9:138476234 T C 0.191858 6.0876e-06
9:138476868 T C 1.257063 2.6637e-05
9:138479028 A G 1.807159 -3.8962e-07
9:138482453 T C 0.551962 -8.7635e-06
9:138482625 A G 1.975192 1.0003e-06
9:138482709 A G 1.420711 -5.2617e-08
9:138483196 C G 0.111381 3.6509e-06
9:138485829 C A 0.088575 -3.4154e-06
9:138488112 A G 0.044951 -9.4832e-07
9:138488800 C T 1.395426 -1.9191e-05
9:138492257 A C 1.392622 -1.5309e-06
9:138496180 G A 0.456805 1.3481e-05
9:138500876 T C 1.307701 -1.6463e-06
9:138502930 A G 1.843795 3.6900e-05
9:138505888 G A 0.627889 3.0924e-05
9:138507857 T C 0.477760 -1.1047e-05
9:138508447 A G 0.177306 6.7236e-06
9:138509533 C A 0.333476 -2.5360e-05
9:138510283 A G 0.077569 1.3865e-05
9:138513113 C T 0.804004 3.2998e-05
9:138516119 A G 0.158964 -3.5135e-05
9:138516128 T C 0.144472 -2.4515e-05
9:138516190 C T 0.271078 -4.3908e-05
9:138518769 T C 0.840585 -2.2345e-05
9:138526484 C T 1.161275 -1.5438e-06
9:138527656 T C 0.538495 1.7841e-05
9:138527913 G A 0.553306 -1.4396e-05
9:138529722 C G 0.811005 -1.1389e-06
9:138529828 T C 0.026087 2.3989e-05
9:138531959 G A 1.188456 1.0334e-05
9:138536400 G A 0.209732 -6.0274e-05
9:138540202 A C 0.030641 3.9442e-06
9:138541144 C T 0.315095 -3.0243e-05
9:138543156 G T 1.964260 1.9969e-05
9:138546905 A G 0.927553 1.3992e-05
9:138549240 G A 1.944500 1.1328e-05
9:138554840 A G 0.042374 4.0938e-05
9:138558365 T A 0.087754 7.4426e-06
9:138558808 C T 0.038002 -5.2748e-06
9:138558962 T G 1.912668 -5.8885e-06
9:138560325 C T 0.028700 -1.2211e-05
9:138560450 T C 1.799122 -9.8807e-06
9:138561707 G C 0.028011 4.7715e-05
9:138563736 T G 0.020731 -1.4102e-05
9:138566770 A C 1.819844 7.3009e-06
9:138567058 C T 1.848680 6.3271e-06
9:138567339 G A 0.155488 1.6291e-06
9:138570477 C T 1.619599 4.7442e-05
9:138576535 A G 1.869271 5.0411e-06
9:138579029 T G 0.254729 2.6596e-05
9:138581012 C T 0.202202 1.7467e-05
9:138583805 A G 0.924096 3.6179e-05
9:138586198 A G 1.834255 4.7729e-06
9:138586309 G A 1.848809 1.9773e-06
9:138590101 G A 0.036756 -1.0796e-05
9:138590138 C T 1.864980 4.3268e-05
9:138590428 A G 0.056260 -4.7855e-06
9:138590928 T C 1.810849 4.6840e-05
9:138591266 G A 1.835833 5.2467e-05
9:138597446 A G 1.852409 3.2386e-05
9:138605192 A C 0.582967 -1.8714e-05
9:138608747 A G 0.475780 1.2549e-05
9:138610259 G A 1.212787 5.9081e-06
9:138615183 A C 0.031452 9.9801e-06
9:138617300 C G 0.876866 1.5520e-05
9:138620025 T C 1.885964 3.0614e-05
9:138622955 T C 0.040381 -1.3396e-05
9:138623460 A G 0.267352 9.6381e-06
9:138627093 T C 0.057036 -4.8976e-06
9:138637877 T C 0.051943 -4.7575e-06
9:138643683 C T 0.894621 6.6998e-05
9:138643920 A G 0.576683 9.2817e-05
9:138654773 T C 0.092915 -1.0966e-05
9:138657053 G T 0.483878 3.4201e-05
9:138659071 T C 0.031488 -2.3332e-05
9:138659148 A G 0.238967 -3.5413e-05
9:138663179 G A 0.975770 -3.2132e-05
9:138664762 T C 0.033331 2.8666e-05
9:138664967 T C 0.037531 1.0224e-05
9:138665790 C T 0.349981 3.0525e-05
9:138669261 A G 1.380365 -2.0078e-06
9:138672105 T C 0.166225 -2.4568e-05
9:138675613 T C 0.029699 -2.5759e-05
9:138680255 T C 0.025749 -3.5475e-06
9:138680901 C T 0.523214 -1.0677e-06
9:138692634 T C 0.359082 1.4471e-05
9:138694001 T C 0.063008 1.4346e-05
9:138698196 A G 0.554394 3.2783e-06
9:138705548 A C 0.031478 -2.9936e-05
9:138705860 T C 0.055325 2.0910e-05
9:138715080 A G 0.088864 -4.5723e-05
9:138715251 G A 0.107998 -4.8338e-06
9:138718121 G A 1.731700 -2.7854e-05
9:138726212 T C 0.066958 -1.9012e-05
9:138728258 T C 0.061320 -4.0063e-05
9:138742077 G C 0.363386 8.4616e-06
9:138749392 G T 0.088530 -6.7996e-05
9:138750182 T G 0.093603 -1.5781e-05
9:138754582 C A 1.967230 -3.0315e-05
9:138772579 T C 0.488149 1.4916e-05
9:138775250 A G 0.033302 -1.7279e-05
9:138780509 A C 0.054725 8.4511e-06
9:138791163 A G 0.022831 2.2585e-05
9:138793163 G A 0.032526 -3.0854e-05
9:138793954 G A 0.086722 -5.5808e-05
9:138798380 C T 0.020932 2.7265e-06
9:138800129 T C 0.284786 -1.3653e-05
9:138803846 G A 0.384783 -1.8798e-05
9:138808811 G A 0.654524 -1.6252e-05
9:138811356 A G 0.022348 1.3925e-05
9:138816252 A G 0.333213 8.5578e-06
9:138816796 C T 1.420714 1.2327e-05
9:138816947 A G 0.378927 -1.9623e-05
9:138817142 T C 1.066312 5.4312e-06
9:138817178 A C 1.351809 5.8886e-06
9:138823732 G T 0.028800 2.0969e-05
9:138829709 T C 0.926631 1.1214e-05
9:138831567 C T 0.256423 1.4317e-05
9:138834662 A C 0.555030 -1.4544e-05
9:138837113 C T 1.041696 1.2573e-05
9:138837893 A C 0.092237 -6.0135e-06
9:138838305 A G 0.623806 3.8832e-05
9:138847781 A C 1.381599 1.1481e-05
9:138852904 G C 0.023344 3.2787e-05
9:138855815 C G 0.065410 -1.0016e-05
9:138855932 A T 0.020968 1.2331e-05
9:138860386 G A 0.022192 2.9938e-05
9:138865612 G A 0.249588 -5.8398e-05
9:138865957 A G 0.036996 1.5636e-05
9:138866686 T C 1.960696 2.4861e-05
9:138868438 A G 0.039115 -2.3015e-05
9:138874641 A C 0.686190 1.6665e-03
9:138877783 C T 1.381884 8.5542e-05
9:138878949 C A 0.049298 2.3549e-05
9:138884754 G T 0.648276 2.9832e-05
9:138885523 A G 0.066234 -5.4569e-06
9:138885940 A G 1.501801 -5.9529e-06
9:138887824 T G 0.172704 -4.0124e-05
9:138887967 G T 1.841357 -2.5437e-05
9:138889576 G A 1.420334 -1.9746e-05
9:138890084 A G 0.630200 1.4888e-05
9:138892195 T C 0.968184 -2.8912e-05
9:138896249 C T 1.901846 -1.9694e-05
9:138898063 T C 0.079915 -1.6243e-05
9:138901049 T C 0.570525 -3.4893e-05
9:138902957 T C 0.066137 -4.9273e-06
9:138903635 A G 0.204490 -2.8683e-05
9:138905483 C T 0.049103 1.2411e-05
9:138906145 G A 1.444250 1.6207e-05
9:138912049 T C 0.188836 8.4364e-06
9:138913683 T C 0.627639 1.4517e-05
9:138947706 G A 0.652525 1.1400e-06
9:138947831 T A 1.487812 -3.4560e-05
9:138950617 G A 1.626873 -1.0396e-04
9:138955037 A G 0.735225 -3.8593e-05
9:138955057 A C 0.224598 -1.3037e-05
9:138958340 G A 1.012321 -3.8973e-05
9:138959289 T C 1.926709 -7.8903e-06
9:138961722 G A 0.475406 -3.6680e-05
9:138962079 T C 0.037548 2.9780e-05
9:138963576 C T 1.029527 -1.0178e-05
9:138966663 A G 0.052524 -1.2847e-05
9:138970700 T G 0.081960 2.4893e-06
9:138973000 T C 0.173168 -1.5059e-05
9:138975571 T C 0.131122 -5.8394e-07
9:138976681 T C 0.126912 -1.8735e-05
9:138985141 G A 0.136812 -1.2572e-05
9:138985434 T C 0.132904 -1.0799e-05
9:138990400 A G 0.430293 -1.2231e-05
9:138992901 G C 0.693140 -4.0200e-05
9:138993258 T C 0.901944 -2.3262e-05
9:138994591 G C 0.731986 -1.2105e-05
9:138995207 A G 0.084749 1.6767e-05
9:138998428 T C 0.051540 -3.3377e-06
9:139001979 G A 0.355385 -3.1199e-05
9:139004371 A G 0.061223 -2.5042e-05
9:139008287 T C 0.256138 5.6404e-06
9:139011504 T C 0.349436 -3.6447e-05
9:139019262 T G 0.589500 1.6164e-05
9:139019435 A G 0.163236 -1.1603e-05
9:139020116 T C 0.045922 1.0307e-05
9:139023453 T C 0.228487 -4.5987e-06
9:139028051 T C 1.290683 1.4647e-05
9:139028871 A C 0.063365 -3.4244e-05
9:139034164 T C 0.046795 2.1819e-05
9:139037045 G C 0.084632 -5.0899e-07
9:139047092 G A 0.803270 3.1019e-05
9:139047203 T C 0.110264 1.9702e-05
9:139047766 A G 0.387496 -1.9226e-05
9:139048492 T C 0.050680 -1.4872e-05
9:139050550 T C 0.068997 7.7177e-06
9:139051174 G A 0.360540 2.0220e-06
9:139051906 A G 0.266411 3.8374e-06
9:139051959 C T 0.109904 -1.4389e-05
9:139053278 G T 0.881547 2.0316e-05
9:139059275 T C 1.435720 1.0512e-06
9:139060130 T C 0.703542 -5.2776e-05
9:139060385 T C 0.196028 1.4046e-05
9:139060656 A G 0.215786 3.8669e-06
9:139061635 G A 1.071165 -2.1853e-05
9:139061985 A G 0.040865 -1.8965e-06
9:139064119 A C 0.192244 1.5870e-05
9:139064605 A G 0.066637 -7.2188e-07
9:139069361 C T 0.916712 -3.7828e-06
9:139072760 G T 0.048730 8.4901e-06
9:139076694 G A 0.186895 3.6831e-05
9:139077343 C T 0.470531 1.3836e-05
9:139077896 G T 0.249604 2.2361e-05
9:139079108 T C 0.210781 5.3657e-06
9:139079412 T C 0.036142 1.0957e-05
9:139079471 A G 0.071986 -1.2695e-05
9:139082155 G C 0.286691 2.1991e-06
9:139083019 A G 0.303001 2.1465e-05
9:139086818 C T 0.328987 6.1649e-06
9:139089679 A G 1.147753 -1.0701e-05
9:139091521 A G 0.041491 2.7119e-05
9:139092398 T C 0.139116 -6.0346e-06
9:139092571 T C 0.037317 2.5675e-05
9:139094606 T C 0.032715 6.1848e-06
9:139098942 A G 0.063164 1.9048e-05
9:139099451 C A 1.882861 -1.8736e-05
9:139099927 G C 0.047915 -1.1029e-05
9:139100453 T C 0.047720 -5.5406e-06
9:139101583 T G 0.678021 2.3559e-06
9:139101772 A G 1.006031 -1.5033e-06
9:139102144 C G 0.699521 2.0446e-05
9:139105229 C T 0.284390 -1.5769e-05
9:139107924 T C 0.054825 -4.8020e-06
9:139109526 G C 1.330704 1.2077e-05
9:139110654 T C 0.638785 1.0203e-05
9:139114421 T C 0.100069 -2.9949e-05
9:139118515 T C 0.096732 -1.6764e-06
9:139118673 C T 0.220937 -1.1525e-06
9:139120319 G A 0.057211 -2.5938e-05
9:139124856 A C 0.116421 -2.5367e-05
9:139126789 T C 0.220271 -1.7007e-05
9:139131315 T C 0.242226 2.0348e-05
9:139139885 T C 0.057071 -2.3879e-05
9:139142808 C T 1.731635 -2.7097e-05
9:139143211 T C 0.047623 2.3905e-07
9:139145188 C A 0.096651 1.0902e-05
9:139145309 A G 0.110095 2.3288e-05
9:139146342 C T 0.405631 1.2370e-05
9:139150629 C T 1.038719 2.0733e-05
9:139150738 A G 0.738948 -7.2289e-06
9:139157234 T C 0.528570 -2.1586e-05
9:139157653 G T 1.682802 6.6213e-07
9:139158428 G A 0.069149 -6.3399e-06
9:139160062 A G 0.040628 -3.3170e-06
9:139162130 G A 0.029764 6.4151e-06
9:139166769 T G 0.280563 2.3562e-05
9:139217089 T C 1.008238 1.2185e-05
9:139217629 A C 0.057740 5.3033e-06
9:139219731 A G 0.039713 1.8900e-05
9:139221574 A G 0.042692 -1.3856e-05
9:139225139 A G 0.771861 4.2328e-05
9:139225232 A G 0.066062 1.0799e-05
9:139226879 C T 0.965471 4.5816e-05
9:139228229 T C 0.047892 1.8897e-05
9:139230067 G A 0.882758 2.7468e-05
9:139233939 A G 0.193850 -2.6697e-05
9:139235606 C G 0.214322 -5.3589e-06
9:139239585 C T 1.512087 -5.8820e-07
9:139242225 C T 1.133416 -2.1375e-05
9:139251480 T C 1.002282 1.4010e-05
9:139252148 A G 1.335505 1.2540e-05
9:139253068 T C 0.292475 6.5179e-07
9:139254844 T C 0.042874 1.2865e-06
9:139256468 G C 0.235219 9.6770e-06
9:139256495 T G 0.058831 1.1229e-06
9:139257287 A G 0.047792 2.7912e-05
9:139262205 G C 0.049801 -8.4660e-06
9:139262612 A G 0.047392 -1.0237e-06
9:139266496 T C 0.862036 -9.0659e-07
9:139269338 T C 0.854418 1.5974e-06
9:139272045 A C 0.069110 1.7586e-06
9:139273339 G T 0.027849 -6.9286e-07
9:139275294 C G 0.892015 2.9252e-06
9:139279173 A G 0.837598 5.9104e-06
9:139279310 T C 0.059389 1.8494e-06
9:139282391 T C 0.048178 -3.2312e-05
9:139283309 G A 0.063086 2.0668e-05
9:139286060 C G 0.506242 1.0519e-06
9:139290251 G C 0.909175 1.0127e-06
9:139292275 T C 0.051024 -2.1514e-06
9:139292762 C T 0.054536 -5.1124e-06
9:139295282 G A 1.266080 2.3284e-06
9:139296188 A G 0.040479 2.6089e-05
9:139297266 T C 0.054832 -2.6661e-06
9:139298653 A G 0.059726 5.1967e-06
9:139298732 A G 0.058324 1.1714e-05
9:139299637 T C 0.269342 -6.0522e-06
9:139301960 A G 0.059775 3.6687e-06
9:139305140 A C 0.028463 1.0826e-05
9:139307215 A G 0.027992 -1.6684e-06
9:139310478 T C 0.024821 9.6883e-06
9:139312972 T G 0.245910 -1.9063e-05
9:139313587 T C 0.066517 -1.6977e-05
9:139315682 G A 0.998377 -1.2722e-05
9:139319682 A G 0.373672 -8.1406e-06
9:139321545 A G 0.237195 2.1424e-05
9:139322927 T C 0.572823 -4.1885e-06
9:139323311 C T 0.875107 -1.3792e-05
9:139324680 T C 0.301875 -1.5883e-05
9:139330701 A G 0.574372 -8.1224e-06
9:139335206 C T 0.295208 -2.9960e-05
9:139337522 A G 1.740318 3.5796e-06
9:139345102 A G 0.042085 -1.3105e-05
9:139348749 A G 0.035584 1.4876e-05
9:139349009 G A 0.061090 2.9276e-05
9:139350595 A G 0.086732 4.6155e-05
9:139351737 A G 0.074784 9.0796e-06
9:139351941 T C 0.039606 4.0785e-06
9:139357640 C T 0.068799 -5.3394e-06
9:139361040 A G 0.048934 -1.6057e-06
9:139366947 A G 0.030926 1.4955e-05
9:139368681 A G 0.130404 -2.2405e-05
9:139368883 G A 0.047623 5.0145e-06
9:139368953 A G 0.551988 3.9656e-06
9:139369079 C T 0.046948 6.0548e-07
9:139369212 A G 0.240052 2.2668e-05
9:139370217 A G 0.148019 1.6808e-06
9:139371342 A G 0.521900 2.2705e-06
9:139376426 G A 0.893478 -1.5988e-05
9:139389432 T C 0.049252 2.7991e-06
9:139394345 A G 0.197629 6.0720e-06
9:139398789 A G 0.040596 1.5258e-05
9:139400406 T C 0.816656 1.9653e-05
9:139402908 C T 1.058392 3.5586e-05
9:139403770 A G 0.113390 5.5403e-06
9:139404895 T C 0.190254 1.5032e-07
9:139405475 T C 0.045354 -6.3780e-06
9:139405501 G A 1.073161 2.8308e-05
9:139406499 A G 0.157182 1.4738e-05
9:139408551 T C 0.695525 3.3241e-05
9:139412197 A G 0.896942 1.1217e-06
9:139420776 T C 0.607687 -1.1456e-05
9:139421259 T C 0.067770 1.3069e-05
9:139421684 T C 0.311609 3.2209e-05
9:139425573 G A 0.748926 -2.0336e-06
9:139427066 T C 0.730311 -3.5308e-05
9:139428802 C T 0.749299 -2.3393e-05
9:139428909 T C 0.089617 -3.1600e-05
9:139429026 A C 0.072950 1.4726e-05
9:139431874 A G 0.752353 -2.7630e-05
9:139432026 C T 0.050210 1.3362e-05
9:139437410 A G 0.696324 -4.0377e-05
9:139440845 A G 1.287827 2.7391e-05
9:139443253 A G 1.464776 -2.7811e-05
9:139443989 C T 1.887315 -3.6066e-06
9:139444563 T C 0.101653 -8.6384e-06
9:139447360 T C 0.048756 -6.9196e-05
9:139456353 A G 1.852769 4.6253e-06
9:139457466 G T 0.049866 -6.2074e-05
9:139458023 C T 1.887042 -4.5763e-05
9:139468376 A C 0.175028 -3.9134e-06
9:139472084 T C 0.360339 3.2061e-05
9:139479513 A G 1.559798 -3.4122e-05
9:139482818 T C 0.060827 3.3994e-05
9:139483954 T C 1.277654 8.7099e-06
9:139486206 A G 0.081506 -3.6692e-06
9:139488892 T C 1.548924 -1.9666e-05
9:139497287 G A 0.042205 -1.4311e-05
9:139498108 C A 0.047344 2.3586e-05
9:139498558 A G 0.134390 -2.2983e-05
9:139498979 T C 0.046133 -1.6398e-05
9:139499969 A G 0.142313 -2.7396e-05
9:139502321 A G 1.377551 2.9147e-05
9:139503203 T C 0.048811 1.4212e-05
9:139503936 T C 0.061775 -1.2500e-05
9:139511247 A C 1.295127 -2.8920e-05
9:139514678 T C 0.028469 -3.5261e-05
9:139518167 A G 1.473917 -1.7397e-05
9:139518965 T C 1.185009 -1.3363e-05
9:139521225 G A 0.635159 1.1046e-05
9:139522735 A G 0.039223 6.4593e-07
9:139528111 T C 1.356187 -3.4132e-06
9:139534506 A G 0.090857 1.2432e-05
9:139534703 C T 1.483852 1.0545e-05
9:139535855 C T 0.281189 2.1060e-05
9:139538754 C T 1.944892 1.9211e-05
9:139544437 C A 1.183263 -2.2744e-05
9:139547695 A C 1.632706 -3.0412e-05
9:139548306 A G 1.931750 2.6105e-05
9:139555173 T C 0.264450 2.1599e-05
9:139562391 T C 0.057996 7.5369e-06
9:139564668 A G 0.399873 -9.0444e-06
9:139570580 A G 0.278505 5.8218e-06
9:139573657 A G 0.041923 8.5879e-06
9:139574377 T C 1.394887 8.9439e-06
9:139574660 C T 0.089562 2.6709e-06
9:139575829 C T 1.913859 -8.9355e-05
9:139580082 A G 0.206165 -1.9031e-05
9:139580967 T C 0.034396 2.9999e-05
9:139589381 T G 1.763185 -9.6631e-06
9:139591685 A G 1.558220 7.9994e-06
9:139593311 A G 0.071343 1.2278e-05
9:139600559 A G 0.903907 2.5963e-05
9:139615162 A C 1.232813 -3.9364e-05
9:139615581 A G 0.080727 1.3892e-05
9:139617379 A G 0.740561 8.4802e-06
9:139620373 A G 0.039145 -2.8003e-06
9:139623977 G A 0.940394 -3.6695e-05
9:139624985 A G 0.033705 -2.0864e-05
9:139633207 A C 0.047172 2.4628e-05
9:139634495 A G 0.309928 2.7530e-05
9:139638567 A G 0.046214 2.5550e-05
9:139639605 T C 0.034480 3.9549e-05
9:139646137 G A 0.022137 -1.5963e-06
9:139647697 A G 0.123828 -3.2072e-05
9:139648721 C T 1.287515 -8.3305e-06
9:139649273 G A 1.642888 -1.7936e-05
9:139649612 A C 0.272591 5.3492e-06
9:139654122 T C 0.063855 -1.5635e-05
9:139655040 A G 1.275756 -1.8554e-05
9:139656706 C A 1.556361 -1.3790e-05
9:139658722 G A 0.032802 2.4730e-05
9:139678029 T C 0.579464 -1.2382e-06
9:139683224 A G 0.579091 -3.8683e-07
9:139686439 C G 0.032199 -7.2317e-06
9:139690840 A G 1.253947 1.2304e-05
9:139694569 C A 0.434337 1.3227e-05
9:139694766 A G 0.044828 -2.8253e-05
9:139701108 C A 1.603334 -5.6196e-06
9:139707966 T C 0.079792 1.2564e-05
9:139718388 C T 0.081204 -1.6082e-05
9:139725891 T G 0.083437 6.1036e-06
9:139726239 G A 1.733329 2.3446e-05
9:139730720 C T 1.616947 7.1813e-07
9:139732331 C G 1.612130 1.0583e-07
9:139735569 A G 0.030527 -1.0545e-06
9:139744524 T C 0.067452 1.9893e-05
9:139747809 A G 0.025999 8.0581e-06
9:139748483 A G 0.182458 -2.9138e-06
9:139749554 T C 0.052079 6.1323e-06
9:139751164 A G 0.133030 2.6574e-05
9:139759648 A G 0.066212 1.3703e-06
9:139769863 T C 0.135344 -5.6543e-07
9:139772253 A G 1.471495 1.3223e-05
9:139777729 T C 0.137571 3.4929e-05
9:139781193 A G 0.020520 -8.6215e-06
9:139793030 T C 0.050421 -4.2000e-05
9:139793845 A C 1.551553 -5.9543e-07
9:139797906 C T 1.470914 6.4886e-06
9:139801662 A G 0.022104 1.0804e-05
9:139812457 T C 0.274931 8.5868e-06
9:139815159 A G 0.085693 -7.8779e-06
9:139817527 A G 1.624614 -4.2992e-06
10:95844 T C 0.076533 -1.5174e-05
10:111955 G A 0.175382 -3.8709e-05
10:122109 T C 0.734433 5.2553e-07
10:127924 G A 1.660285 8.3714e-06
10:131716 T C 0.124500 -1.7842e-05
10:143882 T C 0.625286 2.6321e-05
10:148325 G A 0.060392 2.3756e-05
10:148410 C G 0.078478 -1.5154e-05
10:151518 T C 0.170023 -3.3039e-05
10:153437 C T 0.065864 -5.2472e-06
10:156142 G C 0.024762 -2.3342e-05
10:162102 C A 1.170506 -3.3406e-05
10:173835 A G 0.114367 2.7833e-07
10:174861 G A 0.029472 -2.5597e-05
10:177393 T C 1.379281 5.5410e-06
10:178499 T C 0.038732 1.8115e-05
10:188805 G A 0.470888 1.7066e-05
10:200239 A G 0.033916 2.4303e-05
10:201544 A G 1.961031 -1.6041e-05
10:213422 G A 1.959817 -1.6193e-05
10:214721 C A 0.717097 -3.0691e-05
10:216744 A G 1.951988 -2.0118e-05
10:220135 A C 0.057597 -1.7048e-05
10:224497 C T 0.024574 -1.6799e-05
10:236452 T C 0.149925 -1.5798e-05
10:248687 G A 0.054816 -4.8538e-05
10:252693 C T 0.611858 3.5670e-06
10:255248 T C 0.036577 -3.6600e-05
10:255319 G A 0.035931 5.2284e-06
10:266373 C T 0.094460 -6.3753e-06
10:268408 A G 1.236647 1.5881e-05
10:281482 A G 0.072005 1.1736e-05
10:287811 G A 1.924937 6.7347e-06
10:289850 A G 0.108979 1.8397e-06
10:295334 G T 0.151434 5.2232e-05
10:318011 T C 0.030842 1.5459e-06
10:319365 G C 0.088014 2.2863e-05
10:320955 A C 0.032182 7.9010e-07
10:322274 A C 0.059785 -1.0659e-05
10:326894 C T 0.708268 7.5727e-06
10:329493 A C 0.211819 -3.3267e-05
10:330643 C T 0.064835 6.9261e-06
10:330701 G A 0.029930 -1.2163e-05
10:331398 A G 1.695402 1.0509e-05
10:332199 A G 0.068474 3.0073e-05
10:334924 A G 0.065215 4.0182e-06
10:336607 A G 0.099355 3.6689e-07
10:340110 A G 0.059502 2.0439e-05
10:348196 G C 0.048369 3.2968e-05
10:364012 A G 0.291407 -2.2829e-05
10:370400 T C 0.028972 -3.2465e-05
10:373048 C T 0.109913 -2.4882e-05
10:374748 C A 0.022085 -3.3561e-05
10:384307 G A 0.265885 -5.3481e-06
10:385140 A G 0.051031 2.2010e-05
10:386473 C T 0.050476 2.3284e-05
10:397754 A G 0.050041 2.6471e-05
10:401093 T C 0.066721 -8.0677e-06
10:405647 T C 0.066987 -2.3370e-05
10:408308 G A 1.065520 2.8900e-05
10:413440 T C 1.082519 -1.0780e-05
10:415242 T C 0.044666 -1.4103e-05
10:418466 C A 0.077575 -2.8768e-05
10:420172 A G 0.106087 -8.0372e-06
10:420792 G A 0.293734 -5.1320e-06
10:421075 C T 0.087576 7.2800e-06
10:423524 A G 0.020812 -2.0569e-05
10:424301 G A 0.056773 3.6844e-06
10:424403 A G 0.027395 1.6720e-05
10:426669 C T 0.245543 8.0149e-06
10:428383 A G 0.139986 7.2151e-05
10:430105 G A 0.047704 2.0024e-05
10:431871 T G 0.051771 4.2845e-05
10:432608 A G 0.101481 -6.9367e-06
10:434314 T C 0.034753 4.5140e-06
10:440102 T C 1.163982 -3.2167e-05
10:443721 A G 0.030167 1.5625e-06
10:444997 T C 1.081707 -2.3109e-05
10:450896 C T 0.031050 3.9099e-06
10:463488 G A 1.116512 3.0471e-05
10:464319 A G 0.613773 1.4033e-05
10:466473 A G 0.069928 -3.7841e-05
10:468183 A G 0.337069 -8.1149e-06
10:470000 C T 0.687752 -1.7077e-05
10:471627 A G 0.036795 1.8447e-05
10:478185 G T 0.142378 -4.1667e-05
10:480161 A G 0.029173 -3.3085e-05
10:495175 A G 0.046250 -2.0641e-05
10:499188 G A 0.941906 4.5589e-05
10:500871 T C 0.058308 9.2392e-06
10:514083 T C 0.116236 -1.3295e-05
10:518199 A G 0.104285 2.0398e-06
10:520309 T C 0.990561 -2.7191e-05
10:530775 A G 0.091610 -4.2592e-06
10:532139 C T 0.874815 -1.8598e-05
10:532162 T C 1.893255 6.0696e-06
10:532734 C G 0.096414 1.6022e-05
10:539276 A G 0.072943 -9.2934e-06
10:547715 A G 0.028528 7.7387e-06
10:548089 G T 0.148172 6.5699e-05
10:548362 C A 0.088137 -2.8207e-05
10:550330 T C 0.087861 6.3850e-06
10:555573 C T 0.047847 1.2430e-05
10:557966 T C 0.105606 1.1741e-05
10:560600 T C 1.718720 -3.4216e-05
10:565119 G A 0.122170 2.0519e-05
10:567325 G A 1.277223 1.1066e-05
10:572701 A G 0.024487 4.7163e-06
10:577285 T C 0.150571 1.7940e-05
10:577677 A G 0.283013 4.0252e-05
10:577733 T C 0.041771 3.1722e-05
10:583626 A G 0.024487 9.3633e-06
10:589196 T C 0.150554 2.0250e-05
10:595674 A G 0.111686 -7.8440e-06
10:596939 A G 0.109910 -9.5167e-06
10:599621 G T 1.186148 8.5339e-06
10:606500 A G 0.024399 1.2279e-05
10:609011 A G 0.086534 -2.8402e-05
10:609945 C T 0.099838 -9.2101e-06
10:611400 G A 0.052329 2.8309e-05
10:615223 C T 0.067990 -1.0581e-05
10:616309 C T 0.131803 2.3701e-05
10:618409 T C 0.230142 1.3027e-05
10:622215 G A 0.144572 -1.8965e-05
10:629266 C T 0.122351 3.2684e-05
10:635466 C T 0.028648 1.4962e-05
10:636509 A C 0.055208 -2.9261e-05
10:638859 C T 0.542773 -1.6775e-05
10:641108 A C 0.700222 -3.7910e-06
10:641961 C T 0.191676 -7.9713e-06
10:643995 A G 0.056033 -8.4170e-06
10:646219 T C 1.767654 -6.9228e-06
10:652094 C A 0.076241 1.0469e-05
10:655514 C T 0.051041 1.6550e-05
10:659338 A G 0.030008 1.8043e-05
10:659398 A G 0.114669 -4.7666e-06
10:661371 T C 0.027635 2.3988e-05
10:666252 T C 0.087050 -2.5246e-05
10:667171 C T 0.123770 1.3852e-06
10:669178 T C 0.042429 -1.0377e-05
10:670083 A G 0.057597 -2.6039e-06
10:671601 A G 0.080873 1.0177e-05
10:671650 C A 0.173246 1.4398e-05
10:677855 G A 0.025434 1.1304e-05
10:680133 G C 1.205058 6.9421e-06
10:685891 A G 0.063375 4.2125e-06
10:705114 T C 0.092399 1.3766e-05
10:742145 C G 0.198554 1.6763e-05
10:743027 G C 0.111082 9.8090e-06
10:743730 G A 0.057006 -1.3339e-06
10:747115 G T 0.796922 -2.1612e-05
10:747384 A G 0.079312 2.6392e-06
10:748704 T G 0.177771 2.4926e-05
10:749238 T G 0.947411 -3.1539e-05
10:752193 C T 0.785188 1.3698e-05
10:752398 C G 0.596417 -6.6989e-06
10:757099 C T 1.604791 -8.2214e-06
10:757100 A G 0.379840 -1.0590e-05
10:758709 T G 0.115688 2.6265e-05
10:759268 G A 0.170851 -1.3230e-05
10:759450 T C 0.048525 -1.8532e-05
10:762872 G A 1.679949 -2.1465e-05
10:765028 T C 0.047399 -7.3655e-06
10:765769 G A 0.376165 -2.2781e-05
10:766378 T C 0.991736 8.6300e-06
10:767235 A C 0.124059 -3.1517e-06
10:768229 T C 1.456152 3.7558e-06
10:776557 C T 1.123062 -4.8607e-05
10:778949 A G 0.446178 8.9309e-07
10:781124 T C 0.986108 3.1882e-05
10:785227 G A 0.417092 -2.4034e-06
10:786554 T C 0.059847 -1.2084e-05
10:787550 A G 0.044838 -7.4842e-06
10:788514 T C 0.979496 -1.0354e-05
10:788524 A G 0.058081 2.4601e-05
10:788658 A G 0.524464 4.0860e-05
10:790715 T C 0.030686 3.6882e-05
10:796297 A G 0.360793 -2.0560e-05
10:798772 C A 0.059726 -4.1044e-05
10:804315 T C 0.559334 5.2475e-05
10:806278 T C 0.291524 -3.9622e-05
10:806728 C G 0.072138 -1.1655e-05
10:813426 T C 0.372394 1.1527e-05
10:813646 C A 0.547649 1.5110e-05
10:817074 G T 0.021409 1.4784e-05
10:819548 T C 0.031631 4.1284e-05
10:820994 G C 1.497965 -4.2500e-06
10:824693 C T 0.226916 -1.5764e-05
10:831747 T C 0.238893 -2.8495e-05
10:832144 A G 0.094635 4.4479e-06
10:834447 T C 0.093675 2.0498e-05
10:834736 A G 0.782429 -2.5124e-05
10:837079 T C 0.801378 2.5901e-05
10:837450 A G 0.447590 -3.7677e-05
10:851518 T C 0.034347 5.5988e-05
10:852629 T C 0.912593 2.5819e-05
10:858022 T C 0.533059 -2.2644e-05
10:863329 T C 0.854324 2.3487e-05
10:871745 T C 0.047999 1.3231e-05
10:874901 C G 0.090266 -1.6504e-05
10:876026 A G 0.020452 4.3192e-05
10:885884 C A 0.034896 1.4241e-07
10:893344 C G 0.076576 -2.8621e-05
10:921122 T C 0.021302 1.3331e-05
10:935601 C T 0.409633 8.3095e-05
10:936103 A G 0.229564 -5.0991e-05
10:942059 T G 0.034766 5.2279e-05
10:944496 C A 0.831993 -3.3248e-07
10:954276 T C 1.744618 3.1103e-05
10:975652 C T 0.058766 -1.5621e-05
10:987613 T G 0.815952 7.2050e-05
10:988262 G A 0.113107 5.1113e-05
10:990143 T C 0.432315 2.6075e-05
10:992179 T G 0.308379 5.9763e-06
10:1006099 T C 0.122838 -2.1690e-05
10:1011958 C T 0.390145 1.8026e-05
10:1013564 T C 0.022357 3.7576e-05
10:1014661 G A 0.029978 2.2143e-05
10:1015247 T G 0.042387 -3.4258e-05
10:1018585 G T 1.050391 -1.7297e-05
10:1021310 A G 0.048032 4.0066e-06
10:1029278 T C 1.049155 -1.8259e-05
10:1041020 C T 0.063001 7.0733e-05
10:1042823 A C 1.402599 -6.8896e-06
10:1049757 T C 0.342490 1.1424e-05
10:1056322 G A 0.091500 -5.6422e-05
10:1058032 C G 0.089283 7.0074e-06
10:1060218 A G 0.178796 -2.4229e-05
10:1062475 G T 1.059275 -1.7847e-05
10:1063527 T C 0.054994 -2.4085e-05
10:1065710 T C 0.153219 -1.1484e-05
10:1066594 C T 0.047912 3.3428e-06
10:1066710 T C 0.198028 -1.7399e-05
10:1067665 T C 0.855080 -2.8108e-06
10:1078782 C A 0.443656 2.7904e-05
10:1079372 G A 0.190316 -3.8653e-05
10:1084360 C T 0.970336 2.9968e-05
10:1090469 T C 0.411860 4.9456e-05
10:1094909 G C 0.064378 -7.9465e-05
10:1097345 T C 0.062102 3.0956e-06
10:1100200 G A 0.089620 5.8407e-06
10:1103590 G A 0.469840 3.1459e-05
10:1107900 T C 0.046415 4.3532e-05
10:1116997 G A 0.098732 7.6865e-06
10:1128950 A G 0.275632 -9.2335e-06
10:1130756 G A 1.328854 1.0927e-05
10:1135519 T C 0.043260 3.7181e-05
10:1142424 G A 0.431211 -1.3455e-05
10:1143827 T C 0.956000 -8.3727e-06
10:1145899 C T 0.038291 4.7261e-05
10:1150130 C T 0.032361 2.0206e-05
10:1156165 C T 1.862987 -5.5072e-07
10:1158286 A G 0.046049 2.3740e-05
10:1162892 G A 0.078955 -1.2834e-06
10:1164759 G A 0.086540 1.4602e-05
10:1166025 C T 0.045360 -1.0588e-05
10:1169992 T C 0.067133 -1.8508e-05
10:1173641 G A 1.244304 -9.4219e-06
10:1175939 T C 0.922422 1.5582e-05
10:1176902 T C 0.049564 2.4238e-05
10:1182123 C T 0.922785 7.8419e-06
10:1192804 C G 0.052946 1.3636e-06
10:1194475 T C 0.084800 -4.6624e-05
10:1197446 G A 0.170747 -2.2925e-05
10:1197752 T C 0.364049 4.6590e-05
10:1199671 T C 1.155082 -4.7276e-05
10:1202070 T C 0.036912 3.9097e-05
10:1203846 C T 0.036801 -5.9123e-06
10:1206798 T C 0.120034 1.0699e-04
10:1208686 G C 0.026651 3.0146e-06
10:1211558 T C 0.226698 6.3187e-05
10:1218501 A G 0.038444 -1.0120e-05
10:1224336 C T 1.636088 -6.2860e-06
10:1224429 C T 0.505696 6.9877e-06
10:1225399 T C 0.224540 1.9628e-05
10:1227597 G A 0.636506 4.6925e-05
10:1228575 A G 0.027151 1.2938e-05
10:1229915 A G 0.132186 2.9433e-06
10:1241920 A G 0.046668 1.6734e-05
10:1242220 G T 0.471294 4.0145e-05
10:1244483 C G 1.580224 -7.0330e-06
10:1244928 G A 0.022029 3.6158e-06
10:1245146 A G 0.040845 1.9839e-05
10:1247044 C T 0.461839 -4.3986e-06
10:1250227 T C 0.276281 4.8302e-06
10:1254141 T C 0.519975 -7.4877e-06
10:1254544 G A 0.035957 5.2374e-05
10:1256522 A G 0.068588 3.6867e-05
10:1257798 A G 0.323469 -1.4685e-05
10:1258412 A G 0.023831 -2.0062e-05
10:1259379 T C 0.269783 5.3795e-06
10:1266977 T C 0.028722 2.3822e-05
10:1276615 T C 0.037142 2.7257e-05
10:1276946 T C 0.069318 -8.3420e-06
10:1278028 A G 0.736815 -1.2013e-05
10:1284672 A G 0.697713 -9.2974e-06
10:1286153 G A 0.205026 -9.4412e-06
10:1286740 T C 0.278651 3.2740e-06
10:1289745 T C 0.042043 -3.4611e-06
10:1296826 T G 0.021121 -2.2915e-05
10:1306745 A G 0.651398 4.1859e-07
10:1313291 A C 0.059197 2.5418e-06
10:1314548 C T 0.378642 2.9225e-05
10:1315045 A G 0.657880 -3.1346e-06
10:1315374 T C 0.033822 6.2072e-05
10:1321404 A C 0.294004 6.5224e-05
10:1325261 A G 1.082087 1.6117e-05
10:1325501 A G 0.069668 1.4302e-05
10:1328178 T C 0.055332 3.7700e-05
10:1332768 G A 0.631040 -3.8821e-05
10:1333929 A G 0.137386 -1.4924e-05
10:1334770 A G 0.044033 1.5350e-05
10:1335849 G A 0.982193 5.5376e-05
10:1337012 G C 0.470865 3.4836e-05
10:1338152 T C 0.416806 1.3803e-05
10:1338734 G A 0.561901 -8.4069e-06
10:1339022 T C 0.188806 -4.5973e-06
10:1340173 G T 0.045334 -1.9494e-05
10:1341912 A C 0.053731 2.9441e-05
10:1342224 T C 0.027135 -1.7478e-05
10:1342788 G C 0.081175 2.2149e-05
10:1343614 C T 1.020942 1.1755e-04
10:1343663 A C 0.189456 -1.0325e-05
10:1350663 T C 0.037103 4.6847e-07
10:1352152 G A 0.040992 -1.1282e-05
10:1353319 G A 0.127691 7.6968e-06
10:1353714 T C 0.301933 1.2933e-06
10:1355218 A G 0.647682 -2.0038e-05
10:1356275 T C 0.064374 -3.3255e-05
10:1361047 T C 0.097375 -3.1506e-05
10:1363989 A G 0.070197 9.9069e-06
10:1368024 A C 0.309113 1.2845e-05
10:1368031 C T 0.040858 2.4433e-05
10:1377825 A G 0.109352 1.8855e-06
10:1380128 G A 1.826517 6.2416e-06
10:1381224 C T 0.860293 -8.2001e-06
10:1383260 A C 0.030845 -3.3502e-05
10:1388302 T C 0.101056 -4.6469e-06
10:1396752 G A 1.011036 -2.5963e-05
10:1397328 C T 0.089546 3.9447e-05
10:1397369 A G 0.052060 -4.0514e-05
10:1401546 T C 1.468415 2.4393e-05
10:1404665 C G 0.027307 -1.8513e-06
10:1405164 A G 0.489308 1.6935e-05
10:1406364 C T 0.665998 2.4105e-05
10:1407530 G C 0.220252 1.1630e-05
10:1410875 T G 0.260861 9.7048e-06
10:1412159 T C 0.103474 -7.2186e-05
10:1413338 A G 0.757579 5.1152e-06
10:1414745 C T 1.671198 3.8137e-05
10:1415677 T C 0.047441 -2.4218e-05
10:1417599 T G 1.216860 3.6111e-06
10:1417738 T C 0.108255 1.0434e-05
10:1420963 C T 0.871994 6.3407e-06
10:1421326 T C 0.027651 -3.5662e-06
10:1430022 A C 0.268258 4.1450e-06
10:1436655 T C 0.093460 -2.4429e-05
10:1438448 T C 0.046899 2.8617e-05
10:1438597 C A 0.724793 1.0302e-06
10:1441443 A G 0.061323 -1.9886e-05
10:1442901 T C 0.062463 1.6937e-05
10:1447105 T G 0.580062 2.8974e-05
10:1450119 A C 0.100598 -1.0021e-05
10:1452786 A G 0.710894 4.1327e-07
10:1453828 A G 0.061164 -1.7310e-05
10:1453957 T C 0.084174 5.3167e-06
10:1454457 A G 0.227370 -1.6967e-06
10:1454864 T C 0.348874 -1.6530e-05
10:1454914 T C 0.101766 -1.7211e-06
10:1455695 C A 0.069389 1.1132e-05
10:1456118 T C 0.630031 2.9016e-05
10:1460342 A G 0.085534 -6.3900e-06
10:1463208 T C 0.088312 -1.4692e-06
10:1464892 C T 0.586190 -2.9204e-05
10:1467320 A G 1.969515 1.5593e-05
10:1469237 G C 0.106908 6.2572e-06
10:1484722 A C 0.849342 1.9396e-05
10:1484759 C T 0.159208 -2.1097e-05
10:1488638 G T 1.869739 -2.0355e-06
10:1489054 T C 0.157017 -2.9736e-05
10:1493513 C T 0.289859 -1.5023e-05
10:1495694 C A 0.041232 1.6779e-06
10:1499962 T C 0.151515 -4.4803e-05
10:1500271 G A 1.488166 3.6206e-05
10:1503838 A G 0.790820 2.0705e-05
10:1505197 A G 0.476529 6.7535e-06
10:1507146 T C 0.334476 -1.2243e-05
10:1508048 C A 0.703773 -1.6588e-05
10:1509044 T G 0.231791 -5.2898e-06
10:1510172 G T 0.192731 2.0131e-05
10:1512642 T C 0.060100 -6.9999e-06
10:1512856 T C 0.402992 1.6817e-06
10:1513349 G A 0.243268 4.8507e-06
10:1513516 A G 0.132407 -1.3245e-05
10:1514105 C G 0.871647 2.6462e-06
10:1514567 T C 0.023023 9.4983e-06
10:1516817 G T 0.785457 5.9237e-05
10:1517824 T G 0.068841 9.2187e-06
10:1519151 G A 0.902674 3.8500e-06
10:1519296 T C 0.037596 3.9628e-06
10:1519333 A G 0.406806 9.2704e-06
10:1524896 T C 0.636610 3.2400e-05
10:1528640 T C 0.423243 1.1984e-05
10:1530834 G C 0.112877 4.0630e-06
10:1542977 G A 0.401515 2.9361e-06
10:1544792 T C 0.154112 -3.5599e-06
10:1548918 T C 0.151583 -4.3914e-06
10:1556684 T C 0.503142 -3.5869e-05
10:1556918 T C 0.324414 7.4778e-06
10:1560140 T G 0.059119 2.3239e-05
10:1562364 C T 0.862624 4.2544e-06
10:1575653 G A 1.668277 3.0292e-05
10:1582085 T G 0.677771 4.7466e-05
10:1582418 A G 0.144903 -2.7339e-05
10:1591971 A G 0.799840 -2.2596e-05
10:1593031 C A 1.976737 -3.1944e-06
10:1595155 T C 0.836096 5.2447e-05
10:1596552 C G 1.940095 -2.9877e-05
10:1600269 C T 0.476773 -2.3197e-05
10:1602046 C T 1.787204 -2.0642e-05
10:1602151 T C 0.661236 2.2154e-05
10:1602191 G A 0.475328 -2.3347e-05
10:1604022 T C 0.065809 3.1150e-05
10:1609456 A G 0.079156 1.4351e-05
10:1610839 T C 0.650126 2.3253e-05
10:1612272 G T 0.594879 4.7984e-06
10:1617668 C T 1.282611 8.8925e-06
10:1618717 T G 0.668371 -2.0097e-05
10:1619193 A C 0.614435 3.2166e-05
10:1622632 C G 0.648672 -2.0030e-05
10:1624183 A G 1.247634 1.2632e-05
10:1624284 A G 1.668961 -1.0192e-05
10:1625743 G A 0.363406 2.2922e-05
10:1626377 T G 0.218334 -8.2024e-05
10:1630610 G A 0.047649 -4.7889e-05
10:1630821 T C 1.558941 -2.1477e-05
10:1632806 G A 0.043160 2.5516e-05
10:1635920 T C 0.458213 2.8221e-06
10:1639362 G A 0.439095 9.6785e-06
10:1644610 C T 0.023948 -1.9561e-06
10:1646899 T C 0.533786 -1.0010e-05
10:1646959 G A 1.863782 9.9844e-06
10:1647948 T C 0.436710 -2.7520e-05
10:1651416 A G 0.101864 2.0793e-05
10:1652736 A G 0.020452 2.0838e-07
10:1652859 C T 0.020173 1.6270e-05
10:1655037 T C 0.269800 -2.2362e-05
10:1655428 G T 0.366249 4.0273e-05
10:1658240 C T 0.386425 3.2392e-05
10:1658278 T C 0.030770 -3.4217e-05
10:1660257 T C 1.355671 2.4054e-05
10:1669693 T C 0.311622 -2.1647e-05
10:1670485 T G 0.036415 -5.5500e-06
10:1672126 G C 0.672905 -3.9633e-06
10:1674342 C A 0.042825 -2.1813e-05
10:1675929 T C 0.041887 3.9491e-06
10:1676417 G A 0.141284 -3.0337e-05
10:1676531 G T 1.950709 -1.2327e-05
10:1685231 C A 1.223349 2.3408e-05
10:1685831 C A 0.718292 1.5813e-05
10:1687382 T C 0.040326 4.8679e-06
10:1691338 G A 0.057574 2.9042e-05
10:1691755 C T 0.030809 -1.6336e-05
10:1692433 T G 0.500042 5.1054e-06
10:1700793 T C 0.069733 1.2461e-05
10:1705508 G A 0.481002 5.0187e-06
10:1710729 A G 0.568974 -1.8656e-05
10:1714006 T C 0.631436 9.1476e-06
10:1716614 G A 0.735709 -8.4209e-06
10:1719372 A G 0.125263 1.4791e-05
10:1720319 A G 0.142609 1.6400e-06
10:1720840 A G 0.301586 -2.4801e-05
10:1722488 G A 1.940319 1.7067e-07
10:1723023 A G 0.094963 4.0445e-06
10:1726211 T C 0.109527 -2.0582e-06
10:1726707 T C 0.085433 2.7668e-05
10:1727865 A G 0.190514 1.3536e-05
10:1731871 C G 0.978052 7.0415e-06
10:1735201 C T 0.151888 2.5872e-05
10:1735543 A G 1.166628 -1.3757e-05
10:1736367 C G 0.149376 1.1934e-05
10:1736632 G T 0.343012 -1.4694e-05
10:1736783 T G 0.102623 9.6272e-06
10:1737156 T C 0.028534 2.8326e-05
10:1740090 T C 0.046733 -1.2494e-07
10:1740278 A C 1.520059 1.0824e-05
10:1745136 T C 0.292761 -1.0444e-05
10:1745303 T C 1.398756 -1.6046e-06
10:1746219 G A 1.577439 1.3689e-05
10:1746952 G T 1.062326 -1.2110e-05
10:1748045 G A 0.195691 2.0620e-05
10:1750763 A G 0.160217 -1.7521e-05
10:1754055 C T 0.215971 2.2389e-05
10:1756420 T C 0.066971 -1.2154e-05
10:1757289 G C 0.571473 5.9796e-06
10:1758621 G A 0.065991 -2.1724e-05
10:1758815 G T 0.136364 -1.8171e-05
10:1762688 C T 0.031556 -1.1895e-05
10:1765025 T G 1.355048 5.6107e-06
10:1765793 A G 0.026866 3.8422e-05
10:1765862 T C 0.303381 2.1158e-05
10:1769782 A G 0.060755 -1.3628e-05
10:1771575 A G 0.023279 5.6404e-06
10:1771798 G A 1.196830 4.2747e-07
10:1774990 G T 0.130726 8.7963e-06
10:1776484 A G 0.649743 1.8719e-06
10:1778133 T C 0.120667 2.0660e-05
10:1784721 C G 0.035594 -4.3038e-05
10:1789247 G A 0.043728 3.9033e-05
10:1795194 C T 1.242879 -2.7433e-06
10:1796348 C T 0.062930 -1.7099e-05
10:1799707 G A 0.020355 -3.5922e-05
10:1817215 A G 1.159782 1.2592e-05
10:1817420 C T 0.045922 6.4714e-07
10:1818167 T A 0.081853 -9.0244e-06
10:1820854 G A 1.461926 -1.2581e-05
10:1821006 A G 0.085693 -7.1899e-08
10:1822101 A G 0.242525 -9.8970e-07
10:1828068 G A 0.074102 1.2155e-05
10:1831369 A G 0.312326 -6.6748e-06
10:1831930 C T 0.204597 9.2925e-06
10:1832498 T C 0.651376 -1.1105e-05
10:1836255 A G 0.045864 -6.0409e-06
10:1837342 A G 0.181120 -1.3919e-05
10:1840995 T C 1.233696 2.6423e-05
10:1854672 C T 0.109982 -6.2303e-05
10:1854773 T C 0.032656 -1.2590e-05
10:1861125 C G 0.382040 5.6382e-06
10:1864602 T G 0.054884 -3.4539e-06
10:1868187 C A 0.315069 -9.2272e-06
10:1870207 T G 0.087274 -4.8562e-05
10:1871131 G A 0.055413 -4.4259e-06
10:1872265 A G 0.471459 9.8057e-07
10:1874736 T C 0.323038 -1.1266e-05
10:1875715 G C 0.227107 -3.4776e-05
10:1876658 T C 0.058091 -5.0772e-07
10:1877057 T C 0.022948 -3.0939e-05
10:1877251 C T 0.250039 -5.3422e-05
10:1877295 A G 0.037074 1.5406e-05
10:1878529 T G 0.142177 2.9718e-05
10:1880612 A G 1.191140 1.9024e-05
10:1884825 A G 0.095041 1.7363e-05
10:1886251 T C 1.542358 9.3686e-05
10:1890377 C T 1.205867 4.5474e-06
10:1898756 A C 0.710631 6.1852e-05
10:1900808 T C 0.045110 -9.9504e-06
10:1901045 A G 0.181591 -2.3448e-05
10:1902516 G A 0.187937 -9.0183e-06
10:1903614 A G 0.077260 -5.4982e-05
10:1911598 A G 0.496193 -7.1934e-05
10:1913123 G A 1.164106 2.6492e-06
10:1922296 T C 0.602565 1.5339e-05
10:1924785 T C 0.999870 1.2071e-05
10:1935387 C T 0.557944 2.0532e-05
10:1943323 C T 0.083720 1.1142e-05
10:1946183 C T 0.131462 2.5329e-05
10:1947911 G C 0.073807 2.6584e-05
10:1953982 T G 0.129190 2.8113e-05
10:1954345 G A 0.030634 -9.1952e-06
10:1963971 A C 0.063693 -5.7149e-05
10:1967855 T C 0.327293 -5.9240e-05
10:1969488 T C 0.036058 -1.2305e-05
10:1972020 T G 1.560580 -2.1398e-05
10:1977135 A G 0.682380 -5.4990e-05
10:1979251 T C 0.880313 -8.8736e-06
10:1982996 G A 0.096862 3.8309e-05
10:1985157 C T 0.079399 1.1892e-06
10:1987336 G A 0.351030 1.5994e-04
10:1991976 T G 0.106502 -1.3669e-06
10:1992646 T G 0.299252 -5.7895e-05
10:1993899 G T 0.107128 3.7501e-05
10:1997959 G A 0.356349 -3.2601e-06
10:1998614 A G 0.027369 5.1461e-05
10:1998657 C T 0.026476 -9.1464e-06
10:2000068 T C 1.886656 -2.7522e-05
10:2001388 T C 0.081938 5.2163e-06
10:2002489 A G 1.684214 -4.3476e-05
10:2005553 G A 0.104704 9.1944e-06
10:2008872 G A 0.033107 1.0951e-05
10:2011233 G T 1.638399 2.7672e-05
10:2015170 C T 0.061693 7.7510e-06
10:2019373 T C 1.393907 1.3863e-05
10:2020938 G T 0.050911 -1.1596e-05
10:2024591 C T 1.216951 9.7182e-06
10:2034196 C A 0.047675 -7.5311e-06
10:2042174 T C 1.308623 -9.9118e-06
10:2043341 G A 0.165011 -3.4184e-05
10:2045821 C T 0.710401 8.3616e-06
10:2048903 G A 1.394134 3.8388e-06
10:2052498 T A 0.089491 3.2247e-05
10:2055084 C T 0.062933 2.4766e-05
10:2056743 G A 1.740999 -2.4133e-05
10:2058214 A G 0.096719 9.8896e-07
10:2063806 C T 0.843191 -1.2191e-05
10:2065094 T C 0.150464 -1.1657e-05
10:2068505 T G 0.032400 1.0166e-05
10:2072496 C T 1.425219 -1.2972e-05
10:2073737 A G 1.403073 -2.1532e-05
10:2081924 T C 0.565981 -2.5411e-05
10:2083538 C T 0.022958 -2.1518e-05
10:2084726 T C 0.056860 -2.7260e-05
10:2085440 A G 0.031803 2.4222e-06
10:2086264 T C 0.029040 -1.6889e-05
10:2086801 G A 0.057156 5.2766e-06
10:2086923 G A 1.428660 -3.2938e-06
10:2087246 G A 0.150674 2.4086e-05
10:2091021 A G 0.096255 2.3338e-05
10:2094635 A G 0.630963 -6.1660e-05
10:2095116 A G 0.964439 -2.1037e-05
10:2096330 T C 0.021130 7.0540e-06
10:2096904 A G 0.739055 -1.8873e-05
10:2098890 G A 0.122407 5.0453e-05
10:2099091 A G 0.847858 -3.9930e-06
10:2100757 A C 0.595447 -2.0944e-05
10:2105674 G A 0.052797 7.8743e-06
10:2106207 T C 0.052242 -1.7326e-05
10:2106619 A C 0.650126 1.4399e-05
10:2108110 G A 0.115775 -9.0160e-06
10:2108182 C A 0.783387 2.3033e-06
10:2110955 G A 1.946045 -5.1886e-06
10:2113191 G A 0.202851 -3.0923e-05
10:2116784 A G 0.131372 -3.3431e-06
10:2119411 T G 0.663265 7.9717e-06
10:2119422 G A 0.078711 3.4471e-05
10:2125472 A C 0.054394 8.5705e-06
10:2125479 C T 1.944743 1.2073e-06
10:2127105 C G 0.077400 4.2745e-05
10:2128340 C T 0.068237 5.7920e-05
10:2129920 G A 0.129463 2.2077e-06
10:2134720 A G 0.064975 -2.1992e-06
10:2136063 T G 0.981898 -3.8702e-05
10:2142589 C T 0.163362 4.4368e-05
10:2149879 A G 0.636448 -1.4299e-05
10:2154862 G A 0.355158 2.1266e-06
10:2155051 A G 0.089822 -5.2149e-05
10:2160519 T C 1.539076 3.0447e-05
10:2165018 C T 0.529670 -4.1711e-06
10:2167016 T C 0.040962 -5.7114e-06
10:2173381 C T 0.052057 4.8764e-06
10:2175772 T C 0.095986 1.3464e-04
10:2176806 A C 0.175239 9.4927e-06
10:2180332 A G 0.802771 -2.1789e-05
10:2185403 A G 0.053225 -1.4811e-05
10:2188411 T G 0.975884 1.0454e-05
10:2188486 T C 0.312119 -1.1945e-05
10:2189585 C T 0.259845 -1.6951e-05
10:2192149 G A 0.171029 1.1804e-05
10:2196115 G A 0.055069 1.6159e-05
10:2196436 A G 1.711157 2.1550e-05
10:2200104 G A 1.011519 2.0282e-05
10:2206011 A G 0.110845 -5.2065e-06
10:2209531 G A 0.216000 7.8689e-06
10:2210124 C T 0.110176 -8.2714e-06
10:2210773 A G 0.061521 -1.5541e-05
10:2215928 A G 0.059515 6.1817e-06
10:2219930 C T 0.692000 -2.2051e-05
10:2222546 T C 0.413904 -3.7248e-05
10:2227746 T C 1.305786 -7.0636e-06
10:2230591 T C 0.028008 -4.1475e-05
10:2236482 T C 0.099316 1.3033e-05
10:2237788 C T 0.172782 9.9635e-06
10:2238479 A G 0.144368 -6.7994e-05
10:2252327 A G 0.098336 2.7645e-05
10:2255264 C T 0.071843 -3.2891e-05
10:2258513 C A 0.343402 -1.4435e-05
10:2258787 A G 0.026836 4.1345e-05
10:2266729 C G 0.052780 -1.2708e-05
10:2267314 A G 0.049937 1.6962e-05
10:2271111 A G 0.678780 3.6029e-05
10:2275468 A C 0.352964 3.8654e-06
10:2279380 T A 1.733875 -2.4864e-05
10:2283837 T C 0.525486 3.9279e-06
10:2291632 G T 0.786824 -1.6564e-05
10:2292063 T G 0.060632 -2.4205e-05
10:2293797 A G 0.746585 -1.1820e-05
10:2298621 A G 1.883556 2.7842e-05
10:2308403 C T 1.010909 2.4597e-05
10:2310754 G A 0.739698 2.6451e-06
10:2310979 C G 0.065407 5.0117e-05
10:2312933 T C 0.099773 5.1914e-06
10:2322921 C T 0.041868 1.4588e-05
10:2333739 G A 1.063060 9.0468e-06
10:2337520 T C 0.041160 -3.0940e-05
10:2346081 C T 0.027213 2.0370e-05
10:2349357 T G 1.854785 2.1148e-05
10:2350474 T C 0.028411 9.3157e-06
10:2351845 C T 1.912282 1.6584e-05
10:2353842 A G 1.527207 1.9728e-05
10:2356196 A C 1.645838 9.3780e-06
10:2356875 A G 0.056406 3.0144e-06
10:2358802 A G 0.408653 -2.4127e-05
10:2360847 G T 0.108394 -9.8146e-06
10:2366445 C T 0.108070 5.5044e-05
10:2371601 A G 0.067114 8.4325e-06
10:2372073 T C 0.362779 6.4203e-08
10:2372397 A G 0.025412 9.3528e-06
10:2375263 T C 0.033195 1.9559e-05
10:2377838 G A 0.611079 -1.4523e-06
10:2388547 C T 0.031218 1.7414e-06
10:2391292 A G 0.052112 2.6612e-05
10:2393559 G A 0.323904 -1.2175e-05
10:2393983 C T 0.230022 -2.0094e-05
10:2397453 G A 0.257842 -5.1747e-06
10:2403908 C A 0.778933 -2.1970e-07
10:2404365 G A 0.089117 -1.4134e-05
10:2405229 C T 1.049418 -2.3699e-05
10:2405395 T G 0.028648 3.9805e-06
10:2408714 A G 0.211472 -8.0306e-06
10:2408764 T G 0.037856 1.0013e-05
10:2410492 T C 0.056185 1.2798e-05
10:2418914 T C 0.066053 -1.3482e-05
10:2419939 T C 0.057159 -2.4787e-05
10:2424581 G A 0.030397 4.2335e-05
10:2426899 T A 0.887630 -2.1142e-06
10:2428556 C G 1.234647 -5.0170e-06
10:2430268 A G 0.133907 -3.8937e-05
10:2434061 G A 0.029657 3.5674e-05
10:2439016 A G 0.090705 -4.1055e-05
10:2439482 T C 0.700219 2.6121e-06
10:2445563 G A 0.864535 4.5761e-06
10:2449135 C T 0.057247 7.5210e-06
10:2449259 A G 0.080545 -3.7957e-05
10:2452405 A G 0.108235 6.2287e-05
10:2458392 A C 0.023464 6.8749e-06
10:2458524 G A 0.023490 4.1864e-06
10:2468805 T G 0.066410 8.2744e-06
10:2469332 C T 0.028878 -1.1536e-05
10:2470749 C T 0.051326 2.2149e-05
10:2483179 T C 1.199781 2.2120e-05
10:2490751 C T 0.309330 1.5637e-05
10:2507056 T G 0.046656 2.1355e-05
10:2509159 T C 0.171029 -4.6231e-07
10:2509283 T C 1.918595 5.3701e-05
10:2521164 T C 0.951056 9.1321e-06
10:2523386 A G 0.020368 1.1037e-05
10:2532019 C G 0.578624 6.2047e-06
10:2537042 A G 0.831194 -2.4145e-05
10:2537586 C G 0.201319 -3.5456e-05
10:2537930 A G 0.025772 -1.8430e-05
10:2540075 G T 0.125691 -1.6515e-05
10:2541377 G A 1.517476 8.3110e-06
10:2541409 C T 0.221498 1.3747e-05
10:2541565 C T 0.118284 -1.0127e-06
10:2541744 A G 0.034906 4.3660e-06
10:2543390 G A 1.342074 1.7134e-05
10:2547625 G C 0.064598 3.0645e-05
10:2555784 G C 1.139340 1.5859e-05
10:2559004 A C 0.237517 7.8855e-06
10:2559337 C T 0.085359 5.2882e-05
10:2559558 A C 0.405053 -3.9002e-05
10:2561804 C T 1.093756 1.3058e-05
10:2562393 C T 0.241418 3.7024e-05
10:2562642 C T 0.080769 -1.7851e-05
10:2562792 T C 0.119128 3.4225e-05
10:2569237 C T 0.029371 -3.3268e-05
10:2570815 A G 0.246163 -1.9648e-06
10:2577231 G T 0.380580 -2.5454e-05
10:2577604 A G 0.099063 -5.0343e-05
10:2579944 A G 1.221495 1.1484e-05
10:2583147 T G 0.371274 7.7253e-06
10:2589776 G A 0.404712 1.1693e-05
10:2594397 A G 0.148918 -2.1259e-05
10:2595331 C T 1.716243 -8.2461e-06
10:2596531 C G 0.053381 2.0151e-05
10:2605786 G A 0.128269 -1.5359e-05
10:2610848 C T 1.745748 4.6699e-06
10:2616253 A C 1.887279 -1.8959e-05
10:2616878 C T 0.032033 -7.7867e-06
10:2620063 G A 0.241285 -8.8196e-06
10:2621379 G A 0.171311 1.9967e-05
10:2634804 T C 1.607018 -4.1382e-05
10:2635105 G A 0.100290 4.5285e-06
10:2636197 G C 1.775256 -2.4977e-05
10:2638196 G A 1.884361 1.5299e-05
10:2638533 T G 0.493807 8.8754e-06
10:2640216 A G 0.220891 -3.8324e-06
10:2645410 G A 0.043231 -8.1074e-06
10:2651420 G A 0.236270 -4.4072e-05
10:2658071 A G 0.548321 1.7730e-05
10:2661488 C T 0.035837 1.1426e-05
10:2671330 C T 0.116639 1.0828e-05
10:2674678 C T 0.193058 9.8923e-06
10:2677411 G A 0.865548 3.7410e-06
10:2678825 A G 0.751003 -3.0277e-05
10:2686051 A G 0.054426 1.5526e-06
10:2687350 C T 0.199807 7.3939e-06
10:2688674 C T 0.034756 -2.8630e-05
10:2691476 C T 0.028287 -1.9054e-06
10:2692793 A G 0.206876 4.6632e-06
10:2699611 A G 0.046315 -4.6641e-05
10:2702805 A G 0.676748 1.3267e-05
10:2703647 C T 0.435174 -6.8481e-05
10:2705073 T C 0.057357 1.1842e-05
10:2706013 A G 1.325433 -2.5411e-05
10:2709716 C A 0.030284 3.2385e-06
10:2712375 G A 0.041190 2.6008e-06
10:2712839 G A 0.082765 1.1274e-06
10:2715918 G A 0.403829 -2.6601e-05
10:2728489 T C 0.739980 4.2484e-05
10:2730631 G A 1.491785 -1.2876e-05
10:2734390 T G 0.812378 2.1958e-05
10:2738294 G T 0.101925 -9.0114e-05
10:2741496 A G 1.136409 2.1119e-05
10:2741665 C G 0.491558 -2.7641e-05
10:2742172 A G 0.091078 2.2956e-06
10:2742857 A C 0.033036 2.3566e-05
10:2744038 T C 0.329682 4.5925e-06
10:2744772 A G 0.643715 3.6426e-05
10:2746375 T C 0.036564 5.6981e-06
10:2747283 T G 0.295276 2.5706e-05
10:2755385 C T 0.345057 5.3501e-06
10:2755927 C T 1.232599 -2.5074e-05
10:2757211 G T 0.047723 -4.4058e-05
10:2758249 T C 0.273772 2.2642e-06
10:2758908 T C 0.111416 2.8631e-05
10:2761680 A G 0.068497 -2.3988e-05
10:2764745 C T 0.367609 1.5369e-04
10:2768036 T G 0.028184 -5.4901e-05
10:2768965 G A 0.218795 1.2757e-04
10:2769190 A C 0.065621 -9.3164e-06
10:2770619 A G 0.155527 -1.4081e-05
10:2771613 A G 0.130206 -3.1764e-05
10:2775427 G A 1.818951 -1.7026e-06
10:2778756 A C 0.082707 -4.5734e-05
10:2778989 G A 0.108768 -7.2281e-06
10:2784862 G A 1.331905 2.7389e-05
10:2794820 A G 0.050651 6.5557e-05
10:2799930 A G 0.151012 -1.9803e-05
10:2804204 T C 0.187537 9.8846e-08
10:2804898 T G 0.602438 1.1200e-04
10:2816370 A G 0.682902 -7.4694e-05
10:2817937 C T 0.063031 -8.3552e-06
10:2820177 T C 1.125880 3.5394e-05
10:2823224 A C 0.171639 1.2946e-05
10:2823427 G A 0.051015 2.6592e-05
10:2826452 C T 0.087258 -2.3850e-06
10:2828596 T C 0.861105 8.1078e-05
10:2828716 A G 0.024980 4.9368e-06
10:2828761 A G 1.765573 3.7372e-05
10:2829929 C G 0.791521 5.9539e-05
10:2830513 C T 0.066929 -4.0096e-06
10:2831743 G A 1.774298 -2.1970e-05
10:2832580 T C 0.052121 -3.6870e-05
10:2835293 A C 0.245355 -3.2329e-05
10:2840785 A G 0.085157 3.4897e-05
10:2841529 C T 0.048201 -1.6775e-05
10:2848009 G A 1.871783 -1.7620e-06
10:2851691 G A 0.191624 -3.4737e-06
10:2855677 A G 0.102062 -6.5106e-06
10:2865170 A G 1.213355 -5.6130e-05
10:2870854 A G 0.025795 1.5977e-05
10:2872610 A G 0.048707 2.1825e-05
10:2875952 A G 0.564348 5.9715e-05
10:2876069 A G 0.690410 5.0622e-06
10:2880202 T C 0.139330 4.0808e-05
10:2882324 G T 0.080561 -3.2064e-05
10:2883311 T G 1.345320 -4.7605e-06
10:2887947 A C 1.132728 4.0762e-05
10:2888121 A G 0.051414 -2.3171e-05
10:2894071 T C 0.096050 9.2900e-06
10:2895361 A G 0.439780 -2.9840e-05
10:2898875 A G 1.103844 -4.2646e-05
10:2900973 C T 1.621615 -3.1563e-05
10:2902609 A C 0.662713 -7.2732e-06
10:2904819 G A 0.074839 -3.4746e-05
10:2906580 T C 0.060849 -5.2536e-06
10:2910624 T C 0.432821 3.3822e-05
10:2911623 C T 0.063196 -2.6806e-05
10:2916766 A G 0.355398 1.5360e-05
10:2921349 G A 0.513444 -3.6697e-05
10:2924820 G A 0.025425 4.0729e-05
10:2928657 A G 0.077637 -6.2247e-05
10:2929751 T C 0.137529 -6.4579e-06
10:2930091 C T 0.050038 -6.8904e-06
10:2932234 C T 1.111939 9.3699e-06
10:2937184 T G 1.085943 1.5883e-05
10:2939462 T C 0.062278 -1.7317e-06
10:2963484 T C 0.412885 -2.2130e-05
10:2966188 G A 1.272270 4.7625e-05
10:2969202 T C 0.030050 -3.2175e-05
10:2969485 A G 0.108157 -1.0289e-05
10:2971762 T C 0.027551 6.3103e-06
10:2972757 T C 1.667300 5.8332e-05
10:2973531 C T 0.034928 -1.6419e-06
10:2974310 A G 0.049148 -1.0280e-05
10:2979381 A G 0.026006 1.3849e-05
10:2981236 C T 0.411077 6.0399e-06
10:2981421 A G 0.048807 -4.0843e-05
10:2981886 C T 0.639704 -2.9089e-05
10:2983081 T C 0.953669 2.1178e-05
10:2988257 A G 0.680403 4.4732e-05
10:2988330 A G 0.098920 -9.4479e-07
10:2990019 C T 1.037648 -4.0710e-05
10:2990333 G A 0.407387 5.4216e-06
10:2990626 A C 0.079682 5.6090e-06
10:2991774 T C 0.262899 -3.0313e-05
10:2992214 A G 0.388230 -5.4667e-05
10:2992510 A G 0.310905 8.6473e-06
10:2993191 T C 0.227902 -6.2693e-06
10:3000843 G C 0.117343 -6.4459e-06
10:3001065 G A 0.144154 -6.5616e-06
10:3003457 T C 0.052190 -1.5344e-05
10:3004093 A G 1.854457 2.7443e-06
10:3004711 T C 0.083174 -2.3766e-05
10:3008789 G A 0.333246 2.5680e-05
10:3018944 A G 0.055624 2.0901e-06
10:3021935 G A 0.221502 -4.7889e-06
10:3027807 T C 1.808749 3.2923e-06
10:3030355 C T 0.138327 -2.3853e-06
10:3036274 T C 0.049742 -3.7847e-05
10:3048864 T C 0.026544 2.6494e-05
10:3050861 A G 0.043634 1.1301e-05
10:3057067 T C 1.725218 1.9029e-05
10:3057944 A G 0.067990 3.8057e-05
10:3058891 T C 0.069133 1.1296e-05
10:3059200 A G 0.032822 2.8838e-06
10:3060521 A G 0.032588 3.8332e-06
10:3062869 T C 0.139386 -3.5515e-05
10:3066417 C T 0.483897 1.5060e-05
10:3067312 A G 1.189163 -3.9509e-06
10:3068654 T C 0.187472 -1.0917e-05
10:3071547 C T 0.079847 -1.8135e-05
10:3077464 G T 0.394890 2.5228e-05
10:3078207 C T 0.347394 8.9132e-06
10:3078744 T C 0.063524 5.0749e-05
10:3079772 A G 0.759741 1.3783e-05
10:3079899 C A 0.092672 -2.8524e-06
10:3080880 A C 0.053147 1.3662e-05
10:3084221 A C 0.124542 3.7965e-06
10:3087829 A G 0.276846 1.6869e-05
10:3090514 G T 1.117109 -1.7386e-05
10:3092484 C A 0.075621 1.8904e-05
10:3092713 C T 1.407231 2.1790e-07
10:3094356 A G 0.152729 3.0855e-05
10:3094428 C A 0.167962 1.2163e-05
10:3095378 G A 0.558762 -2.8944e-05
10:3096801 C G 0.059110 -3.2256e-05
10:3096866 G C 0.286382 1.4581e-05
10:3096948 A C 0.566806 -8.7737e-06
10:3097212 C T 0.993973 -2.5403e-06
10:3098405 A G 0.043552 3.2322e-06
10:3099351 C T 1.676544 8.7604e-05
10:3100322 G A 1.873874 6.6470e-05
10:3106025 A G 0.229499 -1.5352e-05
10:3106741 A G 0.092954 -1.4991e-05
10:3107217 T C 0.294367 -4.1257e-05
10:3114645 C T 0.365139 -3.5503e-05
10:3116902 A G 0.059470 1.8727e-05
10:3118871 A G 1.064219 4.5307e-05
10:3119150 G A 1.581256 2.2492e-05
10:3120636 A C 1.290612 -3.3898e-05
10:3122220 T C 0.189816 -4.5104e-05
10:3123015 A G 0.198064 2.3459e-05
10:3123070 G A 0.529930 3.1330e-05
10:3128438 A G 0.193033 -4.7819e-05
10:3129472 A G 1.004655 -3.2435e-05
10:3133118 C G 0.104123 1.1780e-05
10:3133648 G T 1.524506 -5.3684e-06
10:3134083 G A 0.186437 2.5195e-06
10:3135316 A G 0.068529 9.5528e-06
10:3135350 T C 0.700495 -2.5745e-05
10:3137359 T C 0.032296 2.5909e-05
10:3137551 C G 0.060418 -8.1042e-06
10:3138009 T C 0.785269 3.4612e-05
10:3138265 T C 1.517489 -5.3315e-07
10:3141970 G C 1.093639 -6.2898e-06
10:3142516 G A 0.030725 -2.0391e-05
10:3143673 A G 0.052696 -1.4637e-05
10:3145096 T C 0.418890 -1.7438e-05
10:3145885 C T 1.752058 -1.9327e-05
10:3146180 T C 0.860167 -1.2671e-05
10:3147501 T C 0.688615 -1.9073e-05
10:3148025 C T 0.784467 4.1478e-05
10:3148056 A G 0.205467 -4.3510e-05
10:3148116 T C 0.524889 -1.8231e-05
10:3150314 T C 0.169572 9.2877e-06
10:3150814 C G 0.210018 -3.3969e-05
10:3151704 A C 0.026535 4.2776e-06
10:3155217 C T 1.785493 4.0863e-05
10:3155408 T C 1.302336 2.7041e-05
10:3155698 T C 0.483492 -1.7414e-06
10:3155790 T C 0.589783 -1.1333e-05
10:3156699 G A 0.184191 1.2438e-05
10:3158733 A G 0.103662 -7.4731e-06
10:3158848 T C 1.359245 1.6729e-05
10:3159255 T C 0.060843 -6.6508e-07
10:3159729 A G 0.047009 -5.3629e-07
10:3159992 C A 0.657828 1.8558e-05
10:3160847 A G 1.600851 2.8395e-05
10:3161345 A G 0.210644 1.5697e-05
10:3161474 T C 0.385805 -1.6161e-05
10:3162525 T C 0.367057 -3.1434e-06
10:3164554 G A 1.882595 -1.3671e-06
10:3164951 C A 1.471248 1.2376e-05
10:3169803 T C 0.965299 4.1225e-05
10:3170255 T C 0.121806 -3.6399e-07
10:3172145 T C 0.301216 1.2407e-04
10:3173581 G A 0.744119 9.1622e-06
10:3174176 A G 0.023315 -2.6975e-05
10:3174981 T C 0.032254 -4.0124e-06
10:3179510 A G 0.021987 8.4051e-06
10:3179842 T C 0.612004 -1.5588e-05
10:3180227 C T 1.450754 -1.9880e-05
10:3180288 T C 0.067653 4.0484e-06
10:3180316 C T 1.173853 5.3382e-06
10:3181126 T C 0.185207 -3.6240e-05
10:3185002 G C 0.047590 -1.8331e-05
10:3185237 G A 0.492061 -8.9380e-05
10:3187767 A G 0.027544 7.1661e-06
10:3191823 T C 0.360517 1.1258e-04
10:3191830 C G 0.096648 1.2529e-05
10:3195200 T C 0.067468 -1.7030e-06
10:3197856 G C 0.117074 -4.6293e-05
10:3200249 T C 0.092873 6.6803e-07
10:3200292 A G 1.439199 -1.9412e-05
10:3202065 C T 1.408958 -5.2935e-06
10:3204681 T C 0.028722 5.0832e-06
10:3207705 C G 0.068506 2.1114e-05
10:3208104 A G 0.230379 -3.5925e-06
10:3209412 A C 0.076504 -1.4527e-05
10:3209750 A G 0.567896 -1.9473e-05
10:3213388 A T 0.022756 -6.6418e-06
10:3219010 T C 0.028086 1.1261e-06
10:3219171 T C 0.216386 2.3819e-05
10:3220978 A G 1.364526 6.3785e-06
10:3226185 T C 0.272594 2.8812e-05
10:3227125 T C 0.206052 6.4469e-05
10:3230436 A G 0.025415 -7.9030e-06
10:3230568 A G 0.028375 -1.2716e-05
10:3231973 A C 0.164128 -7.1085e-06
10:3236486 G A 0.134419 5.3820e-06
10:3237154 A G 0.030660 -6.3194e-06
10:3245548 C T 0.872712 1.7134e-05
10:3245594 T C 0.228811 -7.6910e-06
10:3250669 T C 0.622170 2.0804e-05
10:3251297 A G 0.264398 6.2629e-05
10:3252533 G A 0.173028 -1.3928e-05
10:3256369 G A 0.021517 4.9767e-06
10:3260462 A G 1.029829 -8.5673e-06
10:3262682 C T 0.912580 6.3985e-06
10:3270993 T C 0.109108 1.7631e-06
10:3272517 C T 1.006112 1.7641e-05
10:3273486 A T 0.051988 1.8511e-05
10:3276001 A G 0.099056 -2.0510e-05
10:3279123 T G 0.175927 -2.8948e-05
10:3280406 C T 0.942172 1.4182e-05
10:3283799 T C 1.384974 -1.1605e-05
10:3284007 G A 1.009247 4.1505e-05
10:3285163 A G 0.247705 -4.9913e-05
10:3285265 G A 0.175700 -1.1420e-05
10:3285306 C T 0.101471 1.2024e-05
10:3285788 C G 0.460557 2.6126e-06
10:3291918 T C 0.023753 -3.0354e-05
10:3291933 T C 1.083989 -4.9859e-05
10:3293719 G A 0.460011 3.3234e-05
10:3293935 T C 0.051177 -1.1462e-05
10:3300385 T G 0.198645 4.8839e-06
10:3301480 G A 0.144186 2.2519e-05
10:3305562 C T 0.119508 -3.8843e-05
10:3310247 T C 0.045662 -2.2087e-05
10:3311945 A G 0.459148 5.8436e-05
10:3313531 G A 0.230911 1.9964e-05
10:3315882 C T 0.110634 1.2509e-05
10:3318308 G C 0.539976 -2.3723e-05
10:3320113 G A 0.282062 -3.2817e-05
10:3320788 G T 1.204555 1.7097e-05
10:3321923 A G 0.077656 -1.7995e-07
10:3322625 C A 0.084034 -3.0286e-05
10:3324968 T C 0.028258 -4.2653e-05
10:3327039 A G 0.252983 9.5413e-07
10:3327813 C T 0.410104 -3.8054e-05
10:3329380 G T 0.161886 -1.2097e-05
10:3329798 G C 1.067370 2.8763e-07
10:3331201 C T 0.333294 -2.3773e-05
10:3332021 A G 0.133624 1.5991e-06
10:3334645 A C 0.847096 2.8163e-06
10:3335144 G A 0.045838 -4.3239e-05
10:3336799 A G 0.168335 -1.4644e-05
10:3340557 G A 0.070113 -5.2246e-05
10:3342774 C T 1.399710 2.4932e-05
10:3343387 T C 0.044669 -3.4802e-05
10:3350988 G C 0.098099 -3.5368e-05
10:3352233 C T 0.353727 4.8923e-06
10:3366193 G A 0.036266 1.3680e-05
10:3371812 A G 0.066208 9.8562e-06
10:3374881 T C 1.753937 2.2513e-06
10:3381474 T C 1.902288 -3.4125e-05
10:3381830 A G 1.100864 -1.8880e-05
10:3384865 T G 0.043913 -6.9141e-06
10:3387978 T C 1.469067 -5.4310e-05
10:3390506 C T 0.034818 -6.0491e-06
10:3390657 G A 0.087481 2.3116e-05
10:3400516 G A 0.435908 -2.1154e-05
10:3401135 A G 0.052079 6.2112e-07
10:3405753 T C 0.030371 -2.0340e-05
10:3406037 C T 1.194737 -1.4914e-05
10:3406355 C T 1.739331 -1.5466e-05
10:3411655 A G 0.021945 -2.6250e-05
10:3417412 A C 0.257164 1.6714e-05
10:3418124 T C 1.299590 -2.3605e-05
10:3420688 A G 0.054715 3.4369e-05
10:3436109 G A 0.277177 -9.1828e-06
10:3444851 G A 0.465237 -9.7450e-07
10:3449352 A G 0.051829 -6.2865e-06
10:3451843 C T 0.470262 4.1962e-06
10:3462961 G A 0.065150 1.2868e-05
10:3464722 A G 1.641622 -3.0377e-05
10:3465856 T C 0.158237 9.9945e-06
10:3467189 T C 1.628298 -4.6877e-05
10:3482498 G A 0.583100 -2.0817e-05
10:3484352 G C 0.277083 -2.4693e-05
10:3484416 C T 0.911395 2.0851e-05
10:3490398 C T 0.530628 -6.8652e-06
10:3490932 C T 0.517716 -1.8147e-05
10:3493497 C T 0.055406 -9.7190e-06
10:3502673 T C 0.078825 -1.4680e-05
10:3503962 G A 0.471683 -1.6879e-05
10:3504163 T C 0.044461 3.6554e-06
10:3509540 G T 0.109748 -9.9910e-05
10:3510461 T C 0.044491 -1.5782e-05
10:3516105 A C 0.226624 -3.0351e-05
10:3521316 T C 0.042111 7.2911e-06
10:3521723 T C 0.032789 -1.4078e-05
10:3523163 T C 0.038411 1.4080e-05
10:3524449 A G 0.048184 3.3254e-05
10:3533684 A G 1.140849 3.2001e-05
10:3545288 G T 0.237390 1.1091e-05
10:3548446 T C 0.312911 7.0811e-06
10:3554186 T C 0.189975 -5.0543e-05
10:3554551 G T 0.023227 8.0850e-06
10:3555869 C T 0.023032 4.1681e-05
10:3556513 T C 0.091208 2.6387e-05
10:3565490 T C 0.079136 3.8767e-06
10:3567984 G A 0.051359 2.0263e-05
10:3576159 G A 0.106590 2.6539e-05
10:3580801 C T 0.297282 6.0733e-05
10:3584829 A G 1.675830 1.7103e-05
10:3590343 A C 0.061781 -1.6678e-05
10:3593066 T C 0.026152 -6.9523e-06
10:3594796 A C 0.068844 -1.7368e-06
10:3600583 T C 0.461849 -2.1919e-05
10:3601319 A G 0.358534 -6.5814e-06
10:3623680 A G 0.125312 -1.2384e-05
10:3623961 A G 0.035392 -2.7264e-05
10:3635196 T G 0.052638 -4.2501e-05
10:3642839 G T 0.026298 -2.5059e-05
10:3657728 A G 0.044426 7.6888e-06
10:3667726 G A 0.770004 -3.5401e-05
10:3669784 A G 0.256768 3.4562e-05
10:3676439 A G 0.030670 -6.0660e-06
10:3685577 C T 0.329912 -2.2385e-05
10:3689449 A G 0.183863 -1.2164e-05
10:3690149 T C 0.257469 1.5597e-05
10:3691429 G A 1.810794 1.9936e-05
10:3692923 T C 0.827578 1.5858e-05
10:3697616 G A 0.071119 2.0881e-05
10:3701417 T G 0.141959 -5.5615e-06
10:3707748 C T 1.713111 1.3585e-05
10:3710626 A G 0.591110 1.1409e-05
10:3710916 G A 0.050836 -1.4754e-05
10:3713583 T C 0.060479 -2.6866e-05
10:3713994 C G 0.307000 1.1818e-05
10:3721991 G A 1.869161 2.3151e-05
10:3724236 T C 0.474614 -3.5207e-06
10:3724546 C T 0.086238 2.1077e-05
10:3732577 T C 0.153070 -1.3362e-05
10:3734547 T G 0.510254 1.4419e-05
10:3737678 A G 1.275444 5.0308e-06
10:3738246 C A 0.533283 4.2765e-06
10:3741965 C G 0.095820 1.6411e-05
10:3751274 G C 0.498669 -1.2442e-05
10:3754958 T C 0.235063 -1.0557e-05
10:3760813 T C 0.191072 7.5040e-06
10:3764776 T C 0.070110 -2.5193e-05
10:3766472 G A 1.297684 2.7410e-05
10:3771622 A C 1.974407 1.8118e-06
10:3771714 T C 0.886601 1.8748e-05
10:3772030 A G 0.071496 -3.8191e-05
10:3772249 T C 0.289102 -3.2415e-06
10:3772777 G A 0.091993 -3.5647e-06
10:3774856 G A 0.059392 1.1369e-06
10:3775523 T C 0.038499 4.2258e-06
10:3784532 A G 0.040115 -2.3431e-05
10:3788332 G A 0.075031 1.7587e-05
10:3788702 T C 0.193597 6.3704e-06
10:3789086 C T 0.084469 2.2579e-05
10:3789748 C T 0.071587 3.2345e-05
10:3792461 C A 0.075355 2.1277e-05
10:3792738 T C 0.125441 -3.1177e-06
10:3797577 G A 1.018754 1.7248e-05
10:3798427 A G 0.056406 -4.5469e-07
10:3798495 A C 0.708768 4.1733e-05
10:3807316 T C 0.154910 1.6751e-05
10:3812240 C T 0.817289 1.7326e-05
10:3812857 G A 0.463075 -6.8252e-06
10:3815832 G C 0.045334 -2.1912e-05
10:3817515 T C 0.282637 -4.2439e-05
10:3820787 C T 0.761627 1.6520e-05
10:3821506 A G 0.157909 -8.1183e-06
10:3824433 T C 0.159649 2.9556e-05
10:3825343 T G 0.318633 -2.1715e-06
10:3826151 G T 0.315832 -1.5575e-06
10:3830538 G A 0.852308 -2.1018e-05
10:3834528 T C 0.167627 2.6434e-07
10:3836664 A G 0.062469 -2.7717e-06
10:3837689 C T 0.482109 1.3521e-05
10:3839024 A G 0.212712 2.9184e-05
10:3839916 A C 0.035207 -1.3237e-07
10:3842600 C T 1.682669 3.6596e-05
10:3843745 C G 0.644264 -8.3764e-06
10:3844038 A C 1.307578 2.1006e-05
10:3848030 A G 0.112815 -2.5337e-05
10:3848995 C A 0.033731 4.1551e-06
10:3858051 A G 0.573979 -1.8410e-05
10:3858059 A G 0.049947 1.3285e-05
10:3858166 G A 0.317163 -1.0949e-05
10:3858778 A C 0.891336 -2.5339e-05
10:3860167 T C 0.459281 2.7375e-05
10:3860746 G A 1.456412 -3.0106e-06
10:3862542 T C 1.162110 -2.7958e-05
10:3862940 C T 0.261175 1.2587e-06
10:3863509 A C 0.032134 -4.3418e-06
10:3863572 A C 1.127899 -4.6914e-06
10:3863726 C G 0.048830 1.3011e-05
10:3863901 A G 0.254090 -1.8337e-05
10:3864942 T C 0.610942 -5.2005e-06
10:3865519 G A 0.889548 -1.8000e-05
10:3867802 T C 0.525132 -8.9434e-05
10:3868392 C T 0.875633 -3.9938e-05
10:3868557 G A 0.027726 -8.8597e-07
10:3869098 A C 0.312450 2.4387e-05
10:3871518 C T 0.142414 2.3651e-05
10:3878511 G T 0.163616 -4.1742e-05
10:3879052 T C 0.180179 7.3873e-05
10:3881856 T C 0.042926 -1.0659e-06
10:3882497 G A 0.574177 2.6205e-05
10:3887165 T G 0.025924 1.1459e-04
10:3887689 A G 0.471025 -5.9524e-06
10:3894013 T C 0.308866 -5.3506e-06
10:3894591 G C 0.031355 4.2522e-05
10:3896351 G A 1.144576 -2.3531e-06
10:3896635 T C 0.269170 -8.9427e-06
10:3898743 G A 0.111734 3.1583e-05
10:3898851 C G 0.028333 9.3341e-05
10:3900509 G A 0.050193 -7.8556e-05
10:3902941 A G 0.085560 -1.4595e-05
10:3904274 T C 0.078095 -3.2686e-05
10:3904320 T C 0.069292 2.5667e-05
10:3908942 C A 0.982719 -4.0615e-05
10:3913930 A G 0.058461 -9.9469e-07
10:3914868 A G 0.091227 -3.1898e-05
10:3917693 A C 0.460440 3.9191e-06
10:3922332 T C 0.039722 5.2718e-06
10:3928995 T C 0.428952 3.0459e-05
10:3929719 G A 0.026577 1.7785e-05
10:3931840 A G 1.627337 1.3061e-05
10:3932870 C T 0.808616 7.8751e-06
10:3939516 A G 0.165560 1.3461e-05
10:3946610 C T 1.268751 1.5249e-05
10:3952714 A C 1.527729 2.9114e-05
10:3953539 C G 0.238916 9.7449e-05
10:3957327 T C 0.071781 -1.2619e-05
10:3970778 T C 1.690919 2.6914e-05
10:3974060 T C 0.027986 -1.5154e-05
10:3975619 T C 0.020786 1.4942e-05
10:3982081 C T 1.701926 2.2756e-05
10:3982137 G A 0.101487 -1.2593e-05
10:3983323 T C 0.077854 -3.8939e-05
10:3985870 T C 0.107323 -1.0171e-05
10:3988146 G T 1.518371 -7.0378e-04
10:3988168 G A 0.027190 -1.5942e-05
10:3988667 A G 0.038904 -1.1818e-05
10:3993319 A G 0.030056 -7.4885e-06
10:3993340 A C 0.083376 1.6370e-05
10:3999251 G A 0.034214 -1.3042e-06
10:4002947 T C 0.620540 1.5788e-05
10:4003738 A G 0.112945 3.5974e-05
10:4008321 G A 0.036743 -5.7065e-07
10:4017063 G A 1.097225 3.3125e-04
10:4019424 G A 1.087293 3.2083e-04
10:4019754 G A 0.947106 2.1645e-04
10:4021546 T A 0.144228 -6.7107e-05
10:4024880 A G 0.066354 -1.3033e-05
10:4028834 T C 0.037483 -1.6278e-05
10:4040185 T C 0.028391 -2.0888e-06
10:4046185 G A 0.113692 4.0844e-05
10:4050003 G A 1.267514 9.5906e-06
10:4051081 T G 1.879031 -1.1327e-05
10:4059154 T G 0.601072 4.2909e-06
10:4064315 G A 1.277547 -4.9795e-06
10:4066984 G A 0.081753 -3.2178e-06
10:4069101 C T 0.734962 1.4372e-04
10:4069749 T C 0.088744 -4.2757e-06
10:4076637 G A 0.452257 2.0504e-04
10:4076808 C T 0.300466 6.4963e-06
10:4077969 T C 0.155313 -3.6492e-06
10:4082806 A G 0.065936 -6.1997e-06
10:4085789 A G 0.098047 -1.6887e-05
10:4089273 A G 0.231606 5.2257e-05
10:4091271 G A 0.034377 3.2889e-05
10:4092494 G T 1.397464 -1.4508e-05
10:4100530 G A 0.070947 -3.6989e-05
10:4102328 A G 0.046964 8.4715e-06
10:4102787 A G 0.128629 -3.6643e-07
10:4104946 T C 0.055345 2.3839e-05
10:4105293 C T 0.181026 3.6885e-05
10:4115624 G A 0.171389 1.0069e-05
10:4122976 C T 0.066267 3.3014e-06
10:4127868 T C 0.083265 -2.8773e-05
10:4128637 T C 0.104038 1.9633e-05
10:4128838 T C 0.326890 -3.8125e-05
10:4135121 A G 0.171532 2.3466e-05
10:4137480 T C 0.060025 -2.4189e-05
10:4137661 G T 0.353857 1.2136e-04
10:4140884 G A 0.074521 -1.0631e-05
10:4144681 A G 0.112945 4.4162e-07
10:4145829 T C 1.519520 -4.0311e-05
10:4146115 A G 0.071827 -4.5766e-05
10:4151121 G T 0.253278 1.4042e-05
10:4168339 A G 0.426329 6.2907e-05
10:4175910 G A 0.142433 -7.8092e-05
10:4185281 C T 0.067796 -4.4916e-06
10:4194279 C T 0.212803 1.4198e-05
10:4200940 A C 0.020095 -3.0784e-06
10:4202582 A C 0.341016 -4.6209e-05
10:4207411 C T 0.403041 9.4180e-05
10:4213647 T C 0.340299 1.2332e-05
10:4216511 C A 0.238919 1.1920e-06
10:4217047 G A 0.530170 6.7221e-06
10:4225363 T C 0.078702 1.0233e-05
10:4230926 G A 0.096453 -1.2066e-05
10:4231888 G C 0.052225 2.4135e-06
10:4233037 T C 0.827731 -2.8402e-05
10:4233932 G T 0.553929 2.6944e-05
10:4234037 A T 1.083681 2.0881e-05
10:4234108 A G 0.056335 -1.9051e-05
10:4234143 G C 0.103685 4.8903e-05
10:4234924 T C 0.094291 -2.8472e-05
10:4235411 T C 0.020712 -3.9764e-06
10:4235648 T G 0.078614 -1.8336e-06
10:4235948 T C 0.098215 8.7570e-06
10:4239403 A G 0.060875 2.6540e-05
10:4240543 C A 0.522312 -6.0781e-05
10:4243446 A G 0.024636 -8.9602e-06
10:4244184 A G 0.764217 2.2596e-05
10:4244217 C T 0.037457 3.3103e-06
10:4245527 C T 0.081077 2.5576e-05
10:4247927 G A 0.574024 2.1508e-05
10:4249354 A G 0.247553 -9.9029e-06
10:4251459 A G 0.046983 1.6435e-05
10:4256165 T C 0.662126 1.8989e-05
10:4256661 A C 0.096229 -7.8680e-06
10:4259717 G A 0.187836 -2.0920e-05
10:4261785 G A 0.022364 1.3415e-05
10:4267015 G A 1.960495 -2.8883e-05
10:4268709 C T 0.066546 1.8952e-05
10:4275733 T G 0.083171 -1.6164e-06
10:4280675 C T 0.140768 -6.3880e-06
10:4284764 G T 0.034766 -2.8118e-06
10:4288690 A G 0.062586 1.3651e-06
10:4289489 C T 1.864844 -1.0637e-05
10:4297188 G A 0.075644 1.5909e-05
10:4300041 A G 1.948817 -1.0318e-05
10:4301773 A G 0.781442 -2.5067e-05
10:4301843 C A 0.077984 -5.0880e-06
10:4301860 G A 1.519043 8.3105e-06
10:4301956 T C 1.874127 2.1829e-06
10:4302863 C T 0.033458 1.7424e-05
10:4305955 A G 0.196210 7.5051e-06
10:4306292 T C 0.326355 1.2611e-05
10:4309859 T C 1.308078 -1.3265e-05
10:4310366 T G 0.038353 -3.7126e-05
10:4314006 T C 0.047574 7.7543e-06
10:4324728 T C 0.621391 -1.9891e-05
10:4328239 C T 0.020173 5.4955e-06
10:4329536 A G 0.035269 1.5326e-05
10:4330696 A G 0.066637 -1.1142e-04
10:4332824 T C 1.489487 -2.6942e-05
10:4336606 T C 0.119420 -2.3093e-05
10:4340243 T G 0.072067 1.9371e-05
10:4348542 A G 0.119975 -1.1870e-05
10:4351880 T C 1.244943 -6.7680e-06
10:4358025 T C 0.081357 8.0623e-06
10:4359815 A G 0.116100 -1.0926e-05
10:4360845 T G 0.148516 -2.4096e-05
10:4362184 C A 0.125062 2.9632e-05
10:4362700 A G 0.051131 6.3309e-06
10:4362817 A C 0.024211 -2.9385e-06
10:4366503 A G 0.697927 -4.1882e-06
10:4372147 A C 0.040943 1.2544e-05
10:4379965 A C 0.443033 8.2414e-06
10:4383538 A G 0.102756 -9.4095e-07
10:4386120 C T 0.070535 8.5989e-07
10:4389767 A C 0.061353 3.8277e-05
10:4395682 T C 1.883855 4.0659e-06
10:4399849 C T 0.053209 -5.1482e-05
10:4409895 G T 0.384202 -7.1770e-06
10:4415069 G T 0.137925 -4.6511e-05
10:4416389 C T 1.012574 1.0559e-05
10:4419616 C G 0.056568 1.6213e-05
10:4421518 G T 1.373526 6.6688e-06
10:4426849 T C 0.048856 -3.3022e-05
10:4431854 A G 0.024175 1.6898e-05
10:4433008 C T 0.427638 2.4903e-05
10:4435042 T C 1.440241 -6.6292e-06
10:4437657 C T 0.778339 1.0401e-05
10:4438623 A G 0.362981 -2.3771e-05
10:4438977 T C 0.263694 2.7489e-05
10:4440468 C T 0.219184 -4.0109e-05
10:4442148 G T 0.115652 -1.6848e-04
10:4444070 G A 0.067081 1.0935e-05
10:4450357 C T 0.457165 -1.0833e-05
10:4454282 G A 0.306649 -2.3461e-05
10:4458160 T G 0.149934 1.5169e-05
10:4470400 C T 0.183363 -4.9709e-05
10:4474041 G T 0.082606 1.9708e-05
10:4475692 A G 0.184989 -6.6242e-05
10:4480902 T C 0.438923 -2.5208e-05
10:4484048 T C 0.063852 5.2364e-06
10:4484311 C T 0.034240 2.7674e-05
10:4491745 C T 0.315498 -2.3371e-05
10:4493557 A C 0.093954 -1.2641e-05
10:4501924 T C 0.533990 1.4404e-05
10:4507714 A G 0.105379 1.5985e-05
10:4516877 T G 0.359621 -4.3264e-06
10:4516981 A G 0.092357 1.3805e-05
10:4517428 T C 0.090656 5.3048e-05
10:4518102 G T 0.469301 3.7941e-06
10:4518806 G A 0.069448 6.5974e-06
10:4519171 T C 0.130378 2.1716e-05
10:4521357 G A 0.025386 1.2505e-05
10:4521422 A G 0.135413 -4.5011e-07
10:4522299 G A 0.196476 1.6643e-05
10:4524207 G A 0.884598 -2.3126e-05
10:4524543 G A 0.035315 5.4441e-05
10:4526818 A G 0.134134 -1.8323e-05
10:4527001 T G 0.067474 -1.4285e-05
10:4528511 C G 0.143365 9.5150e-05
10:4529139 T G 0.833995 -1.0137e-05
10:4534482 G A 1.537691 -6.2920e-06
10:4547174 T C 0.228029 -9.9773e-06
10:4550794 C A 0.080915 1.3319e-04
10:4554018 T G 0.471343 4.9917e-06
10:4554109 A G 0.118852 -1.1662e-05
10:4573286 A C 0.074956 3.9132e-05
10:4576328 G A 1.730814 -1.5249e-05
10:4576608 C T 0.032539 -1.3439e-05
10:4578685 C T 0.035763 -5.0976e-06
10:4579216 A C 0.032997 2.9540e-05
10:4580103 C T 0.350007 6.0143e-05
10:4581693 T C 0.034130 4.4378e-05
10:4582015 G A 1.301050 -5.1808e-05
10:4582829 G A 0.062605 1.3853e-05
10:4586244 G A 1.097427 3.1026e-05
10:4586631 C T 0.521182 -6.7953e-06
10:4588261 C T 0.484196 1.9265e-05
10:4588547 T C 0.457217 1.4747e-05
10:4590955 C A 0.029076 -2.9261e-05
10:4592812 A G 1.096145 -1.4460e-05
10:4597928 A G 1.590211 -4.1184e-06
10:4606853 T C 1.075732 -1.7216e-07
10:4611536 G A 0.295263 -4.1128e-05
10:4611585 A G 0.027664 -1.1332e-05
10:4619787 G T 0.253996 -8.0148e-05
10:4627361 G A 0.049314 -3.0214e-06
10:4629657 G A 0.093165 -5.4768e-06
10:4629892 C T 0.598332 -4.3867e-06
10:4630055 A G 0.046555 4.7617e-06
10:4630288 T G 0.069032 -1.5656e-05
10:4632666 T C 0.067559 -1.9514e-05
10:4633346 G A 0.120543 -1.5905e-04
10:4639594 A G 0.482265 3.4385e-05
10:4646874 T G 0.037041 9.2757e-06
10:4650630 A G 0.533737 -4.1374e-05
10:4655565 G A 1.529096 -2.7127e-05
10:4655735 T C 0.083479 -1.5254e-05
10:4657636 A G 0.127840 5.7668e-06
10:4657954 G T 0.035159 -3.6274e-05
10:4662495 T C 0.069334 -2.4245e-05
10:4667785 A G 0.036525 -3.1802e-06
10:4670108 T C 0.254210 -1.6958e-05
10:4674335 C T 0.685697 -3.5489e-05
10:4675390 T C 0.361170 2.7672e-07
10:4685715 T G 0.955438 5.1093e-06
10:4692213 C T 0.247429 2.2973e-05
10:4694013 C T 0.424995 -2.8706e-05
10:4699392 T G 0.133809 3.0338e-05
10:4702299 A G 1.111682 1.0874e-05
10:4703487 A G 0.037830 -8.5431e-06
10:4718324 A G 0.370667 -1.3619e-05
10:4718701 G A 0.041452 -2.4234e-05
10:4719204 C T 0.949946 -1.3404e-05
10:4719796 G A 1.214377 2.6030e-05
10:4719986 A G 0.046256 1.8559e-05
10:4721471 T C 0.045117 -5.4958e-05
10:4726260 T C 0.045357 -2.1336e-06
10:4728091 C T 0.249536 -3.0926e-05
10:4729317 A G 0.047837 2.3700e-05
10:4730207 C T 0.039950 1.7260e-05
10:4731190 C T 0.127584 -2.7254e-05
10:4734260 A G 0.859650 -1.1530e-05
10:4743172 C G 0.054773 1.1022e-05
10:4748264 A G 0.031929 1.5613e-05
10:4750048 A G 1.122744 -1.1927e-05
10:4769379 C T 1.190183 -1.5614e-05
10:4771749 A G 0.380060 -2.9571e-05
10:4772604 A G 1.462420 -4.2155e-05
10:4773870 T G 0.554510 6.8740e-06
10:4775457 C T 0.810713 6.8349e-06
10:4779211 C T 0.432932 -4.0890e-05
10:4779264 G C 0.090004 -5.1865e-06
10:4781029 G A 0.837228 1.7642e-06
10:4787898 C A 0.733800 -2.9642e-05
10:4790258 T G 0.432237 -3.8198e-05
10:4802958 A G 0.077640 2.0379e-05
10:4803253 G A 0.082931 -2.0888e-05
10:4805703 A G 0.029245 -2.2400e-05
10:4808645 G A 0.041848 -4.4534e-09
10:4809008 C A 0.258222 1.9054e-05
10:4809186 C T 1.949050 -9.2598e-06
10:4810581 C T 0.037045 3.3625e-05
10:4810991 G A 0.167748 -2.9623e-05
10:4811703 T G 0.572239 2.8643e-05
10:4814268 T C 0.567364 1.9815e-05
10:4821860 G C 0.474507 -8.1070e-05
10:4823070 T C 0.149253 -3.1008e-05
10:4823414 G A 1.128226 -2.0971e-05
10:4827569 A G 0.154901 -1.6427e-05
10:4827952 G T 1.063287 -4.0968e-06
10:4834767 A G 0.218931 3.9169e-05
10:4839611 C T 0.038658 6.1189e-06
10:4840084 T C 0.434720 1.9942e-05
10:4840167 A G 0.207353 2.5854e-05
10:4843281 T G 1.651307 8.3813e-05
10:4845294 G A 0.076579 1.3161e-05
10:4845594 G A 0.190572 5.3789e-05
10:4851813 G A 0.138610 5.7462e-06
10:4853709 A C 0.288486 4.4999e-06
10:4854133 T C 0.168471 -1.1529e-05
10:4854499 C T 0.075099 2.7130e-05
10:4855475 C T 0.594853 -1.0776e-05
10:4875591 G A 0.090909 -5.1217e-05
10:4877522 A G 0.445191 -7.5301e-06
10:4879568 C A 0.052654 -2.3546e-05
10:4879748 G T 0.038492 2.9710e-05
10:4889403 T C 0.229425 -3.7957e-06
10:4900730 C G 0.076640 2.7877e-05
10:4901835 A G 0.532403 -3.1486e-05
10:4918591 C A 0.330467 1.9361e-05
10:4919284 A G 1.521679 2.1520e-05
10:4929459 G T 0.169205 2.3855e-05
10:4930667 C G 0.029959 3.5357e-05
10:4932085 A G 0.418656 -1.4138e-05
10:4934537 T G 0.356483 5.0586e-05
10:4942796 G T 1.658919 -7.3717e-06
10:4944816 T C 1.636218 -3.4931e-05
10:4950186 T C 1.267096 4.6808e-07
10:4950917 G A 0.847664 2.1574e-05
10:4951859 T C 0.428985 -4.4622e-06
10:4952582 A G 0.069870 -2.1228e-05
10:4954952 A G 1.767453 -1.8055e-05
10:4963327 T C 0.230272 -4.4255e-05
10:4963919 T G 0.044033 3.0985e-05
10:4964018 G A 0.069938 -3.8558e-05
10:4965744 A G 0.034159 -1.5394e-05
10:4968146 T C 1.164855 -3.0723e-07
10:4972761 G A 1.090081 -1.4568e-05
10:4973690 T C 1.047886 -5.1666e-06
10:4974578 G A 0.169581 -5.3842e-06
10:4980124 A G 0.174528 1.2098e-05
10:4992440 G A 0.090993 -3.0218e-05
10:4998961 G A 1.099884 -1.5088e-05
10:5003078 T G 0.240129 5.6852e-05
10:5004317 A G 1.105697 -1.2515e-05
10:5008822 A G 0.051849 4.1689e-05
10:5009759 T G 1.174499 -1.6995e-05
10:5011006 G T 0.035337 -3.3266e-05
10:5011460 C T 0.170601 2.7091e-05
10:5021390 C T 0.566832 -3.5066e-05
10:5024051 T G 0.038755 -2.1557e-05
10:5024492 A C 0.027427 -3.0440e-05
10:5026504 G A 0.470466 8.9193e-06
10:5027660 T C 1.210833 -3.0763e-05
10:5030355 T C 0.036804 1.5877e-05
10:5032295 A G 0.025853 -7.5262e-06
10:5041033 T C 0.062985 -3.6279e-06
10:5042320 G A 0.194912 -4.2930e-05
10:5043391 C A 0.072859 -2.5282e-05
10:5043821 T A 0.065429 -3.5473e-06
10:5044051 T G 0.026801 -9.1106e-06
10:5044291 G A 0.332061 1.6214e-05
10:5050997 A G 0.389863 2.7881e-05
10:5055950 G A 1.330483 -5.0144e-05
10:5057741 G A 0.098391 1.9705e-05
10:5062171 T C 0.401428 -3.3747e-05
10:5064563 A G 0.048175 -2.3257e-07
10:5066957 C T 0.293611 8.7869e-06
10:5076400 A G 0.070025 9.1851e-06
10:5076585 A G 0.335170 4.0166e-05
10:5076992 G A 0.667128 2.6759e-05
10:5077556 A G 0.096417 1.1626e-05
10:5081562 T C 0.133741 1.8801e-05
10:5084071 A G 0.063852 3.5443e-05
10:5090667 G A 1.024334 5.6333e-05
10:5091717 T C 1.941205 -2.1229e-05
10:5104290 C T 0.572784 2.2582e-05
10:5108620 G T 0.025269 3.4594e-05
10:5111700 G T 0.245667 -5.7611e-05
10:5112398 G A 0.040083 2.0953e-05
10:5113666 A C 0.263551 3.0333e-05
10:5114442 A G 0.384312 -4.4249e-05
10:5115032 T C 0.028748 1.2562e-05
10:5116148 C T 0.492239 -3.4393e-05
10:5117563 T C 0.046201 -1.4370e-05
10:5119093 A C 0.564881 -3.4974e-05
10:5121145 A G 0.099403 -3.4236e-05
10:5133895 G A 0.139090 -3.0685e-05
10:5136651 G C 0.771445 -2.6539e-05
10:5138036 G A 1.640148 -2.6450e-05
10:5140980 C T 0.121556 3.8792e-05
10:5141440 T C 0.031842 1.0209e-05
10:5144037 G T 0.430724 2.8851e-05
10:5145433 A G 0.462342 -3.2053e-05
10:5148012 T C 0.040268 8.9146e-06
10:5149144 G A 1.517933 -5.2456e-05
10:5152587 A G 0.058217 2.6863e-06
10:5159883 T C 0.314332 2.3596e-06
10:5164836 A G 1.329279 -2.6422e-05
10:5172086 G C 1.865457 -4.4195e-05
10:5176899 T C 0.867606 8.8819e-06
10:5177145 C T 0.046260 2.5421e-05
10:5183737 T G 0.095567 -6.8335e-07
10:5192976 G A 0.121751 3.9890e-05
10:5202925 A G 0.225241 4.3026e-06
10:5204928 T C 0.746735 -1.3541e-05
10:5210975 C T 1.227825 3.2247e-05
10:5228666 A G 0.037077 1.0899e-05
10:5228849 C A 0.262574 9.0035e-06
10:5229263 T C 1.952968 1.0142e-04
10:5234058 T C 0.063196 1.2259e-05
10:5241756 A G 0.048213 -3.4848e-06
10:5247910 A G 0.046542 3.1330e-05
10:5257647 A G 0.311203 1.9671e-05
10:5258571 A G 0.279203 -1.4411e-05
10:5260682 G C 0.310272 1.3447e-05
10:5273530 T C 0.055153 3.9343e-05
10:5275078 T C 0.195298 -1.6705e-04
10:5276114 C G 0.024905 1.8161e-05
10:5283203 A G 0.073265 -4.3254e-06
10:5283961 T C 0.149000 -4.8328e-05
10:5303018 A G 0.081227 9.0860e-06
10:5304809 A G 0.140229 -1.2593e-05
10:5304958 T C 0.253207 2.0782e-05
10:5305334 C T 0.196136 -1.0946e-04
10:5311075 A G 0.654518 9.2692e-06
10:5315003 C T 1.896533 -1.9592e-05
10:5318297 C T 0.727117 5.3658e-06
10:5319267 G A 0.050142 -9.3891e-06
10:5325029 T C 0.189241 9.9435e-06
10:5326150 T G 1.938316 -2.5983e-05
10:5328031 A G 0.043611 6.6164e-06
10:5329803 A G 0.036318 -1.8067e-05
10:5332901 G A 1.192653 1.3026e-05
10:5333043 T C 0.430767 -3.4038e-05
10:5334347 A C 0.149422 2.7700e-05
10:5335965 T C 0.145942 -1.9057e-05
10:5336631 C G 0.446402 2.8175e-05
10:5338018 A C 0.350666 1.7911e-05
10:5339330 G A 1.949378 3.2683e-06
10:5348598 A G 0.793854 3.0582e-05
10:5349871 T C 0.385942 2.5017e-05
10:5353690 A G 0.335748 1.7804e-05
10:5354677 A G 0.411850 1.3954e-05
10:5356525 C T 0.419912 1.4985e-05
10:5357328 G A 1.963160 -1.2531e-05
10:5359473 T C 0.084466 -1.6997e-06
10:5359674 A G 0.155757 1.8298e-05
10:5359894 C T 0.100916 2.6995e-06
10:5359932 A G 0.053576 -9.9290e-06
10:5361983 A G 0.073236 -2.8657e-05
10:5362292 A G 0.878204 -1.5777e-05
10:5364393 A G 0.042783 -5.0839e-06
10:5366579 C T 0.100757 6.6853e-07
10:5370359 C A 0.323573 -3.8100e-06
10:5372235 T C 0.203737 1.3626e-06
10:5372346 G C 0.224566 3.7358e-05
10:5376949 A G 0.150168 -1.4671e-05
10:5380664 C T 0.943549 -1.3581e-06
10:5383139 T C 0.164336 9.8661e-06
10:5384777 G T 0.489733 -7.5938e-06
10:5385139 G C 0.095440 -6.2591e-05
10:5386218 G T 0.030657 5.7226e-05
10:5386845 T C 0.061885 2.1581e-05
10:5388148 T C 0.094535 -9.5396e-06
10:5391663 G A 0.892424 -3.3403e-05
10:5392642 G T 0.060515 1.2962e-05
10:5392658 A G 0.738997 -3.0050e-05
10:5393086 C A 0.204730 -2.2308e-05
10:5393944 G A 0.035805 -3.0554e-06
10:5396836 G A 0.715766 3.2907e-05
10:5397167 G A 0.039622 -4.2750e-05
10:5404923 C T 0.038638 9.4733e-06
10:5410964 G A 0.457626 1.3054e-04
10:5411811 T C 0.102023 -5.0219e-05
10:5415142 C T 0.080789 1.3000e-05
10:5415954 G A 0.564748 5.7958e-05
10:5416757 T C 0.097342 1.3021e-07
10:5421052 A G 0.054260 2.3616e-05
10:5421221 C T 0.034617 -1.0965e-05
10:5424325 T C 0.361387 -2.8105e-06
10:5424727 G A 0.748958 3.0569e-07
10:5436073 A G 0.054949 1.9707e-05
10:5436350 T C 0.029667 5.9991e-06
10:5437365 G A 1.432779 7.6555e-05
10:5444297 A G 0.115409 -7.2621e-05
10:5452126 C T 0.031845 2.2232e-05
10:5475741 T C 0.575024 -7.5750e-05
10:5476446 C T 0.057776 2.4147e-05
10:5486669 T G 0.118034 -7.6436e-05
10:5489784 A G 1.424593 7.4841e-05
10:5495352 A G 0.056617 -2.5982e-05
10:5499824 G A 0.028612 1.1461e-05
10:5501494 A G 0.030667 -1.4867e-05
10:5503873 A G 0.031796 2.4211e-05
10:5509651 T C 0.035805 1.1112e-05
10:5511433 A G 0.672379 5.5014e-05
10:5511869 A C 1.320246 1.6101e-04
10:5512648 T C 0.075579 -2.1588e-05
10:5519677 T G 0.145085 -5.4750e-05
10:5526442 C T 0.134147 -4.1261e-05
10:5528032 T C 1.073765 4.4854e-05
10:5528458 C T 0.040352 -2.7410e-05
10:5528917 A G 0.139616 -3.7781e-05
10:5528964 A G 0.100945 4.6594e-05
10:5530385 C T 0.420188 -1.5603e-05
10:5532275 A G 0.024123 -2.0402e-05
10:5536688 G A 0.067231 5.4596e-06
10:5541230 C T 0.573791 -2.4125e-05
10:5542109 G A 1.485540 -1.6479e-05
10:5542780 C T 0.194526 1.3281e-05
10:5543835 A G 1.010364 7.2849e-05
10:5546697 A G 0.424139 -6.3671e-05
10:5549672 A G 0.265849 -4.7061e-05
10:5551181 G A 0.860748 -6.9437e-05
10:5552872 C T 0.179374 -2.6980e-05
10:5554663 C T 0.724212 -2.8559e-05
10:5557082 C T 0.110212 -1.7082e-05
10:5558349 A G 1.630492 8.4911e-06
10:5560269 T C 0.032494 -2.5490e-05
10:5562195 C T 0.376126 -4.9963e-06
10:5563929 T G 0.479727 4.5613e-05
10:5564775 A G 0.324703 1.2232e-05
10:5567366 A G 0.485962 3.0888e-05
10:5567695 A G 1.909578 2.0362e-05
10:5569902 A G 0.553462 -2.3011e-05
10:5569973 T C 0.047415 7.4469e-07
10:5571213 T C 0.449699 1.7160e-05
10:5580628 T C 0.991571 -4.0312e-06
10:5587185 A G 0.175784 3.2765e-05
10:5591094 T G 0.458239 2.4462e-05
10:5592386 G C 0.772662 2.4307e-05
10:5594362 G T 0.636383 3.5478e-05
10:5595293 C T 0.188011 5.3427e-05
10:5596392 A C 0.856440 2.1780e-05
10:5597491 C T 0.023714 4.1530e-06
10:5600854 T C 0.076429 -2.4575e-07
10:5602053 T A 1.344905 7.7753e-06
10:5602688 T C 0.046182 2.9697e-06
10:5603607 T C 0.104434 -2.6063e-05
10:5604827 G T 1.379200 1.6945e-05
10:5604955 C T 0.034737 2.9697e-05
10:5604960 C A 0.046915 -8.1137e-06
10:5605228 T C 0.040570 2.8238e-05
10:5605253 C G 0.654888 -2.5938e-06
10:5605461 A G 0.028274 -1.6763e-05
10:5606589 A C 0.094898 4.7390e-05
10:5607539 A G 0.920954 1.6237e-05
10:5608202 T C 0.635416 -1.3441e-05
10:5610171 T C 0.698109 2.4998e-05
10:5611911 T C 0.301391 -2.2041e-05
10:5612132 A G 1.431760 -6.6892e-06
10:5614398 A G 0.115616 6.3165e-06
10:5617436 A G 0.192929 -5.1297e-06
10:5620499 G T 1.802099 9.9282e-06
10:5622558 T A 0.378804 1.0622e-05
10:5625021 C G 1.926557 2.4913e-05
10:5627659 A C 0.116230 -6.1476e-06
10:5628571 C T 0.178813 3.0248e-06
10:5629111 G A 0.071372 7.6338e-06
10:5630268 A G 0.068893 2.1364e-05
10:5630300 T C 0.075689 -2.5000e-05
10:5631773 G A 0.129083 1.4238e-05
10:5636434 G A 1.490139 -3.4945e-05
10:5637993 G A 0.353376 -3.6283e-05
10:5643044 C T 1.485420 4.8756e-05
10:5644621 A G 0.769053 3.4620e-05
10:5649098 G A 0.885663 -3.5012e-05
10:5649917 A C 0.071973 8.5560e-06
10:5651578 T C 0.719811 1.1510e-05
10:5653989 A G 0.174544 -3.5126e-05
10:5658757 A G 0.301284 -2.0080e-05
10:5672657 A G 0.132816 -7.7288e-06
10:5674526 A G 0.025246 2.7891e-06
10:5679630 A G 0.055646 -6.4012e-06
10:5681038 T C 0.534763 -4.3408e-06
10:5685301 T C 0.853380 2.1595e-05
10:5687728 C T 0.028927 -3.3852e-06
10:5688356 A G 0.074521 5.3365e-08
10:5688793 C A 0.445194 5.6360e-06
10:5689082 T C 0.471550 8.6211e-06
10:5691484 T C 0.023367 -8.0612e-06
10:5692423 A G 0.195324 -3.5825e-05
10:5693649 G A 0.459077 -3.3531e-06
10:5696482 A G 1.166524 -1.6068e-05
10:5701761 A G 0.275700 -4.7327e-06
10:5705084 G A 0.198106 6.5279e-06
10:5706022 A G 1.149597 -2.7877e-05
10:5711820 A G 0.101977 -1.2020e-05
10:5712310 G T 0.490129 1.4259e-05
10:5719228 T C 0.059314 -6.3147e-06
10:5719257 A G 0.036162 -2.7597e-05
10:5721701 A G 0.100299 2.5255e-05
10:5723694 C T 0.091708 1.6557e-05
10:5723837 G A 0.059048 2.2358e-05
10:5726253 A G 0.038427 2.2981e-05
10:5727292 T G 0.284857 3.4322e-05
10:5734358 C A 0.528187 1.7946e-05
10:5735817 A G 0.096502 -4.5657e-05
10:5738670 T C 1.902849 -2.9539e-05
10:5738848 C T 0.048204 3.1002e-05
10:5741996 C G 0.028570 7.0906e-06
10:5757086 T C 0.152599 -2.1557e-05
10:5773034 G A 0.065634 1.0588e-05
10:5773561 T C 0.035130 -4.3205e-05
10:5781802 A C 0.024499 -1.6957e-05
10:5783167 G A 1.673752 -6.7006e-05
10:5784151 G A 0.440442 -2.6523e-05
10:5785462 G T 0.030150 2.9491e-06
10:5788608 C G 1.665196 -5.7155e-05
10:5790420 C T 1.979743 -4.1313e-05
10:5799613 G A 0.402934 -2.7439e-05
10:5808086 A G 0.429747 -1.8709e-05
10:5813361 G A 0.429978 -1.2665e-05
10:5815108 T C 1.792767 -1.7962e-05
10:5827901 C T 0.066517 -2.4325e-05
10:5828119 A C 0.030154 2.9884e-05
10:5830052 A G 0.104025 7.0516e-05
10:5844628 T C 1.165193 -2.4228e-05
10:5846692 C T 0.102578 -2.3585e-05
10:5848232 C T 0.071236 4.3820e-05
10:5849754 C T 0.039492 -3.4932e-06
10:5865257 C T 0.449031 -1.8838e-05
10:5869767 C T 1.193581 -2.4220e-05
10:5870842 A G 0.040784 -1.0402e-05
10:5876556 A G 0.053154 -1.3552e-05
10:5880488 T G 0.242415 3.9352e-06
10:5884478 A G 0.038466 5.6274e-06
10:5884516 A T 1.656559 4.1842e-06
10:5886734 T C 0.847680 1.3971e-05
10:5903837 G A 0.120157 1.8947e-06
10:5907604 C T 0.076728 8.4427e-06
10:5912143 C T 0.761325 2.5351e-05
10:5916771 T C 0.934989 2.6083e-05
10:5916926 G C 1.787574 -4.2079e-05
10:5920121 C T 1.745219 -3.2503e-05
10:5928980 G C 0.029868 -1.4482e-06
10:5929962 C G 0.071467 -1.3385e-05
10:5930512 G T 0.799531 -4.7773e-05
10:5934843 G A 0.131339 -8.3406e-06
10:5935476 T C 0.115814 -8.5769e-07
10:5935712 A G 0.169714 -3.9862e-06
10:5937523 G A 0.025889 -1.3127e-05
10:5944433 G A 0.031248 2.2395e-06
10:5944882 A G 0.052732 2.9262e-05
10:5946326 A C 0.061304 2.2176e-05
10:5948638 T C 0.661168 1.9924e-05
10:5952633 A G 0.070957 -1.1307e-05
10:5959602 T C 0.087585 1.7092e-05
10:5960804 C T 0.207084 -3.9370e-06
10:5965695 T C 0.029810 1.4192e-06
10:5970905 T C 0.076371 1.4930e-05
10:5974134 G A 0.044799 9.3075e-06
10:5978411 C T 1.736676 -6.0437e-05
10:5979117 C T 0.069980 -1.0084e-05
10:5982577 C T 1.453880 -3.7613e-05
10:5983117 T G 0.084142 -7.2347e-06
10:5983762 T C 0.367220 2.4871e-05
10:5985518 A G 0.061697 1.9269e-05
10:5986714 T G 0.036629 1.1803e-05
10:5988071 A G 0.293101 -4.1481e-05
10:5989818 T C 0.054309 1.5775e-05
10:5989954 G C 0.426547 6.3251e-05
10:5991569 A G 0.167598 -2.6693e-05
10:5991734 A G 0.050122 6.3828e-06
10:5994694 C A 1.058723 1.6272e-05
10:6001673 A G 0.037145 1.4607e-05
10:6001696 T C 0.988500 1.9088e-05
10:6002368 G T 0.994317 1.4578e-05
10:6002697 A G 0.043400 9.8244e-07
10:6003772 G C 0.033653 -4.4480e-05
10:6004595 T C 0.055325 7.0832e-06
10:6005168 C T 0.024733 3.4064e-05
10:6005674 A G 1.542968 2.9324e-05
10:6008172 T C 0.247637 3.3656e-05
10:6010864 A G 0.065965 -6.7738e-06
10:6011623 T G 0.400006 2.3476e-06
10:6012301 C T 1.945490 2.7186e-05
10:6014984 A G 0.156868 -7.6971e-06
10:6015119 A G 0.660964 2.8676e-05
10:6018970 G A 0.878110 -1.9526e-05
10:6025235 T C 0.122449 1.3345e-05
10:6027302 G A 0.863513 -1.7842e-05
10:6029117 A G 0.032458 3.2784e-05
10:6029726 A G 1.320269 2.5729e-05
10:6030076 T C 0.039112 -3.4641e-05
10:6030749 G A 0.746813 -3.5573e-05
10:6032917 A G 0.285571 9.0957e-05
10:6033415 G A 0.194889 1.0978e-05
10:6033846 C G 0.089156 1.5244e-05
10:6036457 G A 0.042569 -9.3019e-06
10:6037726 T C 0.226419 -7.9010e-06
10:6037939 T C 0.060304 -5.4269e-06
10:6040028 A C 0.200647 -1.2570e-05
10:6042472 G A 0.195344 -9.6182e-06
10:6042788 C A 0.052956 3.3641e-06
10:6044517 T C 0.082950 -7.1057e-05
10:6050892 T C 0.043286 1.0415e-05
10:6055124 G C 0.151230 -6.6526e-06
10:6055150 C T 0.034162 1.7668e-05
10:6062844 T G 0.068338 -3.0450e-05
10:6063674 C T 1.951046 -3.9390e-06
10:6066417 A C 0.077127 2.1730e-06
10:6070408 T C 0.072765 -2.0765e-05
10:6071545 T C 0.070970 8.0862e-06
10:6071654 C T 0.473936 -1.7122e-05
10:6077820 A G 0.044231 1.9571e-05
10:6079035 T G 1.859066 -2.4326e-05
10:6080637 C A 0.067860 1.3430e-05
10:6081462 G A 0.028044 6.1528e-06
10:6082396 C A 0.639931 4.4939e-06
10:6086093 A C 0.813268 -1.0696e-05
10:6094354 C A 0.105528 4.5062e-05
10:6094697 T C 0.198154 6.2405e-05
10:6095836 G A 0.063969 -3.0466e-05
10:6096199 T G 1.206409 2.6965e-05
10:6097283 C T 0.218808 6.2228e-05
10:6098949 T C 0.805724 6.7096e-06
10:6099045 C T 0.546204 2.2879e-06
10:6101791 T C 0.101526 8.3121e-05
10:6102012 T C 0.327475 -4.3449e-05
10:6110829 T C 1.398237 2.0023e-06
10:6110875 A C 1.207483 -2.6163e-05
10:6116254 A G 0.047493 4.4614e-05
10:6121286 C T 0.117762 -2.7973e-05
10:6123495 T C 0.238055 3.0504e-05
10:6124080 G A 0.098936 2.9221e-05
10:6133765 T C 0.087050 -2.4848e-05
10:6134617 T A 0.047178 -1.0032e-05
10:6136490 A C 0.073797 4.2809e-05
10:6142476 C T 0.662243 -5.6737e-05
10:6149037 T C 0.169831 1.5163e-05
10:6152657 A G 0.021510 1.9154e-05
10:6154425 C A 0.062206 2.4059e-05
10:6155357 C T 0.032705 -1.1070e-05
10:6156736 G A 0.064037 4.5427e-06
10:6162740 A G 0.124247 7.2807e-06
10:6164237 C A 0.061723 -3.8757e-05
10:6165030 T C 0.861913 -1.3536e-05
10:6170363 T G 0.102656 3.0330e-05
10:6170852 A G 0.075647 1.5005e-05
10:6171868 A C 0.061356 -2.8967e-05
10:6171924 A G 0.923944 1.7117e-05
10:6177794 T C 0.859037 -1.0055e-05
10:6178071 A G 0.034334 -5.5725e-07
10:6178941 C T 0.685122 -5.8211e-07
10:6179121 A G 0.082986 2.6893e-05
10:6179313 A G 1.331814 2.3151e-06
10:6180989 G A 0.175239 -1.8246e-05
10:6182159 T C 0.249140 -6.0970e-06
10:6183022 T C 0.067176 1.2721e-05
10:6183872 A C 0.338689 -3.5780e-05
10:6184232 A G 0.275197 3.7245e-05
10:6184909 T C 0.111212 -2.6684e-05
10:6185016 C T 0.325452 -5.1594e-06
10:6185667 A G 0.733625 -7.9359e-06
10:6188008 A G 0.266593 -1.9017e-05
10:6188591 G A 1.267232 2.3223e-05
10:6188949 G A 1.411003 5.6471e-05
10:6192071 C T 0.088543 2.6773e-05
10:6193975 C T 0.034266 2.2867e-05
10:6194476 T C 0.547172 6.6275e-05
10:6197536 G T 0.115882 -6.7465e-06
10:6205850 T G 0.020617 -1.0187e-05
10:6206221 T C 0.069655 2.4906e-05
10:6209218 T C 0.566517 -2.2255e-05
10:6209946 A C 0.520368 2.1376e-05
10:6210655 G A 1.562248 -3.6663e-06
10:6210740 G A 0.475653 -4.6482e-06
10:6210773 T C 0.160798 6.8934e-05
10:6218139 G A 0.072398 2.6495e-05
10:6219037 C T 0.492746 -2.2321e-07
10:6220093 A C 0.075303 -1.2761e-05
10:6220653 T C 0.065001 1.1943e-05
10:6220919 G C 0.338725 -2.3020e-05
10:6221296 T C 0.066290 -1.8485e-06
10:6221616 C T 0.088212 -1.5107e-05
10:6222744 G A 0.573645 3.2833e-06
10:6223812 A C 0.494154 -1.9963e-06
10:6224719 A G 0.026849 -1.0941e-05
10:6227201 A G 0.098199 2.4258e-05
10:6228226 G A 1.427193 9.2859e-06
10:6228598 C A 1.107998 1.6546e-05
10:6230178 A G 1.613182 1.8880e-05
10:6233171 G A 0.267596 2.8086e-05
10:6233300 A G 1.470044 -1.1317e-05
10:6234459 T C 0.052498 -1.6839e-06
10:6235348 G T 1.542588 -1.1920e-05
10:6236332 A G 1.793092 -7.6075e-06
10:6236716 C T 0.079750 2.8970e-06
10:6237449 T C 0.051946 -2.0485e-06
10:6241803 G A 0.122166 5.5023e-05
10:6242176 T C 1.887555 -4.4175e-05
10:6242529 T C 1.012107 2.1570e-05
10:6244278 G C 1.493998 3.2985e-05
10:6244885 A G 0.121426 -6.0343e-07
10:6245754 G C 0.333018 -6.7983e-06
10:6246431 T C 0.081386 4.5115e-05
10:6246678 T G 0.604152 2.6905e-05
10:6250464 T C 0.656238 3.2215e-05
10:6254978 T C 0.043961 -1.5096e-05
10:6255931 C T 0.499873 2.1938e-05
10:6257583 G T 0.084531 -9.2898e-06
10:6257723 G A 0.584895 4.0173e-05
10:6258052 A G 1.911035 -3.2158e-05
10:6259239 A G 1.941627 -7.5509e-05
10:6259619 C A 0.025613 5.5779e-05
10:6260717 G T 0.117723 7.2333e-06
10:6260793 T C 0.055137 4.4739e-05
10:6261955 C A 0.075452 -2.1096e-05
10:6262459 C T 1.454351 -1.7515e-05
10:6262702 T C 0.027291 2.1221e-05
10:6263912 C T 0.578526 2.3041e-05
10:6265402 C T 0.033831 -2.3793e-05
10:6266128 T C 0.027275 -3.2418e-05
10:6267175 A C 0.291978 1.0140e-04
10:6269855 C T 0.848501 -1.5903e-05
10:6270511 G A 0.665290 8.7483e-05
10:6271036 C G 0.161363 -2.2941e-07
10:6275180 T C 0.107453 4.9885e-06
10:6275498 A G 0.544900 -1.5836e-04
10:6277556 T C 0.798321 4.2672e-05
10:6277661 T G 1.227656 3.5859e-05
10:6281220 G A 0.082872 -5.0640e-06
10:6285213 A G 0.085625 -7.9558e-06
10:6286677 A G 0.061521 3.2575e-06
10:6286782 A G 0.025687 -3.1975e-05
10:6286814 T C 0.064991 1.4557e-05
10:6287865 G T 1.833025 5.7638e-06
10:6287926 T G 0.210190 2.7270e-05
10:6289710 C G 0.269592 -2.9531e-05
10:6290292 A C 0.361290 7.5459e-05
10:6291386 A C 0.050206 1.1157e-05
10:6295548 C T 1.670377 -5.0752e-05
10:6300070 C T 0.186723 1.6553e-05
10:6304760 A G 0.028440 1.6241e-05
10:6305553 G A 1.366278 5.1876e-05
10:6306138 A G 0.089286 5.3216e-05
10:6310176 T C 1.202267 2.5771e-05
10:6311749 G A 0.371926 -8.2717e-05
10:6312740 C T 0.071593 -4.7326e-05
10:6315225 C T 0.044925 3.0615e-06
10:6315794 A C 1.976380 -2.9897e-07
10:6316286 A G 1.653998 -2.1473e-05
10:6318001 C A 0.030718 1.4219e-05
10:6318458 G A 0.187706 8.1021e-06
10:6322167 T G 1.415910 -8.7294e-06
10:6322259 T C 0.050823 1.1304e-05
10:6322577 C T 0.038661 -1.6344e-05
10:6329997 C T 1.277379 -4.7307e-05
10:6333875 G A 0.030968 1.8025e-06
10:6335604 T C 0.075485 -2.9149e-05
10:6335786 A G 0.123867 -2.8290e-06
10:6336588 A G 0.037765 -9.4489e-06
10:6337554 A G 0.073158 4.7891e-05
10:6344926 A G 0.068146 2.5216e-05
10:6345022 T C 1.361023 -6.8693e-05
10:6345342 A C 0.218795 4.8422e-05
10:6350868 C T 0.105554 7.6900e-06
10:6353444 A C 0.103905 8.2859e-07
10:6353759 T C 0.101909 -1.7281e-05
10:6353876 A G 0.105074 3.8074e-05
10:6354438 A G 0.074589 -1.1830e-05
10:6355394 T G 0.139132 6.6510e-06
10:6356869 A G 0.235069 2.4381e-05
10:6365711 T C 0.165472 2.5667e-05
10:6370545 T C 1.194334 -5.5935e-05
10:6372221 C G 0.030225 -1.1328e-05
10:6375155 A G 0.052599 -1.2477e-05
10:6377748 C G 0.083106 -1.9939e-06
10:6379804 T C 0.119917 2.5690e-05
10:6380420 T C 1.768099 -1.7047e-05
10:6380627 C T 1.391826 -2.8317e-05
10:6387130 G T 0.320168 7.3525e-07
10:6390107 A G 1.222472 1.3464e-05
10:6390450 A G 1.631316 9.6250e-06
10:6390941 A G 1.858852 2.7049e-05
10:6393009 G A 1.482151 3.0856e-05
10:6393260 G C 1.622481 2.4305e-05
10:6394456 T G 0.108463 -2.3870e-05
10:6394995 T C 0.686937 2.0847e-05
10:6398029 G T 0.074303 9.4410e-06
10:6407737 A G 0.784406 -9.9531e-06
10:6409441 G A 0.049573 -4.1906e-05
10:6420375 A C 0.159961 -2.3272e-05
10:6423355 A G 0.032942 -2.7173e-05
10:6426552 T C 0.292043 -1.5457e-05
10:6427520 G T 1.485293 7.1588e-05
10:6428739 C A 0.227620 -5.8657e-05
10:6431765 C T 0.068224 -3.3999e-05
10:6436034 A G 1.759893 4.0967e-06
10:6441591 A G 0.101942 -5.9240e-06
10:6442148 T C 0.040031 3.1016e-05
10:6443117 G A 0.033945 -4.0441e-06
10:6447553 T C 0.440082 3.8490e-06
10:6448330 A G 0.020358 2.9907e-05
10:6448900 G A 0.529868 4.9317e-06
10:6452503 C T 0.028888 1.1163e-04
10:6470994 C T 0.221167 -2.2238e-05
10:6472260 A C 0.083872 1.2709e-05
10:6472891 T G 0.451439 -3.3435e-06
10:6473967 A G 0.026697 2.7159e-05
10:6477267 A G 1.490561 -1.0830e-05
10:6477535 G A 0.048272 -3.8722e-05
10:6485147 C G 0.047269 -4.0435e-05
10:6485722 A G 0.232794 -7.3997e-07
10:6488624 A G 0.046717 2.3493e-07
10:6489652 C T 0.677566 1.1304e-05
10:6496186 C G 0.655118 1.6698e-05
10:6496336 T C 0.233894 -4.0281e-05
10:6496815 A G 0.090597 -1.3912e-05
10:6498723 A G 0.438287 -4.5318e-06
10:6499676 T C 0.024357 -1.7311e-06
10:6505931 T C 0.090688 1.3062e-05
10:6507212 G A 0.041803 -4.2450e-05
10:6507333 A G 0.053676 2.5759e-06
10:6511752 C T 0.089780 -2.9069e-05
10:6515256 A G 0.047980 4.1098e-05
10:6516327 C T 0.727636 -3.2955e-05
10:6517619 T C 0.625042 3.4043e-05
10:6519237 T C 0.060901 -2.2355e-06
10:6520549 G A 0.377246 -1.9098e-05
10:6520584 C T 0.350556 3.0141e-05
10:6520963 A G 0.046591 -2.4311e-05
10:6527143 A G 0.504398 8.8163e-06
10:6529685 T C 0.028073 -1.4966e-05
10:6531149 T C 1.085443 2.2467e-05
10:6531513 A G 0.190309 1.1361e-05
10:6533539 A G 0.046568 -2.9596e-05
10:6534265 T C 0.089754 1.5036e-05
10:6534620 T C 0.219265 1.9658e-05
10:6534695 G A 0.121271 -1.7227e-05
10:6534728 C G 1.864357 2.7892e-05
10:6537037 T A 0.262646 7.2225e-06
10:6537425 C T 0.390953 -5.7484e-05
10:6539351 C G 0.026853 7.7432e-06
10:6540723 A G 0.684762 2.0967e-05
10:6545335 A G 0.070100 -1.2126e-05
10:6553071 C T 0.158409 -3.6531e-06
10:6555831 A G 0.270848 -1.9431e-05
10:6556041 C T 1.012370 4.3111e-05
10:6556854 T C 1.603344 -3.8952e-06
10:6561183 A G 0.246326 -3.6309e-05
10:6561954 C T 0.062907 3.4318e-05
10:6568615 G C 1.953942 3.6051e-05
10:6596242 A G 1.158104 1.7509e-05
10:6596332 G A 0.382514 3.4516e-05
10:6599396 T C 0.170380 -1.0318e-05
10:6601948 G T 1.954351 3.2368e-05
10:6606286 G A 0.223920 -4.7139e-05
10:6606317 A G 0.030011 1.9643e-05
10:6606541 T C 0.213572 -3.2432e-05
10:6608502 G T 0.159967 -5.7825e-07
10:6608733 A G 1.716519 4.1998e-05
10:6612506 G A 1.953143 -1.1300e-05
10:6613974 T C 0.044039 6.5976e-05
10:6616120 C T 1.256888 8.3470e-06
10:6618208 C T 0.116191 1.3037e-05
10:6618822 T C 1.318750 1.4757e-05
10:6626214 A G 0.400775 -3.4059e-06
10:6629225 A G 1.332661 1.0481e-05
10:6631588 G A 0.399782 8.0617e-06
10:6632290 A G 0.027200 2.3370e-05
10:6632391 A G 1.708408 8.2498e-06
10:6633671 A G 0.054773 1.1696e-05
10:6638396 C T 0.546597 3.2366e-05
10:6641454 T C 0.023019 1.6948e-05
10:6642620 T C 0.064050 5.0163e-05
10:6643816 A C 0.509449 3.7775e-06
10:6643851 A G 0.360059 6.0287e-06
10:6644115 T C 0.027930 -2.6187e-05
10:6644674 G A 0.507212 -3.1440e-06
10:6645691 A C 0.252259 3.2684e-06
10:6649267 A G 1.334525 -1.3651e-05
10:6650775 G T 0.423386 -9.4672e-06
10:6652850 C A 0.161090 -1.6694e-05
10:6653936 T G 0.207658 1.0563e-05
10:6658517 A C 0.454659 5.9149e-05
10:6663945 C T 1.253032 -3.0878e-05
10:6665531 G A 0.030985 3.6237e-06
10:6666308 C T 0.662252 -3.4482e-06
10:6668420 T C 0.107015 1.3363e-06
10:6671256 A G 0.597281 -1.0764e-07
10:6677540 T G 1.021088 1.6942e-06
10:6678544 G A 1.803066 6.3657e-06
10:6678731 G A 0.051661 -2.7964e-06
10:6679853 C T 0.030559 8.9439e-06
10:6680003 G A 0.357226 6.0771e-06
10:6684522 G A 0.183383 6.8969e-06
10:6685826 A G 0.049775 -5.6764e-06
10:6686433 C T 0.052203 -1.7121e-06
10:6700116 G A 0.371212 3.1700e-05
10:6700990 G A 0.488659 -5.2164e-05
10:6701248 T C 0.046318 3.5164e-06
10:6705283 T C 0.092107 6.4447e-06
10:6710573 A G 0.151668 3.1861e-05
10:6715662 G T 0.124808 2.8498e-05
10:6723023 A G 0.413599 3.8776e-05
10:6724940 A C 0.127863 -2.5957e-05
10:6726606 A G 0.458109 -1.6894e-05
10:6730905 G C 0.079844 4.1514e-06
10:6731071 G A 1.568948 3.3838e-06
10:6731456 G C 0.348722 1.5204e-05
10:6735854 G A 0.256070 4.0583e-05
10:6736949 G A 0.041543 -3.7205e-05
10:6738313 G A 0.330873 -1.2872e-06
10:6738614 A G 0.861403 1.3975e-06
10:6744094 G T 0.026119 9.0626e-06
10:6747620 G A 0.157608 1.6603e-05
10:6750960 G A 1.512302 1.1294e-05
10:6751864 G A 0.252571 -7.5202e-05
10:6760422 A G 0.051336 1.7670e-05
10:6762403 G A 0.233784 3.0066e-06
10:6767306 A G 1.216487 4.3020e-05
10:6768836 G T 0.337787 1.6043e-05
10:6770611 G A 1.653693 1.2921e-04
10:6772492 T C 0.058860 1.1700e-06
10:6774006 T C 0.099085 2.1962e-06
10:6775393 A G 0.486987 6.9537e-06
10:6776179 G A 0.365522 8.8180e-06
10:6779443 T C 0.371819 4.5595e-05
10:6779575 G A 1.936252 -1.9275e-05
10:6779733 T A 0.517151 -1.0944e-06
10:6781338 G T 0.890210 -2.6859e-05
10:6782100 A C 0.263542 1.3331e-05
10:6786682 A G 0.066481 1.4237e-05
10:6788713 G A 0.462670 -1.3462e-06
10:6788750 T C 1.421062 1.1711e-05
10:6793356 C T 0.087225 -6.0238e-06
10:6793729 A G 0.156978 2.4824e-05
10:6794969 A G 0.126029 9.4444e-06
10:6797972 A G 0.298756 -2.5127e-05
10:6799269 G A 1.889775 8.8913e-06
10:6799316 C A 0.024603 -5.6454e-06
10:6800809 T C 0.053728 8.6075e-06
10:6801073 C T 0.132095 -4.2684e-05
10:6805920 C A 0.043757 2.4569e-05
10:6807941 G T 0.189592 -1.4652e-05
10:6813426 T C 0.231031 6.1373e-05
10:6814474 G T 0.168374 -9.1992e-06
10:6817395 C T 0.126487 2.8353e-06
10:6817455 C T 0.030767 -4.5633e-08
10:6817903 C T 1.542170 9.8840e-06
10:6819487 G A 0.211365 -3.2212e-06
10:6833390 G T 1.941494 2.5202e-05
10:6836361 A G 0.073115 -1.5748e-06
10:6838259 T C 1.942919 3.0246e-05
10:6845780 C T 1.588296 1.0387e-05
10:6845864 C T 0.080633 -1.2570e-05
10:6853128 G A 1.586875 1.7027e-05
10:6853325 T G 0.146864 -6.9784e-06
10:6853765 C A 0.133316 4.5387e-07
10:6856699 G A 0.029449 -2.8587e-05
10:6857307 A G 0.200277 -8.1253e-07
10:6857786 G T 1.942494 3.0632e-05
10:6876020 A G 0.046227 -5.2141e-06
10:6883788 G A 0.361721 1.5149e-05
10:6884134 T C 0.044422 3.6227e-06
10:6886958 A G 0.028547 1.1928e-06
10:6894019 T C 0.128525 1.6879e-05
10:6894811 A G 0.043199 -1.1031e-05
10:6899786 A G 0.089520 -1.8136e-05
10:6904451 T C 0.071885 -4.7280e-06
10:6906476 G A 0.230606 9.5334e-06
10:6908055 C T 1.227071 -2.3760e-05
10:6909210 G C 1.189540 -1.5325e-05
10:6911590 G T 0.118404 -5.6749e-06
10:6914686 A G 0.032156 -1.8628e-05
10:6914702 T C 0.101432 9.4114e-06
10:6915455 T C 0.054445 -1.6323e-05
10:6916953 G A 0.063745 7.1726e-06
10:6918772 T C 0.091704 -1.1277e-05
10:6920619 C A 0.283620 -7.2129e-05
10:6921544 A G 0.161188 1.3182e-05
10:6922615 C T 1.018401 1.5160e-05
10:6926852 C T 0.280043 9.1953e-06
10:6929145 T C 0.148237 1.0143e-05
10:6929263 C G 0.315803 7.3814e-06
10:6930324 C T 0.138029 4.1575e-05
10:6930655 T C 0.443133 -4.0337e-06
10:6933139 A G 0.451449 -8.6455e-05
10:6937822 T C 0.338939 -8.6256e-07
10:6939944 T C 0.158481 -8.7887e-08
10:6940614 T C 0.162986 1.4649e-05
10:6941948 C T 0.580286 9.2727e-07
10:6942155 G A 0.114354 4.1515e-06
10:6942436 C T 0.692682 -1.6951e-05
10:6946752 T A 0.197496 1.2443e-05
10:6947754 G A 0.040605 2.7667e-05
10:6950643 T C 0.302826 1.1131e-05
10:6955145 T G 0.585833 -1.8888e-05
10:6956478 C T 0.669504 -3.7176e-05
10:6959039 A G 1.794442 -2.2136e-05
10:6959853 T C 1.224913 -4.6387e-06
10:6960622 G C 0.025574 4.2982e-06
10:6960833 A C 0.097563 1.1522e-05
10:6971455 A G 0.846628 -3.4172e-05
10:6974647 G A 1.350916 7.0283e-06
10:6975531 C T 0.141476 1.0782e-05
10:6977250 G A 0.354438 5.4679e-05
10:6979619 A G 1.196136 1.2801e-05
10:6980386 A G 0.169734 5.6251e-05
10:6984926 G A 0.128700 2.3078e-05
10:6985007 A G 0.969944 -4.2604e-06
10:6999765 T G 1.185035 -4.2045e-05
10:7001118 C T 0.950644 -3.4430e-05
10:7002323 C A 0.297026 -6.7356e-06
10:7006503 A C 0.117593 -4.7632e-06
10:7007508 T C 0.808188 -2.1615e-05
10:7008503 G T 0.130271 -3.1323e-05
10:7014356 G A 0.064160 -1.6772e-05
10:7015736 G A 0.426362 2.3191e-05
10:7020859 A G 0.406663 1.4070e-05
10:7023235 G A 0.328322 1.0301e-07
10:7025379 G A 0.453147 -3.6388e-05
10:7027011 T G 1.237494 9.6260e-06
10:7031340 A G 0.383504 -4.7403e-05
10:7036949 C A 0.143316 -1.0510e-05
10:7038262 A G 0.104256 -1.3144e-05
10:7039552 G A 0.432110 3.6992e-05
10:7041411 C T 0.541378 5.8416e-06
10:7041621 C T 0.033679 -1.5772e-07
10:7042059 G T 0.582103 1.0737e-05
10:7048483 T C 0.031760 1.7412e-05
10:7048653 G A 0.061736 -1.7903e-05
10:7052893 T C 0.054488 -1.2492e-05
10:7055392 A G 0.121991 2.9445e-05
10:7058686 G T 0.145225 -7.2294e-06
10:7059026 A G 0.802274 1.3532e-05
10:7059290 T G 0.078659 1.0574e-05
10:7061787 A G 0.221385 7.2474e-06
10:7073178 A G 0.077124 1.1438e-05
10:7073459 T C 0.191922 -6.5459e-06
10:7079152 T C 0.288960 1.2019e-05
10:7081025 T C 0.021935 1.5204e-05
10:7081699 A G 0.882576 -1.9090e-06
10:7083438 T C 0.162671 -7.0123e-06
10:7087626 T C 0.021792 4.6695e-06
10:7089016 G A 0.176466 4.2947e-05
10:7089294 G A 0.167673 4.5689e-06
10:7093576 T C 0.132514 1.7182e-05
10:7098472 G A 0.030891 5.4940e-06
10:7105868 A C 0.868865 -1.4334e-05
10:7112725 G A 0.144576 -1.3173e-05
10:7116448 T C 0.390424 4.8565e-06
10:7118081 T C 0.149912 -1.6528e-05
10:7123422 G A 0.135611 3.1568e-05
10:7123507 A G 0.326829 8.0297e-06
10:7131802 C T 0.296892 2.3303e-05
10:7139607 A G 0.051813 -8.6466e-06
10:7143430 A G 0.079120 1.2115e-05
10:7145677 G A 0.097654 -6.8653e-06
10:7150098 T C 1.625065 -1.7138e-05
10:7151840 C T 1.759835 1.5867e-05
10:7154864 T G 0.662785 -2.4387e-05
10:7157486 A G 1.759176 8.0073e-06
10:7157851 T C 0.133705 -5.7031e-06
10:7161178 G A 0.121358 -1.7366e-05
10:7161243 C T 0.709690 2.1333e-05
10:7165087 G C 0.041793 1.1035e-05
10:7165796 G A 0.418484 -5.7669e-06
10:7167104 A G 0.445512 -4.7025e-07
10:7168150 C G 0.197823 1.1641e-05
10:7169537 G A 0.065618 -1.5118e-05
10:7172673 A G 0.267300 1.6944e-05
10:7172939 A G 0.031371 -8.4424e-06
10:7174215 A G 1.008319 2.5642e-05
10:7175451 T C 0.031322 7.2421e-06
10:7186717 C T 0.173340 1.5974e-05
10:7187189 A G 0.044578 5.1060e-06
10:7195123 A G 0.060908 -2.0135e-05
10:7198079 A G 0.024704 -3.3236e-05
10:7200250 G A 0.086436 -5.3753e-06
10:7201111 A G 0.213332 -9.3579e-06
10:7203237 T C 1.024973 9.6724e-06
10:7204129 T C 0.023828 -2.9871e-06
10:7210064 A G 0.143138 -5.3977e-05
10:7212029 G C 0.065183 -1.6712e-05
10:7215466 C T 0.046149 1.8751e-05
10:7215751 T C 0.056559 -1.4138e-05
10:7215982 T C 0.136990 -1.2664e-05
10:7216176 G A 0.032384 -2.7393e-05
10:7216384 T C 0.124705 6.9223e-06
10:7220834 C T 0.569905 4.2202e-06
10:7225777 A G 1.205795 -3.2911e-06
10:7226008 C T 0.090270 3.4969e-05
10:7226122 G A 0.068902 -1.2609e-05
10:7227090 T C 0.041550 3.8135e-06
10:7229750 C A 0.836800 4.2795e-05
10:7234587 C A 0.062255 2.4004e-05
10:7235805 T C 1.231681 2.7242e-05
10:7239705 A G 0.058425 1.7293e-05
10:7242441 A G 0.056416 -1.9178e-05
10:7244421 A G 0.056240 2.1393e-05
10:7246537 G A 0.092980 -7.9613e-06
10:7249734 G T 1.713575 -1.7460e-05
10:7250882 T C 0.515401 4.5878e-05
10:7251196 C T 0.942929 2.7413e-05
10:7252978 A G 0.982800 -9.8102e-05
10:7254196 T C 0.090244 -1.1836e-05
10:7260727 T C 0.615788 5.5011e-05
10:7266471 C T 0.175456 9.6080e-06
10:7269549 C G 0.082483 -1.6277e-05
10:7275506 C T 0.562028 8.7065e-05
10:7288067 T C 0.035665 -1.2777e-05
10:7291467 G A 0.101938 -2.4700e-05
10:7291704 T C 0.191095 1.1484e-05
10:7292267 A G 0.068269 -4.5606e-06
10:7292327 C T 0.063112 6.0691e-05
10:7294076 T C 0.029203 4.8412e-06
10:7295754 C T 0.051167 8.5895e-05
10:7296066 T C 0.038732 -4.7132e-05
10:7296888 G C 1.826559 -1.0862e-04
10:7305556 T C 0.039479 6.2176e-06
10:7308912 T A 0.046879 -4.5000e-05
10:7310320 G A 0.348212 1.5822e-05
10:7310992 C T 1.607122 -7.3127e-05
10:7314440 T C 1.251610 -2.3281e-05
10:7315286 G A 1.010740 -3.3462e-05
10:7317126 C T 0.197233 3.3881e-05
10:7317485 G A 1.371744 -1.3765e-05
10:7320741 A G 0.034010 -1.1687e-05
10:7329502 T C 0.042378 5.2550e-05
10:7330391 T G 0.033870 -1.3896e-05
10:7334100 A G 1.883465 -2.9159e-05
10:7338702 A G 0.787846 -3.5969e-05
10:7342157 C A 0.047662 -1.6523e-05
10:7352636 C T 0.856720 -4.2221e-05
10:7358878 T C 0.302917 -9.1948e-06
10:7362877 G A 0.730613 6.6213e-07
10:7373615 A G 0.027525 2.8701e-05
10:7376488 G A 0.036081 -7.7445e-06
10:7382201 C T 0.072904 -4.6279e-05
10:7382494 A G 0.115646 3.2992e-05
10:7385798 T C 1.270312 4.3149e-06
10:7385982 C T 0.052001 -4.1716e-06
10:7388065 G A 0.158049 2.3648e-05
10:7390612 T C 0.611033 2.7482e-06
10:7398748 C T 0.414687 1.8300e-05
10:7399607 C A 1.546639 1.3711e-06
10:7401434 T C 0.156906 5.5406e-05
10:7403177 A G 0.077163 -7.6514e-06
10:7407653 G T 0.047710 6.2646e-06
10:7415774 T C 1.715124 5.6271e-06
10:7418059 T C 0.045098 6.9735e-05
10:7421925 A G 0.091682 5.9158e-05
10:7425786 C T 1.178582 -1.5470e-05
10:7427482 A C 1.819730 1.0039e-05
10:7428939 A C 0.098011 -1.4032e-05
10:7429498 C G 0.047042 6.2691e-05
10:7430027 T C 0.084690 -3.7973e-06
10:7431878 T C 0.351085 1.5239e-05
10:7434580 A G 0.050781 -1.9322e-05
10:7436726 A G 0.068448 -6.1671e-05
10:7440357 T C 0.022386 -4.8391e-05
10:7444865 A C 0.062388 -1.8563e-06
10:7446278 G A 0.049778 5.0843e-05
10:7446946 C T 0.080980 -2.3111e-05
10:7447397 A C 0.060564 6.4891e-05
10:7447425 T C 0.067234 -6.9982e-06
10:7451767 C G 1.521695 -2.0829e-05
10:7452743 G A 0.402544 9.8434e-07
10:7458108 A G 0.084580 -3.8349e-05
10:7460252 G A 0.301076 -1.1389e-05
10:7464588 A G 0.190076 -8.2065e-06
10:7464850 G T 0.074602 2.7061e-06
10:7466138 G C 0.395566 -7.2538e-06
10:7468018 T C 0.031747 1.0095e-05
10:7470414 A G 0.025291 1.7101e-05
10:7470868 G T 0.419241 -5.0683e-05
10:7471543 A G 0.228613 -7.3154e-06
10:7480361 A G 0.039310 8.5385e-07
10:7480692 C A 0.500325 -3.0087e-05
10:7480937 C T 0.114828 -3.2319e-05
10:7482815 G A 0.031592 -2.2504e-05
10:7493698 C T 1.308970 1.2746e-05
10:7494398 A G 0.128187 -4.2375e-06
10:7496484 T C 0.039164 -4.4694e-05
10:7499528 T G 1.289628 4.6327e-05
10:7501133 C T 0.573963 -9.1768e-06
10:7501444 G A 0.043371 -9.6530e-06
10:7503246 T C 0.027333 1.2183e-05
10:7511562 G A 0.587608 6.6261e-05
10:7511603 C T 0.146854 -4.6020e-05
10:7514583 G T 0.570129 -6.0204e-06
10:7522877 A G 0.574709 6.8721e-05
10:7523750 T C 0.104645 -2.3265e-05
10:7524923 G A 1.246014 6.7073e-05
10:7525653 T C 0.356742 7.4048e-05
10:7527975 T C 0.043173 7.1946e-05
10:7528556 G A 0.063138 4.0652e-06
10:7528721 C A 0.665407 1.3287e-05
10:7531635 A G 0.066364 4.2007e-05
10:7533637 C T 0.678504 -8.0952e-05
10:7534121 G A 0.048045 1.1786e-05
10:7534462 A C 0.568419 -4.6433e-05
10:7537312 T C 0.341295 -4.3824e-07
10:7538606 T C 0.566380 -3.1162e-05
10:7540968 T C 0.033273 -1.0848e-05
10:7540994 A G 0.091474 -4.0327e-05
10:7545952 C T 0.085664 -3.4512e-05
10:7547215 T C 0.057779 -2.2604e-05
10:7548109 T C 0.332210 -3.1399e-05
10:7549441 G A 0.392531 -3.6577e-05
10:7556124 T G 0.053816 -3.7897e-06
10:7558884 T C 0.228519 -2.0120e-05
10:7560043 C T 0.221404 -1.8784e-05
10:7562754 C T 0.043760 -8.6786e-07
10:7566014 T C 0.047457 -5.2822e-05
10:7573689 G A 0.689602 1.9148e-05
10:7576502 T G 0.040070 3.2786e-06
10:7577453 A C 0.020923 -2.5681e-06
10:7578527 T C 0.666991 4.8603e-07
10:7582839 T C 0.056289 -2.4596e-05
10:7586531 T C 0.109806 9.3490e-06
10:7586543 T G 1.673632 1.7835e-05
10:7596048 C T 0.183126 4.0443e-05
10:7597113 C T 0.622306 1.8625e-06
10:7601770 C G 0.191757 3.7967e-05
10:7604791 T C 0.040261 -6.1015e-06
10:7604887 T C 0.090546 -3.1425e-05
10:7608165 A C 0.030628 1.6325e-05
10:7610506 A C 1.535392 -5.0246e-06
10:7610792 C T 0.080795 2.6778e-06
10:7611307 G C 0.271452 -2.9930e-05
10:7615195 A C 0.900214 2.0482e-05
10:7615264 A G 0.049168 6.4737e-06
10:7615330 T C 0.123760 -4.8414e-06
10:7617447 T C 0.037269 2.0242e-05
10:7617810 C T 0.396371 2.7285e-05
10:7621578 A C 1.401629 2.0337e-05
10:7622009 A G 0.200056 3.4107e-05
10:7622526 A C 1.810700 1.0202e-05
10:7622904 T C 0.552722 -6.3665e-06
10:7623302 C G 0.045617 -7.6355e-06
10:7624525 A C 0.020605 2.3264e-05
10:7626169 T C 0.563842 -3.5563e-05
10:7627292 C T 0.080707 2.2540e-05
10:7633279 T C 0.122822 -9.2819e-06
10:7633513 T G 0.460573 -1.6718e-05
10:7633542 T C 0.093937 4.4344e-05
10:7634321 C T 1.236890 -1.5338e-05
10:7635084 C T 0.149110 -2.0757e-05
10:7638118 T C 0.029083 -5.8004e-06
10:7639154 G C 0.122975 -2.0831e-05
10:7639236 A G 0.127382 1.0182e-05
10:7639318 T C 0.096904 8.7302e-06
10:7639925 T C 0.041024 1.8408e-05
10:7639932 T G 0.238520 3.0084e-05
10:7645537 T C 0.043708 -6.5162e-06
10:7647793 A G 0.135182 2.3792e-05
10:7648786 G C 1.448067 -8.2840e-06
10:7649023 G A 0.087420 4.4653e-06
10:7652858 T C 0.466221 2.8463e-06
10:7654501 T G 0.578487 -1.1254e-05
10:7654808 G A 0.543280 1.6343e-05
10:7659630 C T 0.042517 4.9372e-05
10:7660466 G A 0.197492 2.4471e-05
10:7662452 C A 0.655881 1.9592e-05
10:7664094 A G 0.297649 -1.0728e-05
10:7665851 A G 0.025035 8.0356e-06
10:7667804 C T 0.080717 2.4704e-05
10:7669500 G T 0.225624 1.8236e-05
10:7669552 A G 0.522474 1.6589e-05
10:7673498 G T 0.470693 -2.3264e-05
10:7681144 A G 0.077585 3.7342e-05
10:7683420 T G 1.322914 -3.8469e-06
10:7683826 T C 0.137902 -8.5388e-05
10:7685743 G A 0.607930 2.1419e-06
10:7692114 C T 1.532543 -1.9965e-05
10:7697073 T C 0.232180 1.6496e-05
10:7697490 C A 0.083840 -4.5949e-06
10:7699550 T C 0.045325 2.7062e-05
10:7699768 G A 0.034230 1.4444e-05
10:7699797 T G 0.104434 -2.6645e-05
10:7699905 C A 0.207227 4.2926e-05
10:7700153 A G 0.024597 2.4802e-05
10:7700353 C T 0.290290 -1.8833e-05
10:7701428 C A 0.040940 -6.7406e-06
10:7705876 T C 0.490334 -3.4854e-05
10:7710256 T G 0.042618 3.4610e-05
10:7711763 A G 0.084067 1.4144e-05
10:7715514 C T 1.622619 -1.3495e-05
10:7716687 A G 1.425314 -7.1415e-05
10:7718053 C T 0.666579 -1.7848e-05
10:7721150 C G 1.655959 -4.9349e-05
10:7723415 A G 0.222297 3.2576e-07
10:7724524 A C 1.106580 -7.6898e-05
10:7732323 G A 0.942146 -1.6737e-05
10:7736798 C T 0.246196 7.5066e-06
10:7739429 T C 0.089043 6.1840e-06
10:7739721 T G 0.213144 2.5035e-05
10:7740092 G A 0.063881 2.3590e-05
10:7741288 T C 0.028388 -1.4135e-05
10:7744986 C T 0.198966 1.7928e-05
10:7749183 T C 0.121832 1.1861e-06
10:7750424 T C 0.040729 3.4798e-05
10:7750692 C T 0.044510 -5.6891e-06
10:7754565 A G 0.077173 1.6696e-05
10:7759510 G A 0.068143 -1.8478e-05
10:7759865 G A 0.475033 1.2795e-05
10:7765661 A G 0.244885 1.7018e-05
10:7767432 G A 1.573184 -8.5513e-05
10:7767560 T C 0.205776 9.5376e-06
10:7768356 T C 0.104574 -2.2193e-05
10:7773977 C T 0.119054 -3.2726e-05
10:7774358 G C 0.103951 -2.2320e-05
10:7778749 A G 0.034123 5.1760e-05
10:7780646 G C 0.123091 5.2673e-06
10:7780785 C T 0.102993 -5.5827e-06
10:7783722 T C 0.045055 3.5225e-05
10:7788958 G A 1.457665 -1.8826e-05
10:7788959 T G 0.137837 3.5323e-05
10:7788996 C T 0.048363 2.5249e-05
10:7791946 A G 0.025343 -3.5065e-05
10:7793035 C A 0.218993 -4.5823e-06
10:7800881 C T 0.442766 -1.5948e-05
10:7805308 G C 0.046698 -1.5057e-05
10:7805481 T C 0.876983 -3.5338e-05
10:7811790 T C 0.050632 8.4218e-05
10:7812937 G C 0.046162 -1.6107e-05
10:7817335 C T 1.643255 -4.8004e-05
10:7822985 T C 0.219703 -6.3899e-06
10:7834564 T A 0.031170 -4.4658e-05
10:7845646 C T 0.068721 3.0818e-05
10:7849312 C T 0.484767 -1.8590e-05
10:7851414 A G 0.231252 8.0560e-06
10:7861982 C A 0.068192 2.3540e-05
10:7870065 A G 0.048629 1.7673e-05
10:7873603 A G 0.735131 -5.4483e-06
10:7875959 A C 0.115743 1.7922e-06
10:7881582 G A 0.118200 -9.4296e-07
10:7884933 A C 0.107417 2.0997e-06
10:7894199 T C 0.099361 3.5462e-06
10:7895615 G A 0.291378 2.0349e-05
10:7896777 A G 0.391998 4.6075e-06
10:7898759 A G 0.778505 3.8298e-06
10:7906459 T C 1.549268 -1.0750e-05
10:7908825 T C 0.025009 -7.6420e-06
10:7923508 G A 0.557068 -9.0571e-06
10:7928240 C T 0.370888 -1.9869e-05
10:7932369 T C 0.057208 3.5022e-05
10:7937757 C G 0.037411 3.2755e-05
10:7938036 C T 0.058571 7.4492e-06
10:7950347 G A 0.399071 2.8251e-05
10:7960818 A G 0.034208 -2.4146e-05
10:7968301 G T 1.210002 1.6430e-05
10:7968397 A G 0.841318 1.0833e-05
10:7987756 T G 0.043027 -3.6288e-05
10:8002657 A G 0.085365 -5.5162e-05
10:8006519 C G 0.106534 -3.1536e-05
10:8006798 G A 1.179546 1.2516e-05
10:8008411 T C 1.776921 2.3956e-05
10:8009400 T C 0.072538 3.2463e-05
10:8019039 T C 0.036025 6.7503e-06
10:8022492 A G 0.178212 -2.2265e-05
10:8025185 A G 0.097560 1.2118e-05
10:8025362 C A 0.485251 1.4930e-05
10:8026609 T C 1.047399 -1.9475e-06
10:8040431 C T 0.215049 1.3485e-05
10:8041241 G A 0.063755 4.4887e-05
10:8046942 C A 0.177294 -2.1819e-05
10:8047550 G T 0.260072 -1.5749e-05
10:8053005 C T 0.024155 3.3361e-05
10:8053776 G T 0.106213 -1.2093e-05
10:8059424 A G 0.159334 2.4614e-06
10:8068682 T C 0.179235 -1.8582e-05
10:8071934 C G 0.032595 3.9194e-05
10:8072006 G A 0.221693 1.0959e-05
10:8072795 G A 0.048395 -1.4554e-05
10:8074437 C A 1.283714 1.4564e-05
10:8075395 G A 0.181919 -3.0161e-05
10:8078246 C A 0.523711 4.9815e-05
10:8078574 A G 0.575001 4.6949e-05
10:8079905 G A 0.063797 1.2703e-06
10:8080069 C T 0.125980 -2.7546e-05
10:8080085 A G 0.179293 3.0482e-05
10:8081492 C G 0.617957 -4.5894e-06
10:8083024 C T 0.372420 3.0637e-05
10:8084054 T C 0.034273 -3.0618e-06
10:8084573 C T 1.358443 1.4317e-05
10:8087581 T C 0.281114 -1.7011e-05
10:8088654 C G 1.603487 -1.1197e-05
10:8090001 C G 1.492213 -4.2068e-05
10:8090124 T C 0.055799 -6.6535e-06
10:8092186 C T 1.496929 -4.1001e-05
10:8094373 C T 0.022438 1.6104e-05
10:8099177 T C 1.653872 -1.7035e-05
10:8099823 A G 0.121783 5.9939e-06
10:8101032 G A 0.057873 1.2855e-06
10:8101927 C T 0.282682 1.4497e-05
10:8102404 T G 0.183834 -4.5719e-05
10:8103260 C A 1.372494 -3.3677e-05
10:8107572 G A 1.200920 -3.9431e-05
10:8110024 T C 1.556101 -2.0597e-05
10:8110985 T A 0.064663 -3.4470e-05
10:8115908 A G 0.103591 9.9823e-05
10:8120143 G A 0.273120 1.6352e-05
10:8121451 G A 1.668728 -9.1276e-05
10:8123740 A G 0.055247 -6.3279e-06
10:8125605 C T 1.213874 3.1494e-05
10:8127850 C T 1.123338 4.4221e-05
10:8128498 G T 0.462949 -4.5511e-05
10:8135856 A G 1.131144 4.9274e-05
10:8136568 C A 0.104714 -2.1574e-05
10:8137383 T G 0.109972 -9.9614e-06
10:8140441 C T 1.902648 3.4747e-05
10:8141563 T C 1.109904 -1.7207e-06
10:8142617 G A 1.796029 4.8697e-05
10:8146142 A G 1.116308 -2.0851e-05
10:8147944 A G 0.661649 -1.9662e-05
10:8148842 T G 0.111773 2.5554e-05
10:8149846 G A 0.630291 1.0511e-05
10:8152733 G T 0.031095 -1.9247e-05
10:8154415 T C 0.090984 -4.0573e-05
10:8156310 T C 0.028196 -1.6038e-06
10:8156557 A C 0.149753 -6.8428e-07
10:8163753 C A 0.229632 1.2104e-05
10:8165550 A C 0.024597 -1.1959e-05
10:8172124 A G 1.197528 1.6215e-05
10:8177255 T C 0.132547 -1.1252e-05
10:8177461 A G 0.100994 9.1133e-07
10:8180016 T A 0.099793 -1.4698e-05
10:8180848 T C 1.876785 2.1276e-05
10:8184896 T C 1.229165 2.5367e-05
10:8186946 T G 0.197567 2.2401e-05
10:8192172 T C 0.224507 -4.2018e-06
10:8203475 T G 1.004340 4.1623e-05
10:8205359 A G 0.291430 -1.3771e-05
10:8213817 T G 0.076371 -2.4144e-05
10:8218313 A C 0.107524 -3.3763e-05
10:8223091 T C 0.126250 -1.0571e-05
10:8223215 G A 0.048554 -2.8005e-05
10:8229631 A G 0.074316 -4.2390e-06
10:8232008 G A 0.713332 6.8166e-05
10:8232800 A G 0.040281 -6.7406e-05
10:8237770 C T 0.781436 -3.0094e-05
10:8239707 G A 1.600935 2.5442e-05
10:8240989 A G 0.171081 3.0161e-06
10:8242383 G T 0.337342 -3.4018e-06
10:8247228 A G 0.362630 -2.8505e-05
10:8252399 C G 0.088533 -2.2114e-05
10:8255315 T C 0.257891 -8.4618e-06
10:8263602 C T 0.294968 1.9465e-05
10:8264154 A G 0.552121 5.7928e-06
10:8266243 T C 0.114409 -2.8065e-05
10:8268608 A G 0.121212 -2.8377e-05
10:8269939 A G 0.840098 -2.1727e-05
10:8272551 C A 1.199683 4.6081e-05
10:8273612 A C 0.055296 -1.0288e-07
10:8276987 C G 0.374857 1.0539e-05
10:8284204 C A 0.343204 -2.7600e-05
10:8287240 A G 0.129885 1.5861e-05
10:8291044 A G 0.026428 -4.8929e-06
10:8291668 C A 0.090646 -1.6056e-05
10:8293266 T C 0.655105 -4.4168e-05
10:8294074 A G 0.130632 9.2116e-08
10:8308447 A C 0.164885 -9.0968e-06
10:8310084 G A 0.123040 -1.2066e-05
10:8318449 C T 1.238539 -6.8967e-06
10:8322831 A G 0.040894 1.0782e-05
10:8323740 A G 0.057970 -6.0363e-06
10:8329670 C T 0.739750 4.0478e-05
10:8329986 C T 0.155861 -6.4072e-06
10:8331259 T A 1.863130 3.8562e-06
10:8332041 T C 0.098913 -9.4008e-06
10:8334463 A G 1.379775 -8.2671e-06
10:8336375 T G 0.087800 3.1777e-06
10:8336932 G T 1.154440 6.1222e-06
10:8343676 A G 0.057065 1.1460e-05
10:8344977 C A 0.332321 -1.9774e-05
10:8345079 A G 0.028206 -1.1619e-05
10:8346599 G A 0.099212 1.7151e-05
10:8347376 A G 0.022201 -2.5977e-05
10:8348621 T G 0.039414 5.3156e-06
10:8349453 G A 0.227834 -1.7556e-05
10:8353494 A C 1.197151 2.0375e-05
10:8355315 T C 0.157140 -2.9698e-06
10:8360216 G A 0.054903 -3.1753e-05
10:8367535 A G 1.450654 2.4219e-05
10:8368757 A G 0.086751 -9.0642e-06
10:8372031 G A 0.708418 4.9530e-06
10:8374301 C T 0.087134 -5.7287e-06
10:8376626 T C 0.287934 1.9095e-05
10:8376944 G A 0.180315 2.4562e-06
10:8380137 A C 0.255839 2.4012e-06
10:8380705 A G 0.122004 1.6840e-05
10:8381417 G C 0.084177 -1.0968e-04
10:8381961 C A 0.070376 1.4572e-05
10:8382052 T C 1.506222 -4.5908e-06
10:8382423 G T 0.035065 -6.8072e-06
10:8383911 T G 1.957061 -4.3724e-05
10:8385244 C T 0.430932 8.2380e-06
10:8387006 T C 1.311145 1.9175e-05
10:8388047 T C 0.767258 2.8204e-05
10:8390490 T C 1.317718 2.5744e-05
10:8392829 T C 0.236936 -1.0849e-05
10:8395699 A C 1.594814 7.7773e-06
10:8398914 T C 0.494093 -1.8477e-05
10:8401065 T C 0.301888 -2.3798e-05
10:8401696 C T 1.017888 -1.7637e-05
10:8402753 A G 0.033705 -2.0799e-05
10:8403740 A G 0.041053 1.9967e-06
10:8408727 A G 0.298035 -3.5938e-05
10:8408869 T C 0.386640 9.7045e-06
10:8410740 A G 0.028534 -1.7204e-05
10:8418090 A G 0.572888 -1.9383e-05
10:8418226 C T 0.372751 2.4874e-06
10:8420018 T G 0.777547 5.8962e-06
10:8421849 T C 0.417352 9.5291e-07
10:8425484 C T 0.497436 -5.0326e-06
10:8427333 A G 0.960148 -1.6888e-05
10:8431426 G A 0.092165 -9.3239e-06
10:8432039 G A 1.519329 1.2645e-05
10:8432931 A G 0.474511 -3.8048e-06
10:8433016 G A 0.047908 -1.2759e-05
10:8434884 C T 0.297386 -3.4898e-06
10:8439672 T C 0.290768 2.9563e-05
10:8442674 G A 0.765346 -1.5150e-07
10:8443513 A G 0.191750 -8.8248e-06
10:8444689 G T 0.232336 -2.1375e-05
10:8444796 T C 0.044133 -7.3114e-07
10:8445039 C T 0.077465 6.4984e-06
10:8445316 G C 0.749510 4.5591e-06
10:8445655 G A 0.115782 -1.8721e-05
10:8445737 T C 1.909393 -2.0223e-05
10:8447663 A G 0.556383 -1.4572e-05
10:8449891 A C 0.759189 -1.1290e-05
10:8455084 C T 0.215127 2.9087e-05
10:8455663 G A 0.618294 -1.4143e-05
10:8458829 A C 0.802634 3.1105e-06
10:8463635 T C 1.054845 -4.5128e-06
10:8464929 T C 0.126665 1.1859e-05
10:8467173 G A 0.134098 -9.0350e-06
10:8468686 G A 0.656900 2.1914e-06
10:8478441 G A 0.026006 -8.1519e-06
10:8481234 A C 0.247517 1.0085e-05
10:8482563 T C 0.135166 -1.5211e-05
10:8489241 G C 0.531293 3.2528e-06
10:8495758 T C 0.086083 2.0513e-05
10:8499157 C T 0.043955 -1.1184e-06
10:8499953 T C 0.488951 1.4887e-05
10:8501490 T C 0.185486 -1.6202e-05
10:8501758 G A 0.195100 2.6024e-05
10:8501821 G A 0.045195 -3.1223e-05
10:8503682 T G 0.159380 5.0429e-06
10:8508042 C T 0.103023 1.0996e-05
10:8508704 T C 0.327822 -8.8809e-06
10:8509156 G C 0.150275 -2.7110e-06
10:8509562 C G 1.714926 1.6769e-05
10:8511627 G A 0.777998 -3.2463e-05
10:8512854 C T 0.197921 3.1554e-05
10:8513101 A C 0.135783 6.6502e-06
10:8513788 G A 0.033325 -1.3616e-06
10:8516447 T G 0.061947 2.5505e-05
10:8523218 G A 0.492324 -3.6077e-06
10:8523708 T G 1.139522 2.3851e-05
10:8523830 T G 0.257293 2.2188e-05
10:8525927 T C 0.139269 5.6779e-06
10:8530266 T C 0.127642 -1.1237e-05
10:8537007 G T 0.895040 3.4109e-07
10:8546021 G A 0.812755 -5.8229e-06
10:8546904 T G 1.097745 -2.7354e-05
10:8547181 C G 0.200884 -1.0159e-05
10:8547259 A G 0.447616 -1.5545e-05
10:8547263 T C 0.456308 -7.5300e-06
10:8547853 C T 1.648704 1.2781e-05
10:8549004 A G 0.291858 1.2309e-06
10:8549341 T G 0.112176 -6.4692e-06
10:8551242 T C 0.985985 2.2853e-05
10:8557228 G A 0.382164 1.1295e-05
10:8558388 G A 0.457048 -1.8066e-06
10:8563593 A G 0.703069 1.4130e-05
10:8563896 T C 0.331168 -7.4027e-06
10:8565001 T C 1.129288 2.0723e-05
10:8565177 A G 0.028018 2.4943e-05
10:8572005 A G 0.047486 -2.7567e-06
10:8572807 A G 1.447453 -7.5980e-06
10:8577336 A G 0.212530 -1.8377e-05
10:8580328 A G 1.832162 1.5983e-07
10:8592390 A C 0.103772 -3.9761e-06
10:8602516 G A 0.869566 1.2572e-05
10:8607075 G A 0.030108 -1.1217e-05
10:8607737 G T 0.198576 6.3568e-06
10:8607841 C T 0.147558 4.9724e-05
10:8608790 G A 1.004505 7.1873e-06
10:8615079 G C 0.534987 -2.9138e-05
10:8615200 A G 0.025363 -1.4795e-05
10:8616127 C T 0.249419 -1.0229e-06
10:8619792 A G 0.097109 -6.7921e-06
10:8619963 T C 0.104671 -1.0900e-05
10:8621648 A C 1.047327 -3.3245e-05
10:8623399 G C 0.639233 -4.1506e-05
10:8623549 G C 0.225647 1.0129e-05
10:8623589 C T 0.263243 9.3920e-06
10:8626617 T C 0.271296 8.8360e-07
10:8630937 C T 0.054932 1.7405e-06
10:8637564 C T 0.026726 -7.5828e-06
10:8638235 C T 0.722044 -1.7175e-06
10:8643382 T G 0.092922 -5.7159e-06
10:8644267 T C 0.203818 1.0359e-05
10:8650841 T C 0.775473 -2.2621e-05
10:8655782 A C 0.077656 -2.9685e-06
10:8667035 C T 0.577108 -1.7552e-05
10:8668216 A G 1.938190 9.7632e-06
10:8678419 C T 0.292403 1.4353e-05
10:8678510 C T 0.075894 2.6955e-05
10:8683612 A G 0.038895 -6.0738e-06
10:8683836 T C 0.025603 -4.9442e-06
10:8685480 A G 0.021955 1.6645e-05
10:8688043 T C 0.122436 7.6726e-06
10:8688442 T G 0.087222 -9.3791e-06
10:8691448 A G 0.067812 -7.5712e-06
10:8693169 C T 0.387591 9.8563e-06
10:8701219 A G 0.655413 -2.9115e-05
10:8701854 C T 0.061917 -1.1805e-05
10:8707338 G A 0.028310 -5.2946e-06
10:8708668 C A 1.492122 -3.5114e-05
10:8715546 G A 0.066186 -4.9362e-06
10:8724683 C T 0.102020 3.1620e-05
10:8731255 T C 1.039021 -2.2038e-05
10:8739042 A G 0.397140 -3.7146e-06
10:8741450 A G 0.133001 7.8626e-06
10:8748671 G T 0.088984 -4.5675e-06
10:8755919 C T 0.031338 -4.5218e-05
10:8756804 C T 0.433334 -6.9177e-07
10:8762088 A G 0.078296 1.8776e-05
10:8771258 T C 0.063527 -1.1850e-05
10:8771768 C A 0.404582 -1.7952e-05
10:8776296 T G 0.375506 8.7601e-06
10:8776689 C G 0.198307 2.5503e-05
10:8777008 C T 1.661636 1.1442e-04
10:8777056 C T 0.045455 6.9181e-06
10:8786343 C T 1.740675 2.4726e-05
10:8788259 A G 0.129236 -1.4785e-05
10:8791459 G A 1.741785 2.7259e-05
10:8794724 T G 0.040881 -1.0767e-06
10:8817839 T G 0.567588 5.4111e-06
10:8821299 T C 1.233417 -7.9877e-06
10:8824547 A C 0.086446 -2.0390e-05
10:8824637 T C 0.097595 6.6112e-06
10:8836372 T C 0.080750 2.4559e-05
10:8838945 A G 0.050064 4.2987e-05
10:8839798 T C 0.209447 1.3761e-05
10:8843004 A G 0.508952 2.9759e-05
10:8849041 C T 1.162759 -1.4616e-05
10:8852621 G A 1.670312 1.2497e-05
10:8857722 C T 0.035000 6.0372e-06
10:8858017 G A 0.021137 -7.2169e-06
10:8858842 A G 0.434460 -3.4336e-05
10:8865747 T G 0.116898 -1.0838e-05
10:8874340 C T 0.267933 2.5164e-05
10:8877106 G A 0.229493 -6.2438e-05
10:8881091 C T 0.026346 3.9632e-06
10:8882223 G T 0.033867 9.7843e-06
10:8896341 C T 0.073719 5.8737e-06
10:8898915 G C 0.061372 3.2773e-05
10:8899373 C T 0.038301 1.0158e-05
10:8913813 C T 1.259747 2.1488e-05
10:8914572 A G 0.107528 -1.0104e-05
10:8918009 G C 0.080136 7.6380e-07
10:8925373 G T 1.471356 -3.3093e-06
10:8925602 T C 0.062969 1.1368e-05
10:8926204 C T 1.031306 8.2375e-06
10:8936088 T C 1.600273 -2.8383e-05
10:8941089 G C 0.022597 -3.0222e-05
10:8944052 G A 0.233829 2.9582e-05
10:8949378 T C 0.178926 -8.3583e-05
10:8960714 G A 1.445938 6.6650e-06
10:8961922 T C 1.212017 -1.5305e-05
10:8966734 T C 1.008439 -3.4700e-05
10:8972018 A G 0.102925 5.7072e-05
10:8976044 C T 0.103866 6.0825e-05
10:8978369 T G 0.067442 2.6312e-05
10:8981108 T C 0.039132 -1.1278e-05
10:8982241 A C 0.862513 -1.8919e-06
10:8984955 A C 0.082259 1.5579e-05
10:8985952 A G 0.718343 -8.1530e-07
10:8986335 C T 0.140122 -5.0944e-05
10:8990620 C T 0.067964 6.5841e-06
10:8998729 A C 0.063625 -4.2973e-05
10:9002169 T A 0.973391 -2.9328e-05
10:9002606 C A 0.218152 -5.7821e-06
10:9012248 A G 0.047022 -6.9160e-06
10:9012260 A G 0.046649 -1.2457e-05
10:9018423 G T 0.584330 -8.0083e-06
10:9018484 C A 0.042553 -7.1211e-06
10:9021475 T C 0.032192 3.1764e-05
10:9024518 A G 0.422337 -1.6165e-05
10:9029721 T C 0.700725 -1.9188e-07
10:9034982 T C 0.034964 2.3521e-05
10:9036982 C G 0.303501 5.6681e-05
10:9037273 C T 0.171243 5.1720e-05
10:9038357 C T 0.126201 2.8173e-05
10:9038727 G A 0.157244 3.0362e-05
10:9049253 T C 0.208405 -3.3040e-05
10:9051715 G A 0.059652 -1.3728e-05
10:9055289 T C 0.106090 4.8778e-05
10:9058671 A G 0.847196 -2.1092e-05
10:9061370 T C 1.622653 5.6934e-06
10:9063889 G T 0.023604 9.2486e-06
10:9068164 G T 0.456512 -4.4804e-06
10:9071967 A G 0.042105 -2.3080e-05
10:9072316 T C 0.057672 -1.3004e-05
10:9076156 C T 0.076254 2.9020e-06
10:9076230 T C 1.443997 3.2952e-05
10:9078999 G A 0.245209 1.9678e-06
10:9081809 G A 0.025240 2.2739e-05
10:9090225 G A 0.099037 -1.0205e-05
10:9106927 G A 0.064543 -1.2643e-05
10:9108558 T C 0.388194 6.6007e-05
10:9111300 C T 0.058996 4.3228e-06
10:9111541 A C 0.061164 4.5238e-06
10:9113884 C T 0.061492 6.4573e-06
10:9128775 T C 0.268472 -2.6270e-06
10:9128992 A G 0.032066 -5.5249e-06
10:9133847 T C 0.370274 1.0502e-04
10:9134927 A C 0.040206 -4.0893e-05
10:9137374 C T 0.056068 2.4821e-05
10:9140808 G A 0.145939 -1.5269e-05
10:9149380 C G 0.107752 2.0692e-05
10:9158598 A G 0.032916 1.3180e-06
10:9163641 C T 0.050375 1.5870e-06
10:9172233 C T 1.664421 2.8894e-05
10:9174790 C T 0.782702 -6.9019e-06
10:9190859 T C 0.078293 2.8756e-06
10:9191149 C T 0.905991 -2.6190e-05
10:9194006 C T 0.890995 -2.0379e-05
10:9201309 T C 0.129207 -9.1605e-06
10:9208204 C G 0.104960 2.2313e-05
10:9217032 C A 1.167731 1.5857e-05
10:9221957 C T 0.775720 -6.1052e-07
10:9222228 C A 0.271728 -3.7283e-05
10:9223010 C T 1.583596 7.7437e-05
10:9230514 G A 0.178826 2.1285e-05
10:9255533 C T 0.345145 -2.2346e-05
10:9260741 G A 1.654388 4.3053e-05
10:9261533 C T 0.564702 2.1291e-05
10:9274340 T C 0.048457 -8.4051e-08
10:9274445 C A 0.066682 -3.1359e-05
10:9285981 G C 1.194623 1.3631e-05
10:9286417 T C 0.042170 3.7575e-06
10:9293648 A C 0.027168 3.9666e-06
10:9300831 G A 0.407526 2.5828e-05
10:9301775 G A 1.979817 9.4052e-06
10:9305690 A C 0.100264 2.7459e-05
10:9305961 T C 0.024178 -8.7236e-07
10:9311512 T G 1.584424 -1.6037e-05
10:9328651 T C 0.184464 -5.5870e-06
10:9330174 G A 0.902096 -1.7300e-05
10:9332707 A G 0.832025 2.5651e-06
10:9347499 T C 0.051839 1.5128e-05
10:9354765 T C 0.029686 -1.2891e-05
10:9355367 A G 0.069169 1.3040e-05
10:9355667 A G 1.145939 -4.5798e-06
10:9357564 G A 0.058363 7.0710e-06
10:9358862 A G 1.856356 1.9789e-05
10:9359673 A G 0.107096 4.2139e-05
10:9361594 G A 0.314125 2.9472e-05
10:9364546 C T 0.060437 -1.5717e-05
10:9368601 A G 1.804173 -3.8820e-05
10:9375155 G A 0.324933 1.9835e-05
10:9381849 C T 0.130210 1.8826e-06
10:9386524 T C 0.045575 -1.8837e-05
10:9390134 A G 0.105314 2.2805e-05
10:9393484 A C 0.081743 -2.4294e-06
10:9398565 C T 1.821311 5.0991e-06
10:9401270 G A 0.084210 3.1343e-05
10:9404746 A G 0.053861 1.6335e-05
10:9409930 G A 1.502311 -1.4082e-05
10:9418291 C T 0.113231 -5.9820e-06
10:9418901 A G 0.410509 -4.3951e-05
10:9419161 G A 0.063537 1.6625e-05
10:9420356 C T 0.094863 3.5733e-05
10:9426829 A T 0.141830 -1.6166e-05
10:9429516 T C 0.256349 4.0347e-05
10:9437527 A G 0.115337 -4.6307e-06
10:9439856 C T 0.035272 6.8918e-06
10:9446461 T C 1.823025 -5.6269e-05
10:9453832 A C 0.034610 5.2451e-06
10:9456889 C T 0.085450 -1.4170e-06
10:9459626 T C 0.962371 -5.3694e-05
10:9475850 T C 0.072233 -2.5622e-05
10:9489763 T G 0.241788 4.3390e-05
10:9490959 A G 0.115659 -3.9855e-06
10:9493837 A G 0.240370 4.2731e-05
10:9500904 C T 0.051923 1.7987e-05
10:9507015 T C 0.029284 1.4501e-05
10:9516007 A C 0.315410 1.3891e-05
10:9524819 C T 0.046146 2.3260e-05
10:9537541 T C 0.188806 -4.6800e-06
10:9540194 A G 0.321532 -4.5645e-05
10:9571028 T C 0.154313 1.5911e-05
10:9575095 C T 1.236971 -2.8910e-05
10:9577527 T G 0.109907 7.5622e-06
10:9583878 T C 0.107284 5.1757e-06
10:9591347 T C 1.137542 -8.2739e-05
10:9592289 T C 1.779745 -2.3580e-05
10:9598351 A G 0.129859 2.6535e-05
10:9615445 C A 0.063667 -6.7846e-06
10:9615587 T C 0.109501 -3.8393e-05
10:9616551 T C 0.342217 1.6209e-05
10:9619109 G A 0.124413 -8.4310e-06
10:9620025 C T 0.041530 5.5592e-05
10:9620193 C T 0.069587 -2.7632e-05
10:9622244 G C 0.918423 -3.7382e-05
10:9634307 C G 0.098157 3.0053e-05
10:9637947 T C 0.161282 3.1366e-05
10:9640544 C T 1.144800 -3.3875e-05
10:9640789 G A 0.041245 -1.6896e-05
10:9647540 C G 0.105762 -2.8240e-05
10:9656808 C T 0.051463 1.1087e-05
10:9668691 A T 0.022007 -1.1295e-05
10:9671127 C T 0.307980 4.1103e-06
10:9677086 T C 0.436469 2.8820e-05
10:9677737 T C 0.070204 1.7802e-05
10:9677794 C T 0.120287 4.6316e-06
10:9687437 T C 0.143754 -1.8703e-05
10:9689033 A C 0.025132 9.3794e-06
10:9721172 A G 0.054397 1.9757e-06
10:9721782 A G 0.081473 -2.4679e-06
10:9733549 G A 1.726503 -6.8932e-06
10:9749448 G T 0.276587 1.9017e-05
10:9751308 C T 0.830815 1.3599e-05
10:9752045 C T 0.170338 -1.1565e-04
10:9761377 C T 0.053365 -2.9967e-05
10:9800450 T C 0.024409 1.3531e-05
10:9803548 A G 0.068188 -2.1280e-05
10:9803669 A C 0.059723 -2.1329e-05
10:9812644 G C 0.026213 -3.8252e-05
10:9820168 T C 0.025577 1.0326e-05
10:9826945 A G 0.555140 7.2505e-05
10:9847922 T C 0.069688 3.3828e-05
10:9870680 C T 0.479597 2.6025e-05
10:9875855 G A 0.223517 -4.5291e-05
10:9876065 C T 0.389671 1.2280e-05
10:9886680 C T 0.131602 -2.0021e-05
10:9905281 T C 0.120089 1.2877e-06
10:9911665 A C 1.940936 1.3021e-05
10:9911908 A G 0.105340 -1.0405e-04
10:9914419 G A 0.040761 -1.1390e-05
10:9933377 G A 0.122932 -9.8230e-06
10:9934760 T C 0.248293 2.3601e-06
10:9937912 C T 0.502373 2.7656e-05
10:9939034 A G 0.751146 -1.6971e-05
10:9942126 T C 0.067383 1.0252e-05
10:9951151 T C 0.140466 -3.4156e-06
10:9951343 G A 0.095625 2.8550e-05
10:9954263 C T 0.110472 -1.0733e-05
10:9961611 A G 0.951650 -2.5520e-05
10:9963835 A C 1.358628 1.2872e-05
10:9964571 T C 1.905806 1.4165e-05
10:9964708 C A 0.403050 -1.7152e-05
10:9971852 T C 0.071161 9.7454e-06
10:9973626 G A 0.063050 -7.3427e-06
10:9975004 T C 1.028528 1.4062e-05
10:9986481 C A 0.050534 2.9165e-05
10:9987429 A G 0.088949 -4.3088e-05
10:9988078 G A 0.773558 1.0652e-06
10:9994221 G A 0.122890 -7.7770e-06
10:9995083 C T 0.896844 -2.2157e-06
10:10006344 T G 0.042699 7.4849e-06
10:10009246 G C 0.157001 1.5942e-05
10:10017832 C T 0.914820 -4.7064e-06
10:10018250 A C 0.022604 7.0557e-06
10:10029766 A G 0.338793 -3.3836e-05
10:10032926 C T 0.792300 9.7679e-07
10:10036241 A G 0.051407 2.9034e-05
10:10046478 G A 0.036019 2.0529e-05
10:10062069 A G 0.061882 8.5592e-06
10:10063826 G A 0.074216 7.0495e-06
10:10066403 T C 0.858664 1.0302e-05
10:10067177 C T 0.090247 9.9105e-06
10:10072835 C A 0.068503 -8.0119e-06
10:10074463 T C 0.947888 1.5331e-05
10:10081372 C T 0.570532 -2.7692e-05
10:10081419 C T 0.093866 7.8200e-05
10:10082118 A G 0.040579 5.3879e-06
10:10082656 C G 0.151622 -6.2803e-06
10:10083583 C A 1.751185 -1.9185e-06
10:10086553 A G 0.121981 1.1768e-05
10:10087031 A G 1.755804 -2.9119e-05
10:10088322 T C 0.189744 1.6686e-05
10:10099425 C T 1.035172 5.9948e-05
10:10100700 G A 1.731797 5.5246e-06
10:10103069 G A 0.097011 -1.2227e-05
10:10121843 G A 0.210618 2.7575e-05
10:10123880 G A 0.033841 2.1699e-05
10:10130224 G A 0.477013 2.6186e-05
10:10134319 A C 0.148912 9.2273e-06
10:10134955 T C 0.106973 -1.4654e-05
10:10148097 G A 0.146332 1.5414e-05
10:10154434 G A 0.232310 4.9322e-05
10:10156304 C T 0.163590 3.5905e-05
10:10158413 A G 0.107693 1.1648e-05
10:10160452 T C 0.161019 2.5375e-05
10:10161515 T C 0.076416 7.3086e-06
10:10162933 C T 0.198047 1.3082e-06
10:10170208 C T 0.147020 -9.5201e-06
10:10170246 T C 0.044267 9.3884e-06
10:10170933 C A 0.072087 1.4762e-05
10:10174763 C T 0.285581 5.0471e-06
10:10175787 T C 0.134773 -1.1161e-05
10:10177333 C A 0.066572 -4.3020e-05
10:10180561 C T 0.352042 1.5599e-05
10:10183941 A C 0.051190 1.6196e-05
10:10185461 T C 1.175567 -3.1004e-05
10:10188456 G A 0.461170 -2.9509e-05
10:10188677 G A 1.328971 -4.1030e-06
10:10188783 G A 0.725724 -2.2713e-06
10:10190692 G A 0.342003 -4.5775e-06
10:10199823 C T 0.871199 1.5744e-05
10:10200703 C T 1.572473 2.9645e-05
10:10218993 T C 0.143504 -1.9801e-06
10:10219986 T C 0.252710 1.7818e-05
10:10220774 C T 0.080993 1.0497e-05
10:10228427 G T 0.784461 2.6606e-05
10:10230394 G A 0.538291 5.4454e-06
10:10239925 T C 0.182480 2.2393e-05
10:10242101 G A 1.556942 6.1670e-05
10:10242106 A G 0.445882 2.4449e-05
10:10243764 C T 0.809756 -1.5272e-05
10:10247218 A C 0.141560 -6.2836e-06
10:10248165 A G 0.529079 1.6590e-05
10:10248842 A G 0.425135 2.0172e-05
10:10249027 T C 0.364097 -6.5451e-05
10:10249791 C T 0.103470 -9.3798e-06
10:10249897 C T 0.290790 -2.4722e-06
10:10249927 T C 0.144141 -1.1019e-06
10:10251698 T C 0.487861 7.8789e-05
10:10252995 T C 0.565478 1.4782e-05
10:10258487 T C 1.639441 -7.9590e-05
10:10260293 C T 1.841578 -1.6349e-05
10:10263037 C T 0.740074 2.0609e-05
10:10267681 G A 1.860793 -7.9651e-06
10:10267839 T C 0.109031 1.5458e-06
10:10274871 G A 0.032965 3.7331e-05
10:10275328 T G 0.063440 1.2403e-05
10:10277279 T C 0.104175 1.7796e-05
10:10277345 C T 0.372274 -4.3079e-05
10:10286431 C T 0.047399 7.4257e-06
10:10290972 C T 0.601964 6.6616e-06
10:10296276 T C 0.388025 -2.3920e-05
10:10297939 A C 0.051193 1.2571e-05
10:10305616 G A 1.848267 -1.5348e-05
10:10307717 A G 0.090315 6.2762e-06
10:10310662 C G 0.773724 2.1800e-05
10:10313948 C T 0.094642 3.5926e-05
10:10329573 T C 0.056442 -5.3443e-06
10:10329821 A G 0.061593 6.2990e-06
10:10332249 G A 0.042472 -2.7328e-05
10:10334826 C T 0.991447 -1.6214e-05
10:10335632 T C 0.089416 1.6178e-06
10:10341559 T C 0.277590 -6.5747e-06
10:10353552 G A 0.079568 3.4620e-05
10:10358312 G A 0.037382 -2.9559e-05
10:10358544 T C 0.063719 1.4381e-05
10:10366119 G A 0.882488 2.9762e-06
10:10370899 G A 0.054624 -1.7352e-05
10:10376622 A C 0.026638 -2.8295e-05
10:10377130 A G 0.767816 6.0612e-06
10:10383879 T G 0.176028 -9.2810e-06
10:10385079 A G 0.848433 1.6020e-05
10:10388674 G A 0.025691 1.5098e-05
10:10401580 G A 1.865509 4.5516e-06
10:10405754 G A 0.110494 2.7781e-05
10:10408075 T C 0.173515 -2.9100e-06
10:10409365 T G 1.347362 -2.1878e-05
10:10414503 G T 0.932724 2.5703e-05
10:10415512 C A 0.334317 -1.0814e-05
10:10417337 G T 0.078578 -1.0497e-04
10:10417509 T G 0.220307 3.8729e-05
10:10423468 G A 0.062252 3.9972e-05
10:10424791 G T 0.024266 7.1681e-06
10:10428079 A G 0.079247 -9.8120e-06
10:10433642 T C 0.026577 4.1126e-05
10:10439480 C T 0.327192 -1.0067e-04
10:10450496 A G 0.144352 2.6210e-05
10:10457646 C G 0.068490 2.1077e-05
10:10460655 A C 1.127343 -2.0626e-05
10:10466430 G T 0.098913 5.1114e-06
10:10478418 A G 0.645027 -1.1611e-05
10:10487742 A G 0.512191 8.8475e-06
10:10491364 T C 0.099689 4.1657e-05
10:10493825 G A 1.154482 2.7686e-05
10:10495727 C T 0.046143 -1.3271e-05
10:10508146 A G 0.794864 -1.2167e-05
10:10512128 A C 0.057633 6.4928e-06
10:10517875 G T 0.294792 6.6080e-05
10:10536465 A G 0.097436 -2.7741e-05
10:10539802 T G 0.085472 2.5291e-05
10:10540164 T C 1.377840 3.2979e-05
10:10540465 A T 0.450910 -3.0674e-05
10:10542851 C A 0.690683 1.3433e-04
10:10549795 C A 0.088056 2.6572e-05
10:10550265 T C 0.071402 -6.2094e-06
10:10553567 A G 0.912911 1.3039e-05
10:10559149 G A 0.125068 -4.7360e-06
10:10559645 G T 0.664628 1.2641e-05
10:10565427 C T 0.176157 -5.0645e-07
10:10568827 T C 0.063654 1.1342e-05
10:10574494 C T 1.048402 -2.3850e-05
10:10574566 A C 1.217993 -1.3755e-05
10:10579021 A G 0.134578 2.2680e-05
10:10579544 G T 0.147740 -4.2347e-05
10:10580714 C T 0.021569 4.0941e-05
10:10580977 A G 0.213572 -2.4533e-05
10:10581144 C A 0.179251 1.0096e-05
10:10581764 G A 0.941773 -2.1176e-06
10:10587980 A G 0.045912 -1.8045e-05
10:10594175 C T 0.055961 1.7301e-05
10:10594364 T C 0.130158 -4.3268e-05
10:10603156 G A 0.257852 1.5969e-05
10:10604381 T G 1.002642 2.4178e-05
10:10607497 T C 0.801326 2.6541e-05
10:10609461 T C 0.038427 1.6891e-05
10:10618947 G A 0.123809 1.9419e-05
10:10624429 A C 0.498474 1.3397e-05
10:10625200 C T 0.044445 -2.1994e-06
10:10632421 C A 0.724150 7.7676e-05
10:10638836 T C 1.759244 4.5102e-05
10:10641360 T C 0.047866 -6.6407e-06
10:10646355 T C 0.501795 -4.4133e-05
10:10650889 T G 0.932526 -2.8422e-05
10:10657491 C T 0.125643 4.2614e-05
10:10658260 G T 0.030884 3.1558e-06
10:10667223 G A 0.094434 1.4820e-05
10:10670173 T C 0.112364 -4.5213e-06
10:10679038 G A 0.758209 1.1100e-04
10:10690733 A G 0.370777 4.9985e-06
10:10691040 T C 0.887058 -3.2164e-05
10:10704884 G A 0.465227 -3.2724e-05
10:10706864 T C 0.442669 -4.6379e-05
10:10709929 A G 0.021724 -8.2221e-05
10:10711373 A G 0.058240 1.5048e-05
10:10723402 G A 0.514950 -3.3515e-05
10:10740857 G A 0.045617 1.6096e-05
10:10741475 A G 1.510137 -1.6044e-06
10:10747631 T C 0.058886 1.4204e-05
10:10754319 G A 0.191896 2.7949e-05
10:10763500 T C 0.484394 -2.6160e-05
10:10773755 C T 0.378778 -1.3569e-05
10:10774024 G A 0.075501 6.2831e-06
10:10774824 T C 0.538930 3.3783e-05
10:10775993 G A 0.402680 -7.5493e-06
10:10776143 A G 0.358735 1.8238e-05
10:10777944 G C 0.045344 8.4552e-06
10:10783592 C A 0.057574 2.1365e-05
10:10786190 C T 0.826936 -1.8619e-05
10:10789461 T C 0.692111 -1.0471e-05
10:10790943 C T 0.083392 -5.2476e-06
10:10791914 C A 0.215335 8.9645e-06
10:10800504 T G 0.099475 1.6116e-05
10:10800948 A G 1.004560 -1.6715e-05
10:10807578 C T 0.472625 1.4082e-05
10:10828656 T C 0.250954 6.7638e-07
10:10846404 C T 1.333713 -1.3274e-05
10:10847278 C T 0.144043 2.3576e-05
10:10868918 A G 0.039291 5.8294e-05
10:10874408 A G 0.922006 2.1628e-05
10:10887163 C T 0.048895 -1.8079e-05
10:10889014 C T 0.337475 7.1942e-06
10:10898780 A G 0.390658 -7.3690e-05
10:10915790 A C 0.172840 -1.4103e-05
10:10918923 A G 0.094665 1.6289e-05
10:10919636 G C 0.046977 -7.6380e-06
10:10924609 T C 0.401181 -3.5429e-05
10:10928268 G T 1.027268 -2.4808e-05
10:10940356 A G 0.914028 -3.8483e-05
10:10945351 C T 0.415966 2.0159e-05
10:10951833 C T 0.057396 -2.3798e-06
10:10952991 T C 0.046253 -5.1146e-05
10:10953691 C T 1.638688 -2.9961e-06
10:10954885 T G 0.053816 2.0463e-06
10:10964820 G A 0.028644 -2.1080e-05
10:10964972 A G 0.476938 9.3888e-06
10:10968203 T G 0.097232 -2.0177e-05
10:10972830 C A 0.042637 1.8398e-05
10:10973316 T C 1.355700 1.4436e-05
10:10974256 G A 0.483115 1.0601e-05
10:10978403 G T 0.078101 1.3278e-05
10:10982823 C T 0.631492 -3.7435e-05
10:10989701 T C 0.784415 -6.1351e-05
10:10990498 C T 0.021452 -1.1948e-05
10:10996596 G T 0.433211 -6.5825e-05
10:11001612 C A 0.155056 2.1996e-05
10:11008489 A C 0.043627 2.9425e-06
10:11010873 C T 0.091815 6.6688e-06
10:11017663 G A 0.035652 -3.0272e-05
10:11024749 A G 1.104931 -4.0232e-05
10:11025468 T C 0.069668 -3.1414e-06
10:11032058 C T 1.746355 2.1200e-06
10:11043296 C T 0.079834 -4.0305e-05
10:11050374 T C 0.213546 1.6490e-05
10:11061290 G A 0.220109 5.1969e-05
10:11061525 T C 0.034493 -4.6993e-06
10:11064956 T C 0.151067 4.4442e-05
10:11067231 A G 0.064735 -3.0940e-05
10:11068797 T C 1.754119 -1.2076e-05
10:11073891 T C 0.165375 -1.3686e-05
10:11074895 G C 0.030137 -2.1617e-06
10:11075934 A G 0.092104 3.6922e-06
10:11076874 T G 0.663048 -3.6056e-05
10:11086358 A G 0.022721 1.7813e-05
10:11090393 A G 0.222307 -3.8156e-05
10:11090485 G T 0.494657 5.7454e-06
10:11101682 C A 0.052446 1.2057e-05
10:11110195 C T 1.114240 -3.9117e-05
10:11119859 T C 0.040342 -2.8783e-05
10:11124672 G A 0.034058 2.2675e-05
10:11125366 A C 0.067432 -7.0645e-05
10:11140531 C T 0.299664 -1.9166e-05
10:11140865 A G 0.057422 2.3602e-05
10:11141731 T C 1.063109 -6.3656e-05
10:11146233 C T 0.081256 1.1492e-05
10:11147074 T C 0.135734 -4.4041e-06
10:11147281 T A 0.032848 5.5299e-05
10:11147343 C T 0.087530 2.9288e-06
10:11148581 T C 0.066114 -3.6448e-05
10:11158733 T C 0.064264 5.7617e-05
10:11159792 G A 0.069259 -5.4241e-06
10:11161316 C T 0.938167 -3.4523e-05
10:11162053 T G 0.122618 -4.2676e-05
10:11163996 A C 0.112792 1.4533e-05
10:11166802 A G 0.358550 -2.5547e-05
10:11167187 G A 0.268751 -6.4809e-05
10:11173136 C T 0.242866 5.2403e-05
10:11173591 G A 0.399931 -1.7319e-05
10:11177262 A C 0.085411 1.7008e-05
10:11188810 A G 0.036931 -2.9526e-05
10:11198426 T C 0.510990 1.5976e-05
10:11198564 G A 0.033250 -3.3748e-05
10:11198793 C G 0.121744 2.2036e-05
10:11200007 A G 0.075345 -4.9184e-06
10:11203971 T G 0.062732 9.8618e-06
10:11204303 T G 0.142940 -4.0933e-06
10:11205224 G A 0.329159 -6.0352e-06
10:11209955 C T 1.948197 -6.5242e-05
10:11212453 C T 0.075501 -1.2104e-05
10:11214218 G A 0.546344 1.3063e-05
10:11215298 G A 0.025535 -8.6863e-06
10:11217012 G A 0.065559 4.4534e-05
10:11218115 T C 0.101127 -2.7390e-05
10:11226236 G C 0.096528 1.3543e-05
10:11232306 G A 0.159403 1.7505e-05
10:11237032 T C 1.380557 1.2971e-05
10:11242317 T C 1.613072 6.5661e-05
10:11246251 C T 0.068071 1.3456e-05
10:11249278 C T 1.614701 5.6795e-05
10:11250990 G A 0.185204 -1.3324e-05
10:11263204 C A 1.749286 -5.6127e-05
10:11264507 T C 0.076378 2.8831e-05
10:11271993 C T 0.209278 -1.6316e-05
10:11281305 C T 0.278570 -7.2738e-07
10:11282532 C A 0.165011 3.0589e-05
10:11283916 G A 0.043734 1.0945e-05
10:11284132 A G 1.688612 7.9415e-06
10:11285301 A G 0.717769 -1.9244e-05
10:11291657 T C 0.426687 9.2406e-06
10:11292509 C G 1.727928 2.5383e-05
10:11292799 C T 0.994722 1.1009e-06
10:11292972 G A 0.816410 1.7771e-05
10:11294858 G A 1.560557 -4.1754e-05
10:11295125 T C 0.571476 -1.1602e-04
10:11297433 C T 0.120793 1.8735e-05
10:11298352 T C 0.278988 -9.7071e-06
10:11298964 G A 0.423035 -3.0382e-05
10:11298997 A G 0.693951 1.5738e-05
10:11299735 T A 1.499844 4.5256e-05
10:11300436 T C 0.087128 -2.3496e-05
10:11303780 A C 0.046211 4.1342e-06
10:11304145 G A 0.210414 7.1143e-06
10:11306494 A C 0.090942 2.6191e-06
10:11307330 G A 0.044471 -3.6280e-05
10:11308298 G A 0.167046 -2.6044e-05
10:11311611 G A 0.911791 3.1521e-05
10:11312042 C T 0.885322 -5.9546e-06
10:11312324 C T 0.090955 1.8282e-05
10:11312363 A G 1.137954 -1.3172e-05
10:11314590 T G 1.245540 -1.5664e-05
10:11316236 T C 0.395556 -2.0934e-05
10:11318249 A G 0.245459 3.6382e-05
10:11322197 T C 0.047113 8.8398e-06
10:11323688 T C 0.052530 1.8255e-06
10:11327285 T C 0.538492 -1.0874e-05
10:11328735 T C 0.087527 4.2795e-06
10:11329653 G T 1.789359 2.0064e-06
10:11331112 C T 0.093697 -2.3322e-06
10:11341497 A C 0.131018 -1.1706e-05
10:11343872 T C 1.453172 1.8350e-05
10:11345375 G A 0.080938 -1.5903e-07
10:11347445 G C 0.059217 -1.6068e-05
10:11348449 T G 0.071600 2.2003e-05
10:11348623 C T 0.165634 2.5191e-05
10:11349377 G A 0.026814 -9.7110e-06
10:11351678 C T 0.197859 3.7650e-05
10:11352679 C A 0.094220 1.0432e-05
10:11353201 G A 0.048898 -3.3909e-05
10:11356160 T C 0.514759 -4.2380e-06
10:11358379 G A 0.052797 1.8247e-05
10:11358668 T C 0.080471 -2.1510e-05
10:11358737 T C 0.054056 -9.9615e-07
10:11362567 C T 0.220521 -3.5280e-05
10:11363811 C T 1.481083 3.3256e-06
10:11367447 T C 0.816845 -2.2221e-05
10:11368288 T C 0.113623 -1.5364e-05
10:11368747 A G 0.599079 2.1612e-06
10:11377611 G T 0.052047 -3.6693e-05
10:11380636 A G 0.028865 4.7569e-06
10:11382800 A T 1.388925 7.1892e-06
10:11383024 C T 0.140356 -1.1963e-05
10:11384120 A G 0.554835 2.6436e-06
10:11388353 T C 0.271990 4.7264e-06
10:11388843 C T 1.081334 -1.0558e-06
10:11389546 G C 0.034510 -1.0267e-06
10:11391530 G A 0.107612 -1.2933e-05
10:11395211 A G 0.383442 -3.1599e-05
10:11395889 T G 0.987134 -4.6017e-06
10:11396837 C T 0.106337 -5.7537e-06
10:11398274 A G 0.076890 -3.8353e-06
10:11400146 C G 1.472277 -3.8464e-05
10:11400552 C T 0.034497 3.1811e-06
10:11401130 A G 0.533701 -4.7211e-05
10:11405420 T C 0.389759 -3.1307e-05
10:11412530 A G 1.874614 -1.4072e-05
10:11412855 A C 0.108349 -1.9791e-05
10:11413099 T C 0.036658 -9.0519e-06
10:11414815 G A 0.386094 -2.1159e-05
10:11417845 C T 0.039421 -3.3718e-06
10:11419738 G A 0.120326 1.4097e-05
10:11420979 G T 0.516025 -5.9642e-05
10:11422085 A G 0.029690 1.1864e-05
10:11424447 A G 1.205000 2.2906e-05
10:11424595 T C 0.116632 -2.6109e-05
10:11427494 G A 0.255768 2.1693e-05
10:11430114 G T 0.585018 -3.2340e-05
10:11437451 C T 0.145170 -3.1399e-05
10:11448858 C T 0.073070 1.8585e-05
10:11464056 C T 0.148065 2.6620e-06
10:11468441 A G 0.838420 -5.3813e-06
10:11469343 C T 0.242385 5.9381e-06
10:11471466 G C 0.499364 2.2705e-05
10:11471599 T G 1.883588 -6.1397e-06
10:11475101 G A 0.055958 -2.1069e-06
10:11481869 C T 0.057555 2.0900e-05
10:11482306 G A 0.194399 -6.3848e-06
10:11483765 T C 0.166423 5.6832e-07
10:11484164 G A 0.465951 1.3813e-05
10:11488475 A G 0.111494 -3.7942e-05
10:11489552 G T 0.923204 1.4373e-05
10:11491115 G A 0.216289 -1.5317e-05
10:11491194 A G 0.115801 7.2652e-07
10:11492718 T G 1.582415 -1.2901e-05
10:11495500 C A 0.565699 -2.1558e-05
10:11497448 G C 0.202426 -2.8513e-06
10:11499162 C T 0.147338 3.6347e-06
10:11499355 C T 0.044922 2.0315e-05
10:11504752 C T 0.114337 -7.1105e-06
10:11513242 C T 0.124945 -7.5368e-06
10:11515466 A G 0.030400 1.8357e-05
10:11521115 A C 0.385247 4.4964e-06
10:11524026 A G 0.441205 1.1972e-05
10:11533218 T C 0.026820 1.2536e-05
10:11536425 T C 0.137552 8.7024e-06
10:11541018 G A 0.032406 -1.0013e-06
10:11549875 C T 0.096541 -1.5869e-05
10:11552199 C T 0.207191 -1.1274e-05
10:11553725 A C 0.090078 -5.3166e-05
10:11557399 T G 0.331464 -1.1465e-05
10:11567271 A G 0.107791 2.5359e-05
10:11569387 C T 0.026830 -2.3228e-05
10:11571437 C A 0.051563 -1.9571e-05
10:11587484 A G 0.077540 9.8277e-06
10:11599041 G T 0.184749 6.0584e-06
10:11599541 T C 0.031540 -1.0661e-05
10:11624915 G A 0.023594 1.8968e-05
10:11630331 G A 0.036016 -1.4949e-05
10:11644108 A C 0.437596 1.6205e-06
10:11654457 C A 0.104889 -5.6173e-05
10:11660892 C T 0.029261 1.7482e-05
10:11681558 G A 0.219074 -8.7496e-06
10:11682813 G A 0.139051 -7.0291e-05
10:11684042 A G 0.741006 -1.5655e-05
10:11686428 T C 0.464646 -2.0189e-05
10:11688183 A G 0.079688 1.3831e-05
10:11691039 A G 0.220489 -1.4139e-05
10:11694596 G T 1.781322 -2.4095e-05
10:11696333 T C 0.087556 -5.6820e-06
10:11712965 A G 0.221060 -2.9047e-05
10:11714686 T C 0.694948 -1.3118e-06
10:11715681 T C 0.042173 4.4573e-05
10:11718139 C T 0.192526 7.6864e-06
10:11722775 G T 0.816095 -5.3092e-05
10:11722961 T C 0.072437 -1.5674e-05
10:11723123 G A 1.681322 -6.9736e-05
10:11723870 A G 0.144462 4.4997e-06
10:11726066 A G 0.092483 6.9437e-05
10:11726127 T C 0.093467 -5.0965e-05
10:11726822 C T 0.470872 -7.7844e-05
10:11730082 C T 0.582944 -1.6404e-04
10:11730196 T C 0.175976 -2.1498e-06
10:11730910 A G 0.403800 -2.4472e-04
10:11735559 T C 0.278826 -9.0145e-05
10:11736840 A G 0.029024 9.0502e-06
10:11737310 G A 0.153982 1.9664e-05
10:11737506 C A 0.120566 4.4479e-06
10:11738752 C T 1.268388 -9.2818e-06
10:11742642 C T 0.121290 5.1718e-06
10:11743514 A G 0.437184 -1.8379e-04
10:11744721 G A 0.835187 5.3307e-06
10:11746514 C A 0.621128 1.7756e-04
10:11746856 A G 0.078390 -3.9734e-05
10:11746924 T G 0.041702 -1.2042e-06
10:11747717 C T 0.216204 -1.4461e-04
10:11751376 A G 0.496423 4.0546e-05
10:11757180 T C 1.387113 5.4430e-05
10:11757293 A G 0.094165 5.0365e-06
10:11757834 T G 0.062875 -2.7585e-05
10:11761810 C T 0.546350 5.9073e-05
10:11762580 A G 0.136140 4.0263e-05
10:11767337 G A 0.763366 2.2493e-05
10:11770860 T C 0.122484 6.2619e-05
10:11773389 T C 1.346752 -1.0101e-06
10:11780837 C T 1.450852 -6.7907e-05
10:11784088 C T 0.524055 3.5522e-05
10:11793786 C T 0.020949 4.7155e-06
10:11799332 G T 0.032604 5.3380e-06
10:11800429 G A 0.239938 -1.0270e-04
10:11802364 A G 0.279745 -5.4929e-05
10:11802630 C T 1.424483 -2.0113e-05
10:11804525 T C 0.071454 4.7842e-05
10:11812163 C T 0.795497 6.0256e-06
10:11815455 C T 1.494187 5.0878e-05
10:11817045 T G 0.354405 -3.0390e-05
10:11817835 C T 0.911233 2.5612e-05
10:11822704 T C 1.853292 -7.2207e-07
10:11825785 C T 0.729889 3.2677e-05
10:11828609 A G 0.057081 9.5927e-06
10:11828686 A G 0.398094 2.1706e-05
10:11830498 T C 0.186934 2.5122e-05
10:11842132 A C 1.548564 -1.9546e-05
10:11843051 T C 0.627999 -3.8160e-07
10:11847241 T C 0.183321 3.3472e-05
10:11850534 T C 0.152648 5.2416e-06
10:11852837 G C 0.036587 2.3492e-05
10:11854014 C T 1.545506 2.2991e-05
10:11855221 T G 0.503781 -2.6633e-05
10:11855599 C T 1.247345 -4.6367e-06
10:11857507 A C 0.458642 -1.9518e-05
10:11861549 C T 0.024558 -6.9190e-06
10:11861758 T C 1.509270 -4.8395e-06
10:11861950 C T 0.361173 2.8506e-06
10:11863325 T C 0.585310 1.4921e-04
10:11863807 T C 0.492135 -1.5096e-05
10:11864274 C T 0.032208 3.3496e-06
10:11867315 T C 0.785237 -1.0144e-05
10:11867463 G A 0.142323 -3.6360e-05
10:11870422 C T 1.836758 -1.6753e-05
10:11873505 G A 1.399438 -2.1197e-05
10:11883126 A G 0.067562 -2.4182e-05
10:11889850 C T 0.101773 2.2779e-05
10:11893971 G T 1.283585 -2.5669e-05
10:11897052 G C 0.170318 -4.2508e-05
10:11898502 T G 0.404232 1.3328e-05
10:11902722 G T 0.507079 -2.8190e-05
10:11903698 G C 0.039343 8.7650e-06
10:11911368 T C 0.026674 -3.1430e-06
10:11911704 A G 0.027353 -2.0932e-05
10:11924600 A C 0.029855 -9.8208e-06
10:11924973 C T 0.239961 -5.4576e-05
10:11925054 C T 0.312024 2.3863e-06
10:11928719 A G 0.104405 -1.8290e-06
10:11931346 T C 0.873611 3.7002e-05
10:11941035 A G 0.561116 -1.3521e-05
10:11944213 C T 0.493294 -1.1040e-05
10:11949220 A G 0.063316 1.0421e-05
10:11949254 G A 0.174106 7.1185e-06
10:11949902 T C 0.892813 -1.1969e-06
10:11950381 A G 0.024581 -1.2415e-05
10:11953991 C T 0.106496 -2.9764e-05
10:11955096 G A 0.056685 -5.2469e-06
10:11955345 A G 0.263944 3.0751e-06
10:11957748 C T 0.108657 1.5510e-05
10:11967264 A G 0.106892 7.5097e-06
10:11967792 T C 0.175933 2.0286e-05
10:11972432 C T 0.130232 2.0271e-05
10:11976406 A G 0.088179 -4.3305e-06
10:11980034 C A 0.070123 -5.9110e-06
10:11987619 T C 0.121105 1.0049e-05
10:11991463 G A 0.342013 -5.9983e-05
10:12016800 C T 0.025996 -1.6040e-05
10:12020981 A C 0.217685 5.1375e-06
10:12024322 C A 0.126584 -1.3729e-05
10:12026360 A G 0.114000 -1.5280e-06
10:12026457 C T 0.032202 3.0827e-05
10:12027327 C T 0.168578 2.6281e-05
10:12033741 C T 0.306075 -2.4540e-05
10:12039169 T C 0.061184 -3.9121e-05
10:12044302 T C 0.056075 -1.9929e-05
10:12046546 C T 0.279300 -3.4466e-05
10:12069553 C A 0.050382 9.7592e-05
10:12069562 C T 1.024363 2.3290e-05
10:12078354 A C 0.102059 1.6005e-05
10:12087862 G A 0.169656 3.0317e-05
10:12094866 G A 0.335209 -4.2894e-05
10:12103188 T C 0.175401 9.5910e-05
10:12106850 C T 0.319175 2.1898e-05
10:12107223 C T 0.057049 -7.1815e-07
10:12108192 A C 1.074531 -1.0570e-04
10:12113441 A T 0.060992 9.8693e-06
10:12130170 G A 0.260961 -2.7025e-05
10:12131081 G T 1.189491 -1.2225e-04
10:12131218 T C 0.251620 1.5272e-05
10:12140498 A G 1.642054 -4.0285e-05
10:12143320 A G 0.080107 3.3448e-05
10:12147603 A G 0.024340 -5.6761e-06
10:12149896 T G 0.058659 1.5461e-05
10:12160251 C T 0.592548 8.6759e-05
10:12164786 G C 0.171704 -4.1965e-06
10:12180683 A G 0.030663 -2.0745e-05
10:12180807 T C 0.028128 3.8831e-05
10:12182121 A G 0.104610 -1.6706e-05
10:12183563 C T 0.089104 1.4597e-05
10:12185462 T C 0.027976 -2.1053e-05
10:12186449 G A 0.938813 -1.8414e-05
10:12186457 A G 0.044198 -5.8668e-06
10:12188470 T C 0.054618 2.6987e-06
10:12191526 T C 0.268323 -1.0755e-05
10:12191933 T C 0.852104 8.7153e-06
10:12197259 G A 0.908273 -1.5090e-05
10:12199795 T C 0.107310 -1.9898e-05
10:12199821 T G 0.028635 -1.7157e-05
10:12201304 A C 0.027414 -4.1138e-05
10:12209752 C T 1.032354 2.1023e-05
10:12210511 C G 0.028657 -1.3175e-05
10:12213511 T C 0.029122 -1.5274e-05
10:12222906 A G 0.027885 -1.8738e-05
10:12228298 T C 0.174681 2.5194e-05
10:12231404 T C 0.227863 -1.6950e-05
10:12235711 C T 0.854454 -2.3845e-05
10:12236504 C A 0.244592 3.1281e-05
10:12241348 T C 0.061986 -3.0973e-06
10:12244217 T C 0.114409 -2.1586e-05
10:12245454 T C 0.064654 4.7368e-06
10:12249797 T C 1.185366 -5.0908e-05
10:12255175 C G 0.480983 3.8952e-05
10:12256172 T C 0.066621 6.2944e-06
10:12267086 T C 1.958843 -3.0960e-06
10:12267476 G A 0.039658 1.1195e-05
10:12272577 A G 0.038934 2.9270e-06
10:12274598 C T 0.066887 4.0089e-06
10:12277992 T C 1.027145 -3.0512e-05
10:12278525 G A 1.028190 -2.8936e-05
10:12284392 A G 1.026733 -3.3013e-05
10:12285815 A G 0.067296 4.6043e-06
10:12286416 A G 0.027580 2.6210e-06
10:12288444 C G 0.039456 9.3476e-06
10:12292454 G A 1.310963 -2.7545e-05
10:12297230 T C 1.631225 -3.6993e-05
10:12307611 T C 0.038278 6.9237e-06
10:12307894 T C 0.417751 5.1181e-05
10:12312203 G A 0.499477 -6.5874e-06
10:12314817 G A 0.079390 -4.5843e-09
10:12314997 G A 0.794500 -3.5494e-05
10:12323464 G A 0.523169 5.6579e-05
10:12332447 C T 0.055429 2.0656e-05
10:12332555 G C 0.195152 -9.4751e-06
10:12335017 T C 0.044689 2.9953e-05
10:12338120 C A 0.076205 3.9298e-05
10:12338626 C G 1.114305 1.1353e-06
10:12345440 T C 0.826449 -1.0048e-05
10:12345442 C T 0.052349 -1.3638e-05
10:12347641 A G 1.626042 1.8123e-05
10:12350380 C T 1.001315 -3.7662e-06
10:12353838 A G 0.503080 1.4252e-05
10:12353934 C T 0.363162 1.4054e-06
10:12359441 T C 1.159474 2.3322e-05
10:12360048 G A 1.855421 2.1322e-05
10:12361768 C T 1.774837 -4.1691e-07
10:12368198 A G 1.209135 -1.3307e-05
10:12369051 C T 0.040401 -8.1242e-06
10:12369420 A G 0.100124 -2.3965e-05
10:12379540 T C 0.304312 -1.0603e-05
10:12380122 A C 0.041563 1.1289e-05
10:12382643 T C 0.034594 1.1262e-05
10:12382704 T C 0.667128 2.2503e-05
10:12383334 G A 0.128158 1.1606e-07
10:12386351 T C 0.295877 -1.5177e-06
10:12387139 T C 0.057191 -1.4875e-05
10:12390027 G A 0.111926 1.3136e-05
10:12394024 A G 1.127139 1.2166e-05
10:12394229 C T 0.285915 3.1018e-06
10:12395235 T C 0.084901 -2.5838e-07
10:12395734 G A 0.068510 1.8680e-05
10:12397706 C T 0.088793 -1.6645e-05
10:12401359 A G 0.020361 6.6035e-06
10:12402466 C A 0.220408 -1.3273e-05
10:12403028 G A 0.170020 -1.8058e-05
10:12408247 A C 0.052079 9.6242e-06
10:12408809 A G 0.083070 -1.2249e-06
10:12412161 A G 0.101325 -1.6507e-05
10:12413222 G A 0.574829 -5.4925e-06
10:12415148 C T 0.704734 1.4211e-05
10:12419475 G A 0.973508 1.8678e-05
10:12420213 G C 0.307967 9.1412e-06
10:12421923 A G 0.176622 2.9586e-06
10:12423107 A G 0.299940 -7.4700e-06
10:12424879 C T 0.118901 1.4171e-05
10:12428902 T C 0.027168 -1.4546e-05
10:12430976 T C 0.373361 8.9715e-06
10:12436117 T C 0.112711 1.6117e-06
10:12436252 T C 0.490113 1.8039e-05
10:12439476 T G 0.585339 -1.5498e-05
10:12446572 C T 1.441887 1.6274e-05
10:12447366 G A 0.027456 6.6238e-06
10:12448088 A G 0.105859 1.5284e-05
10:12452909 C T 0.399425 7.4788e-05
10:12453032 A G 1.198382 4.6680e-05
10:12461076 T C 0.022175 2.0510e-05
10:12462845 G A 0.058399 2.1228e-05
10:12463175 A G 0.039625 2.3850e-05
10:12464973 C T 0.354905 -1.5055e-05
10:12470705 A C 1.634221 -1.1708e-05
10:12480633 T C 1.673957 5.2166e-06
10:12482223 T G 0.085132 2.9973e-05
10:12482603 A G 0.047912 4.4531e-05
10:12484556 C A 0.437888 -3.4322e-06
10:12487739 C A 0.150934 3.7264e-05
10:12487996 A G 1.310398 9.9077e-06
10:12490818 G A 0.401937 2.8005e-05
10:12492379 A G 0.141752 2.6616e-06
10:12492474 A G 0.227659 -1.3423e-04
10:12492867 G C 1.635302 2.4124e-05
10:12492894 T C 0.064040 8.2886e-06
10:12492988 T C 0.081561 1.3830e-05
10:12493648 G C 0.600462 7.9976e-06
10:12495536 G A 0.580483 -2.0762e-05
10:12497770 C T 1.785360 -1.1131e-05
10:12497919 A G 0.075754 1.9148e-05
10:12498505 C A 0.570058 -2.3172e-05
10:12499860 A G 0.326926 -1.8601e-06
10:12501398 G A 0.371916 -1.5703e-05
10:12508867 C G 0.684188 -4.4894e-06
10:12511176 G A 0.062158 1.7448e-05
10:12511801 A G 0.828400 -2.1203e-05
10:12513522 T C 0.166686 -6.2073e-05
10:12513720 G A 0.163100 2.7645e-05
10:12515823 T C 1.621209 1.0595e-05
10:12524348 T C 0.225546 -8.2356e-07
10:12524772 C T 0.049262 -8.1331e-06
10:12532545 T C 1.408708 -3.6874e-06
10:12533288 C T 0.537366 1.5051e-05
10:12538194 C G 0.072119 2.4414e-05
10:12541457 A G 0.054770 5.7391e-06
10:12541494 C T 1.117801 8.7766e-06
10:12546308 T C 0.335677 -4.6146e-06
10:12550220 C A 0.447418 -7.4835e-06
10:12551331 G A 0.889028 -1.5801e-05
10:12555441 T C 0.181516 4.3214e-06
10:12558073 T C 0.050025 1.0137e-05
10:12567253 G A 1.062453 -2.3330e-06
10:12572046 C T 1.250646 -3.0578e-05
10:12572496 A G 0.585638 4.8466e-06
10:12572613 T C 0.501045 -8.4293e-06
10:12573531 A G 0.065371 -1.3127e-05
10:12580690 C A 0.082597 2.7276e-05
10:12581657 C T 0.043410 8.9213e-06
10:12582784 T C 0.849611 -1.3483e-05
10:12583253 G A 0.150493 1.3660e-05
10:12583312 G C 0.139230 3.9485e-05
10:12584513 C T 0.703338 1.3739e-05
10:12586937 G C 0.636633 3.1075e-05
10:12587222 G A 0.136461 2.4895e-05
10:12587523 A G 1.636059 1.7739e-05
10:12588117 G A 0.265976 -2.4675e-05
10:12589150 G A 1.289524 -7.4507e-06
10:12590189 T C 0.147114 -5.0499e-05
10:12592406 T C 0.037314 1.5938e-05
10:12592951 A G 1.192750 1.8812e-05
10:12594521 A G 1.660441 8.6442e-06
10:12598909 G T 0.856872 1.2829e-05
10:12602693 G T 1.186645 -2.4166e-06
10:12608676 T C 0.929400 -1.1798e-06
10:12619167 T C 0.092383 3.2455e-06
10:12621240 G C 0.693899 1.2828e-05
10:12622303 T C 1.210495 1.6887e-05
10:12622680 A C 0.145225 -2.4644e-05
10:12622745 C T 0.100423 -1.9707e-06
10:12629672 C G 0.083629 -4.3381e-06
10:12630677 A G 0.091516 -1.2002e-05
10:12631633 A G 1.075241 -7.4863e-06
10:12631797 G T 0.099595 1.6100e-06
10:12632156 A G 0.259390 1.7121e-05
10:12638108 G A 0.937829 -1.1835e-05
10:12638470 T C 0.068948 -1.4453e-05
10:12641174 A G 0.076572 -1.4536e-05
10:12641235 G C 1.478714 2.2226e-05
10:12641460 A G 0.654965 -3.3593e-05
10:12642235 T C 0.086099 -9.3359e-06
10:12643928 A G 0.191627 -4.5261e-08
10:12644510 T C 0.053170 1.0970e-05
10:12646532 T C 0.146637 7.8661e-06
10:12654198 G A 0.903930 8.0229e-06
10:12654888 A G 0.566471 -1.3657e-05
10:12657382 T G 0.026067 9.7962e-06
10:12664574 A G 0.912746 -1.4058e-06
10:12669519 C T 0.537256 -8.8698e-06
10:12676957 C T 0.601400 -2.1263e-05
10:12681042 G T 0.392440 2.5157e-05
10:12681620 C T 0.801842 -1.7485e-05
10:12697556 T G 0.139645 3.2001e-05
10:12698171 A G 0.095018 -1.5325e-05
10:12701846 C T 0.207259 2.1282e-05
10:12702068 C T 0.141998 -1.0213e-05
10:12702569 G A 0.069863 2.6464e-06
10:12711276 A G 1.844239 -5.7581e-06
10:12712070 A G 0.729081 -6.4407e-06
10:12719220 T C 0.951040 4.3762e-06
10:12719452 G A 0.104658 -2.4870e-05
10:12723701 T C 0.583116 -2.1697e-05
10:12730524 C T 0.057253 9.3802e-06
10:12737684 G A 1.837738 -1.2873e-05
10:12738956 A G 0.022682 9.5368e-06
10:12746310 G A 0.025571 2.3772e-05
10:12749062 A G 0.038664 1.5632e-05
10:12762476 C A 0.966630 2.0309e-05
10:12764823 A G 0.048885 2.8526e-05
10:12771351 T G 0.029505 3.8260e-07
10:12773402 G A 0.544825 -2.7334e-05
10:12776753 A G 0.036441 1.9813e-05
10:12781271 G A 0.622046 6.3132e-06
10:12783525 G A 0.227107 -2.4637e-05
10:12790128 G A 0.399746 3.4084e-05
10:12793822 G A 0.380089 1.4684e-05
10:12793946 A G 0.287333 -1.8202e-05
10:12796407 G A 1.339689 3.1683e-07
10:12797007 A G 0.429744 -7.8412e-07
10:12800441 G A 0.054819 -1.9834e-06
10:12801501 C G 0.806481 -1.0018e-05
10:12802389 G T 0.908305 4.7189e-06
10:12804536 C A 0.035457 3.2348e-06
10:12804670 A G 0.035386 1.1083e-05
10:12807276 T C 1.783734 -1.1342e-05
10:12808746 A G 0.041563 1.2356e-05
10:12809651 G A 0.429673 1.2174e-05
10:12814928 T G 1.619515 -5.2550e-05
10:12815288 A G 0.588958 -8.0836e-05
10:12819848 A G 0.084521 -1.9577e-07
10:12820211 A G 0.438917 -8.7713e-06
10:12821877 G A 1.042952 -4.8737e-05
10:12823412 T C 0.051476 9.2747e-06
10:12826886 A G 0.602282 -4.3740e-05
10:12830744 A G 0.025272 6.9362e-06
10:12830969 A G 0.123273 -1.3014e-05
10:12834045 G C 0.138710 -9.2972e-07
10:12835383 A G 0.741450 3.5814e-06
10:12838336 G A 0.027622 5.9616e-06
10:12842945 C T 0.710547 1.4169e-05
10:12848480 G A 0.082100 4.8659e-06
10:12848718 G T 0.735699 7.4570e-06
10:12849005 A G 0.021078 4.8691e-06
10:12849158 G C 0.137870 -4.5220e-06
10:12855156 C T 0.158409 -4.9944e-06
10:12855493 G A 0.021945 8.6493e-06
10:12856532 C A 0.184106 5.1958e-05
10:12860012 T C 0.176820 -1.9498e-05
10:12860040 C G 0.623088 3.2504e-05
10:12860747 G A 1.011857 2.6378e-05
10:12860828 A G 0.599153 4.4114e-06
10:12861059 A G 0.043864 -8.7305e-06
10:12862628 A C 0.057912 2.5032e-05
10:12863366 A G 1.449956 9.1550e-06
10:12864657 A G 0.081477 3.4655e-06
10:12867414 G A 0.024659 6.6626e-06
10:12868304 C A 0.600221 1.6569e-05
10:12870714 G A 1.699972 -2.8458e-05
10:12871167 T C 0.516502 -1.5030e-05
10:12872209 G A 0.020627 -9.1694e-06
10:12874332 C T 0.353139 -3.2181e-05
10:12875208 T C 0.034539 1.3301e-05
10:12875263 A G 0.567185 2.5403e-06
10:12875451 T G 0.179316 -3.5745e-05
10:12876247 C T 0.932448 -2.2147e-05
10:12880490 T C 0.752541 1.5237e-06
10:12892429 G T 0.022133 3.9628e-05
10:12893545 C T 1.974585 -2.6474e-05
10:12906431 G A 0.898337 -1.7957e-05
10:12910519 A G 0.041300 -1.3220e-05
10:12911904 T C 1.673976 -5.5276e-06
10:12914521 A C 1.689761 -8.8496e-06
10:12918764 T C 0.875204 3.8350e-05
10:12921936 T C 0.173415 -3.0491e-05
10:12923155 G A 0.038022 2.9057e-05
10:12924339 G A 0.175768 -1.5180e-05
10:12932068 T C 0.034802 -1.4736e-06
10:12935408 G T 0.854720 4.1386e-05
10:12945180 A G 0.562774 3.5994e-05
10:12947995 T C 0.281407 -1.6144e-05
10:12952130 C A 0.332415 2.9644e-05
10:12952289 T C 0.565666 -1.1948e-05
10:12958801 A G 0.225965 -1.1124e-05
10:12960211 T C 0.077286 1.7129e-05
10:12963149 A C 0.033922 -2.1600e-06
10:12963727 T C 0.160659 -2.7415e-05
10:12965651 A G 0.224264 5.3741e-06
10:12966238 T C 0.520968 2.1706e-05
10:12966333 T C 0.028102 -6.9229e-06
10:12967652 C G 0.388980 -5.5376e-06
10:12973550 T G 0.028628 -1.2662e-05
10:12975065 A G 0.157497 1.7272e-05
10:12980892 T C 0.466682 5.6396e-06
10:12982925 T G 0.807896 2.4749e-06
10:12986085 T C 0.192133 5.4611e-06
10:12997341 C T 0.182454 2.1464e-05
10:13000911 A G 0.097917 -5.4202e-08
10:13004213 C T 1.320184 -1.0656e-05
10:13005426 A C 0.068714 1.3976e-05
10:13006511 A G 0.052303 -6.1552e-07
10:13007936 A G 1.891213 9.6269e-06
10:13008959 C A 0.732576 -1.2938e-05
10:13016082 C G 0.206876 -1.3389e-05
10:13019513 C T 1.035276 4.7674e-05
10:13019783 C A 1.129168 5.5812e-05
10:13022089 T C 0.046350 -1.6947e-05
10:13023039 G A 0.043604 6.9938e-06
10:13023690 T G 0.180744 2.6888e-05
10:13029221 G A 1.090562 -3.0418e-05
10:13029413 G A 0.643433 1.7003e-05
10:13029859 T C 0.034503 2.5325e-05
10:13031971 A G 0.468068 -4.6502e-05
10:13039569 C T 1.661506 -1.2378e-05
10:13041636 C T 0.092233 5.6661e-08
10:13041990 A G 0.051398 -1.3284e-05
10:13049885 A G 0.132949 1.9481e-05
10:13050184 C T 0.733790 6.6047e-06
10:13055322 C T 0.380502 -4.1120e-06
10:13062529 C T 1.430663 7.2499e-06
10:13064431 T C 0.043040 2.0520e-05
10:13065288 C T 0.153576 -9.4978e-06
10:13065690 A G 1.748520 -2.4324e-05
10:13081704 T C 1.833028 -2.8668e-05
10:13083001 T C 0.059304 -2.6535e-05
10:13083467 T C 0.041241 2.3964e-05
10:13088856 C G 1.440822 -3.5510e-06
10:13090093 A G 0.437969 2.3848e-05
10:13090534 A G 0.268280 1.3249e-05
10:13090919 A T 0.079630 -3.0390e-05
10:13091003 T C 0.869544 2.3436e-05
10:13091122 T C 0.893897 -5.8424e-06
10:13091273 T C 0.035779 -4.7037e-05
10:13091546 G T 1.276275 1.3773e-05
10:13093297 C T 0.308509 6.9027e-06
10:13099421 C T 0.681724 6.4546e-05
10:13101037 G A 0.053868 -4.5952e-06
10:13103202 G A 0.708171 -3.5123e-05
10:13103285 A G 1.073998 -1.0676e-05
10:13112731 C T 0.036480 -2.8110e-05
10:13112869 A G 0.291527 1.9284e-05
10:13113731 C T 0.650713 -5.5624e-05
10:13114703 C T 0.451939 5.7074e-05
10:13117683 G A 0.323463 4.3296e-05
10:13122769 T C 1.254291 -6.8051e-05
10:13123842 A G 0.597771 -3.6743e-06
10:13129962 A G 0.022961 2.7033e-06
10:13133625 G A 0.057445 1.5625e-06
10:13134342 T G 0.081188 -2.0420e-05
10:13135947 A G 0.169224 2.0000e-05
10:13137865 G A 1.766875 9.4166e-06
10:13144281 T G 0.764265 1.1728e-05
10:13145649 G A 0.058068 2.2813e-05
10:13147362 A C 0.218662 1.9512e-06
10:13151224 A G 0.535763 -2.1472e-05
10:13151245 A G 0.024866 1.8652e-06
10:13151354 G A 0.561680 -2.6076e-05
10:13152400 A T 0.055617 1.1432e-05
10:13155726 C T 0.937109 1.2820e-05
10:13167860 T G 1.595560 -1.3342e-05
10:13168588 A G 0.035052 2.3686e-05
10:13169066 A G 0.578510 -1.4989e-05
10:13169382 T C 0.025259 -1.9311e-05
10:13169512 G T 0.452286 -1.6794e-05
10:13181035 A G 1.224384 5.4877e-06
10:13193189 G A 1.503301 -2.6936e-06
10:13206401 T C 0.440738 2.3822e-06
10:13207277 C G 0.724397 2.3571e-05
10:13208756 T C 0.118934 -4.4536e-06
10:13209865 G A 0.037853 -2.4040e-06
10:13210175 C T 1.218467 -2.1194e-05
10:13210250 T C 0.077741 2.7080e-05
10:13211192 G A 0.023636 -2.3155e-05
10:13211549 T G 0.488601 -3.2598e-05
10:13212884 T C 1.648419 -8.1556e-05
10:13214160 C T 1.781342 -2.9129e-05
10:13214427 G A 0.110180 -2.4550e-05
10:13214753 C G 0.265853 -1.0415e-05
10:13218400 T C 0.076472 5.3235e-05
10:13224886 T G 0.627178 -1.2404e-05
10:13226764 T C 0.032793 7.3067e-06
10:13227504 A G 0.025710 -2.5591e-05
10:13227601 C T 0.137191 -3.9998e-05
10:13230915 T C 0.023029 -2.5039e-05
10:13231194 G A 1.148928 -1.7816e-05
10:13234356 T A 0.329857 -2.9929e-05
10:13239651 G A 0.379982 -3.1404e-05
10:13240407 G A 0.061145 2.0119e-05
10:13240543 C T 0.140002 -2.9261e-05
10:13241240 C T 0.085161 9.6496e-06
10:13243898 T C 1.754869 -3.4424e-05
10:13245753 G A 0.134075 4.5888e-05
10:13245843 T C 0.046733 1.8210e-05
10:13246727 A C 0.066744 2.2918e-05
10:13247742 C T 0.057376 -3.0979e-06
10:13248091 G T 0.367687 1.8739e-05
10:13248410 T G 1.672347 -1.9277e-05
10:13252832 C T 0.390801 2.4291e-05
10:13254137 A G 0.051430 2.5929e-05
10:13254448 A C 0.099842 -4.1767e-05
10:13256100 T G 0.048648 -4.1864e-05
10:13256501 C G 0.081759 1.1591e-06
10:13258923 C T 0.570084 6.7582e-06
10:13266664 A G 0.754590 -9.9565e-07
10:13266768 T C 0.020916 -2.5180e-05
10:13266871 A G 0.262785 2.9895e-05
10:13268140 T C 0.644076 2.6132e-05
10:13270559 C T 0.101325 -4.0902e-05
10:13271834 A G 0.784351 5.5269e-05
10:13272778 T C 0.205487 -1.7243e-06
10:13274004 C T 0.061252 6.4020e-06
10:13274540 G A 0.190601 2.5938e-05
10:13276534 T C 0.207282 -1.9687e-05
10:13276751 C G 0.250432 4.3847e-06
10:13279081 C T 1.264356 4.3115e-06
10:13279913 C T 0.209985 -5.3738e-06
10:13284827 C T 0.098732 3.1411e-06
10:13285300 A G 0.227685 -6.0099e-05
10:13289371 C T 0.122124 1.2036e-05
10:13303575 C T 0.926170 -1.5335e-05
10:13305082 T C 0.468538 -1.2223e-05
10:13306664 A G 0.036272 -3.3284e-05
10:13307277 T C 1.016378 -1.1773e-05
10:13309972 A G 0.032296 -1.0184e-05
10:13310237 A G 0.085200 -1.1230e-06
10:13311227 A G 1.719282 -4.8658e-06
10:13312193 A G 0.147370 2.1245e-05
10:13314732 T C 0.499744 6.2092e-05
10:13315627 G A 0.088910 -1.6798e-05
10:13316184 G T 0.459304 2.0095e-05
10:13318060 A C 0.615227 7.7424e-05
10:13320236 T C 0.530495 -3.3076e-05
10:13321600 C T 0.539106 -2.9412e-05
10:13324670 T C 0.041086 2.4692e-05
10:13330291 T G 0.447862 1.9740e-04
10:13330402 C T 0.515716 -2.3556e-05
10:13332568 T C 1.890207 5.7918e-05
10:13334136 T G 0.774866 5.4041e-05
10:13338259 T C 0.050109 -5.4497e-06
10:13340236 A G 0.375899 -1.7635e-05
10:13341185 T C 1.347151 5.8367e-05
10:13343528 A G 0.043403 -2.5619e-05
10:13348867 A G 0.829114 3.9965e-05
10:13359514 G A 0.025304 6.9903e-06
10:13363822 T C 0.910931 2.9648e-05
10:13372158 A G 0.089195 -8.2578e-05
10:13376106 T G 0.026366 -5.1385e-06
10:13378181 G C 0.946759 -3.8555e-06
10:13378445 G A 1.172097 -4.0191e-05
10:13382774 A G 0.081993 -3.3658e-06
10:13388145 A C 0.147234 -4.3932e-05
10:13398428 G A 0.617343 -4.8718e-05
10:13399789 C T 1.018352 -5.5547e-05
10:13404688 T C 0.083645 -5.4166e-06
10:13408094 G A 0.398117 4.0856e-05
10:13410748 G A 1.319133 5.1068e-05
10:13414068 A G 0.301482 -6.8386e-06
10:13415971 A G 0.788823 1.8343e-05
10:13418594 G A 0.091182 5.2115e-05
10:13418659 T C 0.105567 2.5050e-05
10:13418971 A G 0.562521 -1.4230e-05
10:13433848 T G 0.112926 -5.2439e-06
10:13437506 A C 0.134221 2.6545e-05
10:13439255 A C 0.052573 -9.8472e-05
10:13442074 A G 0.038911 1.7970e-05
10:13442447 T C 1.937024 6.7696e-05
10:13448279 T C 0.266982 4.8099e-05
10:13457100 C T 0.589289 -9.1693e-06
10:13459266 C T 0.110751 -3.1361e-06
10:13461017 A G 0.086358 -1.2409e-06
10:13461610 A G 0.146361 -5.0612e-05
10:13471522 A C 0.047918 1.3615e-05
10:13473401 C T 1.832590 4.6328e-05
10:13473616 A G 0.042709 1.7056e-05
10:13481958 G C 0.054407 -4.7886e-06
10:13482792 T C 0.051080 -1.7966e-05
10:13492172 C A 0.028813 -5.7185e-06
10:13494594 C T 0.599225 1.5933e-05
10:13498651 T C 0.069272 9.0467e-06
10:13499820 A G 0.045321 -1.0623e-04
10:13503945 A C 0.187988 -3.0848e-05
10:13506831 C T 0.065290 -2.1878e-05
10:13507750 G C 0.102523 4.0799e-06
10:13509447 C A 0.525441 -3.3512e-05
10:13510122 T C 0.052342 -1.8758e-05
10:13526000 C T 1.104340 7.6355e-05
10:13531517 G A 0.051933 -4.4206e-06
10:13532648 T C 0.812791 -3.3234e-05
10:13535038 T C 0.059434 1.7225e-05
10:13543493 A C 0.329601 1.1496e-05
10:13544585 G A 0.355136 -2.3660e-05
10:13547746 T C 0.132488 -2.6391e-05
10:13552559 G A 0.031942 -4.2272e-05
10:13560152 G A 0.033400 8.2315e-07
10:13564299 C T 0.058753 -1.1477e-05
10:13573636 A G 1.056955 5.6967e-06
10:13573969 A G 0.133459 4.5747e-05
10:13575541 G C 0.060022 6.6972e-06
10:13581249 T C 0.406459 -3.1845e-05
10:13582516 G A 0.378061 -8.2444e-06
10:13590960 T C 1.910006 -6.5209e-06
10:13593444 T C 0.073729 -3.1256e-05
10:13594355 T C 0.078961 -7.2272e-06
10:13595855 G A 0.812193 3.0079e-05
10:13605368 T C 0.619573 -1.0093e-04
10:13606579 A G 0.058035 1.0805e-05
10:13627254 T C 0.104980 4.6194e-06
10:13633835 G A 0.691728 3.6723e-05
10:13648003 C T 1.532439 3.1049e-05
10:13648317 T C 0.099426 -3.2410e-05
10:13650032 T C 0.820697 -3.8583e-06
10:13652413 C T 0.703676 3.0673e-05
10:13658805 T G 0.108115 2.4883e-06
10:13665279 G T 0.438027 -5.0987e-06
10:13667778 A G 1.640139 1.5354e-05
10:13668731 A G 0.026746 -1.6253e-05
10:13669869 T C 0.086277 7.3003e-06
10:13671571 A C 1.678877 1.3558e-05
10:13683386 G A 1.133098 7.1758e-05
10:13688166 A G 0.272578 -1.0736e-04
10:13692888 T C 0.308548 -1.7458e-05
10:13694742 T G 0.146633 1.8764e-05
10:13701671 T C 0.176008 5.9730e-06
10:13702231 T C 0.178692 -6.1663e-05
10:13710162 C T 0.050070 1.6084e-06
10:13712038 T C 0.952497 -5.2094e-07
10:13715421 G A 0.040174 -1.6434e-05
10:13719273 T C 0.037639 1.9039e-05
10:13720218 A G 0.023312 -4.6832e-05
10:13721628 T C 0.133945 -7.8967e-06
10:13721996 T C 0.024740 -5.4256e-06
10:13723311 A G 0.423807 7.5487e-05
10:13724331 T C 1.128460 3.8333e-05
10:13724841 G A 1.451313 4.3549e-05
10:13725230 A C 0.082175 2.4453e-05
10:13729426 C A 0.568513 -5.1526e-05
10:13732079 C A 0.171195 -1.6500e-05
10:13732836 T C 0.123160 -1.9806e-05
10:13735887 A C 0.167582 -1.4035e-05
10:13736251 G A 0.036714 -1.7498e-05
10:13736378 C T 0.035616 2.6313e-05
10:13736418 G A 1.782929 3.0127e-05
10:13737029 A C 1.715597 2.5328e-05
10:13738011 T C 0.124153 -9.5103e-06
10:13740047 G C 1.860339 2.5591e-05
10:13741612 T G 0.680887 -2.5654e-05
10:13747769 G A 0.235394 -8.9185e-06
10:13752381 C T 0.417926 -1.9781e-05
10:13755544 T C 0.568221 -2.0166e-05
10:13758287 C T 0.049181 -2.6640e-05
10:13762872 T C 0.453500 -2.7378e-06
10:13765950 G A 0.762587 3.9266e-05
10:13771761 G A 0.675771 8.4541e-06
10:13774180 G C 1.429621 -6.3721e-05
10:13776314 G A 0.054439 2.9396e-05
10:13778421 A G 0.323236 -1.5593e-04
10:13779388 A C 0.038599 1.3751e-05
10:13780008 G A 0.083431 -1.4334e-05
10:13780118 A G 1.337884 -2.9317e-05
10:13780175 T C 0.074531 -4.8109e-06
10:13780423 G A 0.626477 3.3951e-05
10:13780478 A G 0.035188 9.3776e-06
10:13781062 T C 0.062138 8.9016e-06
10:13783577 A G 1.019407 1.0034e-05
10:13786525 C T 1.902765 -2.6439e-05
10:13788295 T C 0.025317 2.4791e-05
10:13791188 T C 0.428069 1.8941e-05
10:13795471 G A 0.473030 -1.6384e-05
10:13796262 A G 0.332499 -1.7633e-05
10:13796357 T G 0.056672 -2.8244e-05
10:13801636 T C 0.516791 -3.1570e-05
10:13808113 T C 0.028836 1.4129e-05
10:13809845 C G 0.101338 -4.0381e-05
10:13812143 G A 0.519653 -2.9508e-07
10:13813797 T C 0.112030 1.2180e-05
10:13815398 G C 0.030157 -9.3710e-06
10:13819174 C T 1.329967 -1.2869e-06
10:13820780 A G 1.399185 7.0180e-06
10:13821953 G A 1.360864 8.3845e-06
10:13822397 A G 0.685457 3.2907e-05
10:13826386 C G 0.662580 -2.2074e-05
10:13831399 C A 0.048386 5.1842e-05
10:13831712 G A 0.615652 2.1715e-05
10:13831873 A G 0.563790 -1.1076e-06
10:13832284 T C 0.227808 -6.7876e-05
10:13832973 A G 0.970408 1.7744e-05
10:13833814 T C 0.756703 -1.9823e-05
10:13834040 C T 1.309873 5.5644e-05
10:13835848 C G 0.045766 5.2631e-05
10:13836687 C T 0.038194 8.1774e-06
10:13836843 T C 0.053433 -4.1067e-05
10:13838340 G T 0.597180 8.6795e-06
10:13840929 C T 0.295607 4.2443e-06
10:13841470 T C 0.141174 -1.9266e-05
10:13846017 C T 0.023904 1.5542e-06
10:13848388 C T 0.882887 3.4258e-05
10:13848464 A C 0.068987 -9.7370e-06
10:13850836 C T 0.054267 2.4544e-05
10:13858510 C T 0.780118 -1.6346e-06
10:13858638 C T 0.313790 1.2224e-05
10:13859897 A G 0.126454 4.4700e-07
10:13862259 A G 0.118359 2.2851e-05
10:13862309 A G 0.052917 -7.6836e-06
10:13863470 C G 0.048694 7.2904e-06
10:13865505 C A 0.274139 -5.2135e-05
10:13865954 T C 0.218561 -1.5288e-05
10:13869098 A G 0.057214 1.3693e-05
10:13869187 T C 1.142859 3.9944e-05
10:13872135 G C 0.051372 4.6080e-05
10:13874092 T G 0.939689 5.3192e-05
10:13874436 T C 0.461660 -2.5438e-05
10:13875636 C A 0.152060 -2.2736e-05
10:13875739 C A 1.051417 1.5199e-06
10:13881575 C T 0.510653 -1.2376e-06
10:13883460 T G 1.575586 -5.5932e-06
10:13883784 T G 0.049272 -2.1163e-05
10:13886223 C T 0.424690 -1.7418e-05
10:13892455 T G 0.896224 -1.3587e-05
10:13892768 C T 0.036850 -2.3088e-05
10:13901076 T C 0.157014 4.6668e-06
10:13903595 A C 0.927543 -2.3195e-05
10:13903948 A G 1.879080 -4.5746e-05
10:13904451 C T 0.334719 -2.4995e-05
10:13907173 T C 0.039388 -1.5755e-05
10:13912106 C T 0.028732 1.6567e-05
10:13912382 A G 0.632251 5.9521e-06
10:13914117 C T 0.043971 -3.3240e-06
10:13914507 T C 0.095015 1.9581e-05
10:13914547 A G 1.002230 2.0150e-06
10:13914821 C A 0.022247 -3.2621e-05
10:13924143 T C 0.021539 -2.8349e-05
10:13925163 C T 0.073281 -5.9036e-06
10:13925846 C T 0.779329 4.9663e-05
10:13926016 C T 0.047035 3.9040e-05
10:13929130 C A 1.103048 1.9471e-05
10:13942170 T C 0.429475 2.6069e-06
10:13943034 A C 0.038810 -1.5332e-05
10:13950781 T C 1.322255 -2.6457e-06
10:13953488 A G 0.446970 2.9357e-05
10:13956634 A G 1.676599 -2.2866e-05
10:13957861 C T 0.128106 1.4894e-05
10:13964006 A G 1.882907 -1.4057e-05
10:13965414 G T 0.039356 -2.5787e-05
10:13965860 G A 1.434658 2.1260e-04
10:13967533 A G 0.608732 -1.6982e-05
10:13971656 C T 0.074326 3.8219e-05
10:13971726 A G 0.950407 2.7354e-05
10:13973579 T C 0.085281 -1.2119e-05
10:13975342 A G 0.534045 -2.4189e-05
10:13976928 A G 0.099653 -4.7563e-06
10:13978235 G A 0.706110 -1.0628e-05
10:13988898 T C 0.240840 5.2659e-05
10:13990942 A G 0.026207 -4.1728e-05
10:13991222 T C 0.026204 4.1579e-06
10:13991865 A G 0.537454 4.0996e-05
10:13994618 A G 0.342493 -3.0683e-06
10:13995720 G A 0.074836 2.5603e-05
10:13995986 T C 0.062258 2.1824e-05
10:13998997 T G 0.739152 1.9457e-05
10:14000194 G T 1.423717 -2.9838e-05
10:14001005 C T 0.061067 -3.6418e-05
10:14004712 A G 0.963864 4.6148e-06
10:14005396 T C 0.048856 -3.4349e-05
10:14006391 A G 0.777658 -1.0630e-04
10:14007025 C T 0.028648 -2.1753e-05
10:14007123 C T 0.049833 6.6709e-06
10:14007578 A G 1.246082 3.3548e-05
10:14007649 A G 0.027781 -2.8957e-05
10:14008445 A G 0.215844 2.1395e-05
10:14010130 G T 0.160717 2.8395e-05
10:14014039 G A 0.112471 1.8580e-05
10:14016159 T C 0.143663 4.8704e-05
10:14017719 G T 0.030021 -1.6186e-05
10:14018910 T G 0.626035 -1.3371e-05
10:14019456 G A 1.897208 6.8490e-05
10:14029742 C T 0.650665 -2.3089e-05
10:14031101 C T 0.103983 1.5295e-05
10:14032115 C T 0.769404 -1.4963e-05
10:14035373 A C 0.971813 7.4914e-06
10:14039107 G A 0.599783 -1.1295e-05
10:14041320 A G 0.025464 2.4104e-05
10:14041664 A G 0.024451 -7.1951e-06
10:14043025 A C 0.104470 -1.4132e-05
10:14045187 T C 0.049817 2.5653e-05
10:14047617 T C 1.979779 1.5443e-05
10:14051148 A C 0.066598 5.5345e-06
10:14052460 T C 0.034536 7.4996e-06
10:14053187 G A 1.743538 -9.7966e-05
10:14056446 A G 0.056240 3.3391e-06
10:14058019 G T 1.050297 -9.8191e-06
10:14058665 A C 0.146198 -3.4317e-05
10:14060679 A C 0.369751 2.3007e-05
10:14061607 T C 0.423898 -4.4741e-05
10:14062191 A G 0.056766 -1.6837e-06
10:14067164 T C 0.052862 7.0816e-06
10:14071419 A G 0.132102 -1.2797e-05
10:14072180 G A 0.033114 -8.2161e-06
10:14072183 A G 0.200216 6.0056e-06
10:14073728 G T 0.063255 -3.8538e-05
10:14079996 C T 0.480441 -2.8927e-05
10:14085561 A C 0.025681 6.3498e-05
10:14086146 A G 0.039752 -2.1870e-05
10:14088837 T C 0.253746 1.3434e-04
10:14089451 C T 0.202303 1.1159e-05
10:14089679 T C 0.030696 6.0211e-06
10:14094035 A G 1.097518 -4.0797e-05
10:14094904 G A 0.062307 -2.6790e-05
10:14096521 T C 0.089121 1.5138e-05
10:14108711 A G 0.480992 -1.1172e-05
10:14109452 A G 0.027142 4.7195e-05
10:14112825 C A 0.698498 8.0438e-05
10:14120393 T C 0.151707 9.6359e-06
10:14120539 G C 0.031205 3.5533e-06
10:14122866 A G 0.053884 1.5266e-05
10:14123748 A G 0.494080 9.2845e-06
10:14124618 C G 0.045838 -7.9766e-06
10:14126583 T C 0.045253 2.4647e-05
10:14126761 A G 0.935580 3.3311e-05
10:14126788 T C 0.087900 -1.0464e-05
10:14127273 T C 0.646335 4.2046e-06
10:14134195 T C 0.805659 3.4357e-05
10:14135809 T C 0.112747 3.6671e-05
10:14136185 A G 0.039268 -2.1566e-05
10:14136878 A G 0.095093 3.1360e-05
10:14137260 C T 0.510835 6.9684e-06
10:14137289 T G 1.482044 -4.9659e-06
10:14137678 G A 0.998825 -4.9190e-05
10:14138439 A G 0.071889 3.3618e-05
10:14140738 A G 0.059610 -3.9142e-05
10:14150969 G C 0.037512 -3.5348e-05
10:14151503 A G 1.288723 -4.2151e-06
10:14153831 C T 0.047759 1.5219e-05
10:14156205 T C 0.053215 -8.2127e-06
10:14157261 A G 1.216195 -4.0213e-06
10:14159936 T C 0.108833 2.9227e-05
10:14161557 G A 0.212501 2.7020e-05
10:14167060 A G 0.404641 -1.6951e-06
10:14168144 C T 0.079169 1.3405e-05
10:14173363 A G 0.041991 -9.0682e-06
10:14175004 G A 1.237413 -4.8510e-05
10:14175426 G A 0.049658 -7.4079e-06
10:14176223 A C 0.671360 -1.2855e-04
10:14184348 G A 1.261211 -3.8613e-05
10:14190039 C T 0.750623 -7.0471e-05
10:14193004 G T 0.078491 7.4822e-06
10:14198380 C T 0.078059 8.8738e-05
10:14198759 A G 0.024506 6.1736e-06
10:14199727 T C 0.032854 1.8915e-05
10:14208588 C T 1.939232 -6.0967e-05
10:14208611 C T 0.380950 9.6309e-05
10:14212230 C T 0.624682 3.4264e-05
10:14215182 A G 1.199235 -6.3707e-05
10:14215296 G A 0.091714 3.2277e-05
10:14215690 G A 0.064524 -2.2135e-05
10:14222628 A G 0.060694 2.5437e-05
10:14227707 T C 0.038843 2.4280e-06
10:14230471 T C 0.566221 3.6688e-05
10:14231869 T C 0.139476 1.7724e-05
10:14232324 A G 0.303193 -4.5667e-06
10:14237503 T C 0.563852 3.2549e-05
10:14244180 C T 1.807058 -3.2850e-05
10:14248183 A G 0.078854 -8.0618e-06
10:14252004 G A 0.071940 -2.1896e-05
10:14253811 C T 0.686801 3.3038e-05
10:14258665 T C 0.037434 -7.1470e-05
10:14266083 G A 1.721278 -4.0731e-05
10:14266643 G A 0.087835 2.5044e-04
10:14267963 A G 0.094330 1.1257e-04
10:14272308 C T 0.944091 7.7937e-06
10:14272502 T C 0.768472 -8.6829e-06
10:14275296 T C 0.158893 -4.0876e-06
10:14276664 C T 0.557626 -5.3544e-05
10:14277105 C T 0.214429 1.4877e-05
10:14282523 G T 0.909026 -1.8430e-06
10:14283398 C T 0.029696 -7.0841e-08
10:14284276 T C 0.027788 -9.1557e-06
10:14285545 T C 0.083096 1.2027e-04
10:14285913 C T 1.763146 -4.5554e-05
10:14290295 C A 0.054394 -3.5005e-05
10:14292734 T C 0.917543 -1.2955e-05
10:14295848 G T 0.021864 -3.4739e-05
10:14297542 T G 0.077046 -9.6777e-06
10:14311683 C A 0.299992 1.5312e-05
10:14312323 C T 0.177862 5.6548e-06
10:14319907 C T 0.027148 9.8989e-06
10:14320643 A G 0.086813 1.0198e-05
10:14326275 C A 0.028430 -9.4806e-07
10:14335009 G A 0.041488 3.5825e-05
10:14336528 C T 0.682435 -1.0772e-05
10:14338126 A G 0.845502 -9.6055e-06
10:14343128 T C 0.026862 1.5161e-05
10:14343190 C T 0.032698 -2.8769e-05
10:14346951 A G 0.197424 6.5878e-06
10:14354898 G A 1.748773 1.6092e-06
10:14367596 C T 0.522085 -1.4597e-05
10:14370193 T C 0.085813 -1.0742e-05
10:14372381 T C 0.025902 -2.6635e-05
10:14375456 A G 0.061356 -7.5724e-06
10:14383305 T C 0.035198 5.8583e-06
10:14385265 G T 0.550369 -9.7078e-06
10:14387064 C T 0.061934 1.6292e-05
10:14393205 C T 0.055007 -7.1479e-06
10:14393558 C T 1.446431 1.0726e-05
10:14395411 A G 0.226172 -2.6591e-05
10:14395828 T C 0.287762 -1.7899e-05
10:14396207 C T 0.913310 2.9140e-05
10:14397645 C T 0.379898 -6.3213e-06
10:14398245 C T 0.037006 -1.6034e-05
10:14398835 T C 0.058068 1.1402e-05
10:14402332 T C 0.028855 4.9504e-05
10:14408144 G C 0.578779 -5.6069e-06
10:14408890 G T 0.370761 -3.2220e-05
10:14409693 C T 0.027953 3.7727e-05
10:14409881 A C 0.361673 -1.0830e-05
10:14411814 G T 0.133426 -9.5178e-06
10:14412084 C T 1.402573 -2.6909e-05
10:14412879 C T 0.032870 -3.7604e-05
10:14413425 T C 0.615149 5.1328e-06
10:14413567 A G 0.050041 -2.1469e-05
10:14416980 T C 0.056409 -1.3077e-05
10:14420878 G C 0.030796 1.5138e-05
10:14426729 A G 0.199054 -9.2568e-06
10:14427455 A C 1.393524 1.3602e-05
10:14427729 A C 0.593713 4.3791e-06
10:14434669 C T 0.259166 -8.9232e-06
10:14437826 C T 1.384410 -6.3278e-06
10:14438800 C T 0.655706 -2.0203e-05
10:14445334 G C 0.080324 2.0351e-05
10:14445503 T C 0.112792 1.8516e-05
10:14454212 C T 0.475679 5.2029e-06
10:14454570 G T 0.798454 -1.4195e-05
10:14460288 A G 0.384345 3.3933e-05
10:14465273 A C 0.054806 -1.2549e-07
10:14469856 G A 0.036983 -3.5185e-08
10:14470150 C T 0.212855 -8.7016e-06
10:14470272 T C 0.042673 8.2300e-06
10:14474862 A G 0.035451 -2.7181e-05
10:14475528 T G 0.247407 9.8160e-05
10:14476511 C T 0.223975 5.0227e-06
10:14478462 G A 0.346190 4.5772e-05
10:14478618 C T 0.098404 -3.1855e-05
10:14479076 T C 0.435389 -5.3086e-06
10:14479875 T C 0.076832 -2.5817e-05
10:14482159 A G 0.031906 1.8550e-05
10:14484689 T C 0.086070 -8.1778e-06
10:14485205 G A 1.339783 1.1164e-05
10:14486901 C G 0.114591 -3.3872e-05
10:14488109 C T 0.349270 1.3255e-04
10:14496265 T C 0.209434 -4.9398e-05
10:14499030 G A 0.814683 1.5236e-04
10:14503769 G A 0.060187 -9.4568e-06
10:14504246 T C 0.027518 2.7859e-06
10:14504407 A G 0.030034 2.0480e-05
10:14505213 C T 0.095112 8.6097e-06
10:14506428 G T 0.033137 3.0151e-05
10:14508447 T C 1.222969 1.6791e-04
10:14511626 G C 0.098826 1.2001e-05
10:14518437 C G 0.086761 -1.5712e-05
10:14523158 G A 0.062372 -8.4715e-06
10:14523377 T C 0.132118 1.4846e-05
10:14532936 T C 0.021968 2.2412e-05
10:14538274 A G 1.279586 3.7538e-05
10:14543596 A G 0.074475 1.9847e-05
10:14555187 T C 0.406319 -6.7560e-05
10:14560330 A C 0.051807 -7.7401e-05
10:14567265 G A 0.659935 2.6437e-05
10:14577098 T G 0.305020 1.3334e-05
10:14581234 G A 0.175622 -4.4520e-05
10:14586520 A C 0.032981 3.5110e-05
10:14586675 T C 0.064462 5.1592e-05
10:14600524 C T 0.063440 -7.3358e-06
10:14603458 C T 1.733219 -9.9411e-05
10:14604328 A G 0.067568 1.1547e-05
10:14605662 A G 0.402898 -9.2166e-05
10:14609926 T C 0.072272 -8.5281e-06
10:14613927 C G 0.145238 3.5258e-04
10:14616658 A G 0.042154 8.2416e-06
10:14617035 C T 0.043228 3.1187e-05
10:14618742 C T 0.065481 1.0171e-05
10:14622448 C T 0.195230 -5.6002e-05
10:14626072 C A 0.032114 1.6948e-05
10:14626192 C T 0.057915 -8.6495e-06
10:14626563 G A 0.057376 3.1775e-06
10:14627825 C T 0.314751 -8.8074e-05
10:14637141 C T 0.354798 1.5290e-06
10:14641658 G T 0.240636 2.3599e-05
10:14642248 C G 0.248189 1.8252e-05
10:14642461 T C 0.056750 3.7407e-07
10:14643505 T G 0.044302 1.5896e-05
10:14643687 C G 0.079224 1.4982e-05
10:14644455 G C 0.059045 -3.8303e-05
10:14647158 A G 0.150629 -2.0252e-07
10:14647463 C T 0.101968 -6.3586e-05
10:14649840 G A 0.568503 -4.0879e-05
10:14653245 A G 0.111608 5.2115e-05
10:14660199 T C 0.499575 -2.2294e-05
10:14660217 G A 0.039515 2.3071e-05
10:14662889 C T 0.055890 -2.8250e-05
10:14663944 T A 0.765470 -2.1249e-05
10:14664667 T C 0.080406 -2.6381e-06
10:14664946 T C 0.037129 -1.4308e-05
10:14665906 A G 0.258926 -1.8586e-05
10:14678360 C T 0.054984 -9.5802e-06
10:14679923 C T 1.791482 -5.7477e-06
10:14680087 G A 0.067351 5.6331e-05
10:14681661 T G 0.050427 2.0047e-05
10:14686781 G A 0.967341 -1.9526e-06
10:14687132 A G 0.021072 1.4704e-05
10:14688721 G T 0.104295 9.9692e-06
10:14690369 C T 0.074907 3.0116e-05
10:14690936 T C 0.656764 3.6018e-06
10:14696000 T C 1.779294 -1.7249e-05
10:14698364 T C 0.106982 -5.5610e-05
10:14700243 A G 0.709693 -4.1556e-05
10:14700275 A C 0.279959 -4.4164e-05
10:14700636 A G 0.086829 5.4532e-05
10:14701726 C T 0.032280 6.0047e-06
10:14705845 C T 0.645108 -2.3169e-05
10:14708915 T C 0.123614 3.6737e-05
10:14713192 T G 0.214578 -2.6597e-05
10:14716516 C T 0.360423 1.1372e-06
10:14717300 T C 0.393151 1.1765e-05
10:14718188 G T 0.026178 3.2806e-05
10:14720733 G A 1.243596 4.7607e-06
10:14723426 G C 0.948278 7.1546e-06
10:14732273 T G 0.659276 2.8980e-05
10:14733008 A G 0.758699 9.7086e-06
10:14734543 T C 0.045997 6.7214e-07
10:14739092 T C 0.057406 1.2210e-05
10:14740344 C A 0.054170 -5.5467e-06
10:14747510 G A 1.716045 3.5035e-06
10:14749673 C T 0.591503 -4.1599e-05
10:14758807 T C 0.219113 3.0956e-06
10:14761636 T C 0.162811 1.1583e-05
10:14764474 C T 0.084349 2.1968e-05
10:14767685 C T 0.030433 -1.3974e-05
10:14772718 A C 0.135942 -5.0231e-06
10:14777585 T C 1.278313 3.9926e-05
10:14779689 T C 0.802634 4.9254e-06
10:14781455 G A 0.044504 2.9065e-06
10:14784548 G A 0.051265 2.1352e-05
10:14790460 C T 0.047344 8.9290e-06
10:14795565 A G 0.036496 1.2982e-05
10:14796552 A C 0.045029 1.9464e-06
10:14798329 A G 0.044062 6.3779e-06
10:14805558 G A 0.180371 -1.3378e-05
10:14805937 C T 0.527648 4.0699e-05
10:14813860 G A 0.023318 -2.4652e-06
10:14815459 C A 0.808207 4.6915e-05
10:14815729 C T 0.589065 1.0139e-05
10:14817067 C T 0.285866 -6.6939e-06
10:14818646 G A 0.135409 1.9044e-05
10:14820695 T C 0.331136 -1.2653e-05
10:14823040 C A 1.053871 -1.2913e-05
10:14827131 C T 1.261831 -3.0513e-05
10:14828699 C T 0.721151 -8.2692e-06
10:14829001 T G 0.301972 -1.5721e-06
10:14829184 A C 0.036522 4.0394e-05
10:14829454 A G 0.051544 5.1669e-06
10:14831905 A G 0.022945 1.1749e-05
10:14833055 T C 0.909364 -4.7167e-05
10:14841242 T C 0.034811 5.5335e-05
10:14845290 A C 0.037963 2.0592e-05
10:14847704 G A 0.680965 -3.1558e-05
10:14849605 G C 0.061872 -1.1869e-05
10:14850552 G A 0.301018 3.0802e-06
10:14852440 A G 0.601280 -2.1263e-05
10:14852541 A G 0.043530 -3.2893e-05
10:14853036 C T 0.201965 3.4488e-06
10:14859751 G A 0.069172 -3.1959e-06
10:14864846 G A 0.535045 1.4227e-05
10:14880395 T C 0.157231 7.0329e-05
10:14881258 C A 0.028119 -2.0094e-07
10:14881289 A G 0.042498 -1.9726e-05
10:14882340 T A 0.312985 -6.5120e-05
10:14885598 T C 0.055215 -3.1596e-05
10:14890829 A C 0.021364 2.7622e-05
10:14891406 A G 0.140762 8.2924e-06
10:14910732 C T 0.070068 -2.9477e-06
10:14911939 A C 0.142226 9.6094e-06
10:14914723 T G 0.230587 4.1018e-05
10:14922183 G C 0.105528 2.0207e-06
10:14926084 A C 1.912148 -2.0166e-05
10:14929014 G A 0.032173 -1.3849e-05
10:14929173 G A 0.054845 1.5787e-05
10:14929962 A G 0.021007 -3.2347e-05
10:14930731 G A 0.039521 5.3514e-05
10:14939067 C A 0.034662 -4.0786e-05
10:14941654 T C 0.290712 -4.3953e-05
10:14943176 G C 0.067322 -4.0269e-06
10:14951661 A G 0.616603 -8.7357e-06
10:14955316 T G 0.057084 2.6537e-05
10:14961464 G C 0.293192 -2.5705e-05
10:14974905 C T 0.359725 -3.0691e-05
10:14976727 C G 0.149474 -4.3938e-05
10:14977469 T C 0.029790 3.1910e-06
10:14978974 G A 0.241100 -3.5936e-05
10:14987534 A G 0.034227 4.9082e-05
10:14990369 A G 1.471326 3.8886e-06
10:14991453 C T 1.920873 3.1182e-07
10:14993655 G T 0.025665 2.8691e-06
10:14995149 A G 0.670594 2.7912e-05
10:15001224 T C 0.091954 -9.9819e-06
10:15001282 A C 0.073719 -3.6006e-05
10:15001726 C T 1.844885 4.3021e-05
10:15003278 A G 1.123611 -3.8378e-05
10:15005600 G C 1.297665 2.5936e-05
10:15008493 C A 1.374984 9.9571e-06
10:15008554 G A 0.126552 -8.3362e-06
10:15009109 C T 1.491856 5.8927e-06
10:15015291 C T 1.373302 1.0570e-05
10:15021435 A G 0.095304 -1.0582e-05
10:15022403 T C 0.082295 2.6417e-05
10:15027535 T G 0.314212 6.8671e-06
10:15034515 G T 0.581746 1.5916e-05
10:15037356 A C 1.390768 1.0438e-05
10:15050409 C T 0.640564 6.3673e-07
10:15054964 T G 0.047045 1.0819e-05
10:15057374 A G 0.219768 9.9575e-06
10:15057758 A G 0.374734 3.1360e-05
10:15068924 C T 0.332905 1.5463e-05
10:15070649 G T 0.860033 3.3031e-05
10:15075574 A G 0.212582 6.2324e-06
10:15077740 A G 0.869924 2.2386e-05
10:15086306 A C 0.633134 3.9217e-06
10:15091970 C T 0.089549 1.5164e-05
10:15093266 A G 0.115016 8.6999e-05
10:15097190 C T 0.251065 -4.1202e-07
10:15098897 T C 0.165248 -8.5096e-06
10:15099724 G A 0.249964 -3.7344e-06
10:15100608 C T 0.051381 1.2406e-05
10:15107826 C T 0.067124 2.8399e-05
10:15109544 A G 1.156757 5.7141e-05
10:15118221 C T 0.139067 -1.2939e-05
10:15128577 T C 0.775295 1.0209e-05
10:15129402 C T 0.240097 -1.0963e-05
10:15138615 T C 0.198628 3.8013e-05
10:15138676 C T 0.025928 2.5417e-05
10:15139370 A G 0.040011 -7.9003e-06
10:15142097 T C 0.058422 -3.5266e-05
10:15144598 C T 0.029875 5.4571e-07
10:15145361 A G 0.292997 -1.9181e-05
10:15145569 G A 0.048090 -1.2343e-05
10:15145855 G C 0.441663 2.2046e-05
10:15145948 C T 0.055857 5.0958e-06
10:15146061 G C 0.108865 1.7517e-05
10:15151907 G T 0.375354 4.8262e-06
10:15175007 G A 0.056575 2.6024e-05
10:15177827 G A 0.132978 1.1622e-05
10:15185503 T C 1.727802 -1.8828e-05
10:15187950 T G 0.527181 -2.0613e-05
10:15192827 C A 0.050281 3.6648e-06
10:15194361 G A 0.044896 9.1503e-06
10:15199347 A C 0.240263 -4.0373e-05
10:15205720 G T 0.794517 -2.1306e-05
10:15206515 A G 0.264992 -8.2114e-06
10:15206725 A G 0.083447 -4.1083e-07
10:15214583 C T 0.875600 -1.6786e-06
10:15218582 G C 0.058104 5.0201e-06
10:15221174 T C 1.606327 3.4262e-06
10:15225054 C T 0.742122 4.6399e-05
10:15225350 G A 0.483174 -1.7552e-05
10:15226599 C A 0.107541 2.0095e-05
10:15227380 A G 0.086261 -5.5136e-06
10:15227664 T C 0.796198 -9.9230e-05
10:15231633 G A 0.432000 -3.8329e-06
10:15231980 C T 1.167715 -1.9108e-05
10:15235954 T C 0.319698 6.4350e-05
10:15239498 G A 0.829481 -8.2514e-06
10:15242296 T C 0.349673 -2.8996e-05
10:15243205 G A 0.779501 -4.9736e-06
10:15246346 G A 1.578299 -8.6421e-05
10:15247026 C A 0.436187 2.2327e-05
10:15255292 A G 0.035750 4.3182e-05
10:15256194 A G 0.345242 -2.8962e-05
10:15260071 G A 0.488432 -2.7554e-05
10:15264322 C T 0.406011 5.6178e-06
10:15265987 A C 0.037684 9.1821e-06
10:15267411 T C 0.645653 -4.4300e-05
10:15268452 T C 0.066773 1.3041e-05
10:15271313 C G 0.060447 -1.2935e-05
10:15272218 C T 0.325797 2.0230e-05
10:15272776 G C 1.839173 -1.8674e-05
10:15274708 C T 0.095080 -9.7495e-06
10:15280152 A C 0.642829 -1.2890e-05
10:15280384 A G 0.068766 1.1393e-05
10:15281660 A G 0.404407 3.4108e-05
10:15283248 G A 0.143634 1.7126e-05
10:15285208 A G 0.052066 -1.1980e-05
10:15285428 G A 0.325816 6.4507e-06
10:15287567 C T 0.054757 -1.1996e-05
10:15289486 G A 0.497342 -4.0017e-05
10:15290067 C G 0.146805 -2.4285e-05
10:15294548 A C 0.907007 5.4226e-06
10:15301487 T C 0.706584 9.9217e-06
10:15302153 A C 0.100939 7.5797e-05
10:15302393 A C 0.037327 3.0551e-05
10:15305084 C A 1.862247 2.1553e-05
10:15305551 A G 0.167598 -9.6126e-06
10:15320228 G T 0.088273 1.2150e-05
10:15320660 A G 0.044419 3.2423e-05
10:15321059 C T 0.701894 1.7225e-07
10:15321184 T A 0.110277 -5.5895e-06
10:15332911 G A 0.057299 5.9952e-06
10:15335500 G A 0.061236 6.3019e-06
10:15336817 C A 0.169971 -1.5635e-05
10:15341573 A G 0.538356 1.0055e-05
10:15343723 G A 0.593012 2.2610e-06
10:15346655 T C 0.153524 -1.8219e-06
10:15353703 T C 0.043987 3.2868e-05
10:15353973 G A 0.056322 4.4747e-06
10:15358569 T C 0.091867 1.6118e-05
10:15367974 C T 0.024798 -1.1947e-05
10:15370036 C T 0.769540 2.3586e-05
10:15370545 T G 0.030284 -7.9518e-06
10:15373313 T C 0.086660 8.5564e-06
10:15378398 C G 0.714263 2.2855e-05
10:15378435 T C 0.212702 -9.0883e-06
10:15385024 T C 0.090266 2.0839e-05
10:15386768 C T 0.091691 3.7720e-05
10:15393309 A G 0.844934 2.0738e-05
10:15410072 C A 0.068016 2.8166e-05
10:15410929 A C 0.237630 -2.6914e-06
10:15421546 A G 0.213468 -1.0830e-05
10:15437159 A G 0.424612 1.9725e-06
10:15444766 G T 0.221060 2.4966e-05
10:15448544 C T 0.039554 -1.8358e-05
10:15450953 A C 0.746689 -3.6245e-05
10:15453070 G T 0.092379 2.0747e-05
10:15468678 G A 0.060132 -1.4065e-05
10:15469974 T C 0.031673 -1.5912e-05
10:15473353 G A 0.206834 -1.6314e-05
10:15473480 T C 0.533250 3.1964e-05
10:15474427 C T 0.038960 5.4200e-05
10:15477033 A C 0.039167 -1.7672e-05
10:15478936 G A 0.031225 -1.6203e-05
10:15490494 C G 0.080019 3.8683e-05
10:15499560 A G 0.803108 -4.3502e-06
10:15499879 C T 0.043309 -1.7536e-05
10:15503917 A G 0.345155 -1.0867e-05
10:15505350 A G 0.098452 4.6150e-06
10:15505481 A G 0.089825 -9.5664e-06
10:15507240 G A 0.870070 9.1394e-06
10:15509118 T C 0.115886 -3.3975e-05
10:15510921 G A 0.077066 -1.2028e-05
10:15515482 T C 1.297678 -2.1365e-06
10:15516366 A G 0.063407 -1.6168e-05
10:15520643 T G 0.035470 -9.4884e-06
10:15521370 A G 0.068185 4.4912e-06
10:15524162 A G 0.990798 2.2796e-05
10:15525418 A G 0.120245 -4.7866e-05
10:15525677 A G 0.073213 -9.3322e-06
10:15527088 A G 0.116824 1.6106e-05
10:15528063 G C 0.767157 1.7326e-05
10:15528685 C T 0.050895 5.0534e-07
10:15529564 G A 1.422016 -1.6638e-05
10:15529694 C T 0.432919 1.1313e-05
10:15531257 T C 1.756466 2.1913e-05
10:15531962 G A 1.238984 1.1544e-05
10:15537270 T C 1.399263 -2.3661e-05
10:15540753 A G 0.050388 4.9329e-06
10:15542864 A G 0.090231 1.0018e-05
10:15547109 C T 1.365983 -1.2716e-05
10:15561543 C T 0.257654 -1.9846e-05
10:15562608 T C 0.033864 8.8269e-06
10:15574977 G C 0.034253 4.8827e-06
10:15588468 A G 0.051651 5.8550e-06
10:15589645 G A 0.378518 2.8673e-05
10:15592323 G T 0.028235 2.4418e-06
10:15597635 A C 1.144946 -1.2993e-06
10:15601610 G A 0.709372 9.4448e-07
10:15602653 G A 0.134552 -1.9746e-05
10:15606540 T C 0.054799 8.0741e-06
10:15609839 G A 0.083275 -3.5081e-05
10:15610564 G A 0.053527 -1.1619e-06
10:15611587 C T 0.792975 -2.7103e-05
10:15619054 A C 0.134984 2.7160e-06
10:15621989 C A 0.097251 8.4368e-06
10:15622511 A G 0.150827 4.5700e-06
10:15622888 A G 0.061112 -1.1981e-05
10:15629374 T C 0.028060 -1.0371e-05
10:15638751 A G 0.827384 -1.1262e-06
10:15640360 T G 1.683191 1.1229e-05
10:15641994 T G 1.563771 -6.9989e-06
10:15645885 A G 0.037807 -2.0205e-06
10:15648694 C T 0.062979 -4.7428e-06
10:15649698 G T 0.182548 5.0185e-06
10:15649710 A G 0.029115 1.0978e-05
10:15656674 A G 1.540979 -5.0876e-06
10:15663508 G T 1.576098 -3.1505e-06
10:15665744 G A 0.900425 6.9086e-06
10:15670922 A C 0.473115 -6.2688e-06
10:15678416 G C 0.415443 9.9959e-06
10:15693911 G A 1.318993 1.3985e-05
10:15702362 A C 0.187219 2.5982e-06
10:15702992 A C 0.157429 -5.1885e-05
10:15704245 G A 0.255881 -3.5734e-05
10:15712178 C T 1.130846 1.1880e-05
10:15714062 G A 0.237702 -5.8601e-06
10:15717486 T C 1.738175 3.9658e-05
10:15733242 A G 0.068393 -1.6988e-05
10:15733431 A G 0.040800 -1.7597e-05
10:15736911 T C 0.357586 1.2722e-05
10:15741787 G A 0.049703 -3.6746e-05
10:15755827 G A 0.252519 -6.3680e-06
10:15760064 T C 0.395153 2.7645e-06
10:15770254 A G 0.416160 3.0064e-05
10:15780668 T C 0.038025 -7.5674e-06
10:15781971 A C 1.400253 -2.1307e-05
10:15786081 G A 1.974666 2.1712e-05
10:15791625 G A 0.074485 5.8820e-06
10:15798579 C G 0.030949 3.3821e-06
10:15799206 C T 0.047039 7.3119e-06
10:15803072 A G 0.405504 2.7312e-05
10:15804486 A G 0.200926 6.8136e-06
10:15814226 G A 0.043699 -4.8090e-05
10:15818910 T C 0.055208 -1.5348e-05
10:15819050 G A 0.066127 3.6599e-06
10:15819996 T C 0.033192 -1.9730e-07
10:15829492 G C 0.060369 -3.1253e-06
10:15844850 G A 0.434623 -1.6766e-06
10:15849364 T C 0.038976 2.2337e-05
10:15851536 T C 0.117324 1.7697e-05
10:15854752 T C 0.919698 -1.5767e-05
10:15860422 C G 0.161395 2.2788e-05
10:15861576 G A 0.404810 -5.9703e-06
10:15864163 C A 0.098196 -1.9207e-05
10:15866478 T C 0.058220 -2.0826e-05
10:15870706 C T 0.058798 1.6447e-05
10:15873594 A G 0.034094 3.2739e-05
10:15885863 C A 0.072009 3.8369e-07
10:15887269 G T 0.046016 7.9052e-06
10:15890696 G T 0.070626 -5.6504e-06
10:15894779 A G 0.135533 -2.2675e-05
10:15899489 A G 0.048597 1.4936e-05
10:15900921 G A 0.072262 9.8428e-05
10:15921652 G A 0.072713 -1.5977e-05
10:15925966 A G 0.372692 -4.2151e-06
10:15941109 C T 0.085713 -8.9658e-06
10:15942434 G T 0.067052 -3.2375e-05
10:15943507 G A 0.108060 4.5104e-06
10:15943807 G A 0.105616 -1.3859e-05
10:15971024 A G 0.063599 -1.6901e-07
10:15971235 G A 0.828263 -2.5672e-05
10:15977732 T C 1.080987 -2.9851e-05
10:15977878 A G 0.813128 -7.4035e-06
10:15981388 T C 0.848579 -2.8764e-07
10:15982227 T C 1.136620 -1.0626e-05
10:15984035 A G 0.373507 1.4582e-06
10:15984144 T C 0.050589 -6.5005e-06
10:15984478 T C 0.066030 1.3384e-05
10:15991376 G A 0.233177 4.2006e-05
10:15991984 G A 0.945139 -1.1718e-05
10:15994156 A G 1.976568 2.0728e-05
10:15994613 C T 0.043299 -1.0620e-08
10:15995639 G A 1.979337 1.0994e-05
10:16001237 A C 0.333830 -3.1731e-05
10:16019745 T C 0.088231 2.1627e-05
10:16035055 C T 0.895114 -9.7932e-06
10:16035541 T G 0.355739 -1.6794e-05
10:16041482 T A 0.050875 -9.6868e-06
10:16045536 C T 0.914031 -1.0623e-05
10:16063868 A G 1.026626 1.9140e-05
10:16071421 A C 0.060353 -1.2190e-06
10:16081641 T C 0.024876 -6.1365e-06
10:16082303 G A 0.035798 1.5021e-06
10:16090048 C T 0.123322 -7.9173e-06
10:16094090 A C 0.064556 2.5738e-05
10:16094905 C T 1.828484 9.1754e-06
10:16113967 C T 0.070022 4.5755e-05
10:16116644 A G 0.030112 1.4400e-05
10:16118555 G A 1.545214 -1.4096e-05
10:16141290 T C 0.116947 6.1332e-07
10:16143218 G A 1.396637 -1.0311e-05
10:16148908 A G 1.544727 -1.9366e-05
10:16165396 T C 0.205464 -4.7830e-05
10:16176774 A G 0.037155 1.1158e-05
10:16177639 T C 1.695269 -5.8252e-07
10:16179615 C A 0.130778 -4.7724e-06
10:16189910 A G 0.061301 3.4312e-05
10:16197636 C T 0.569714 3.9356e-05
10:16201324 T C 1.047373 -5.2053e-05
10:16207102 A G 0.076082 1.4725e-05
10:16224336 T C 0.067727 -4.8902e-05
10:16226446 T C 0.032880 3.7907e-05
10:16237725 G T 0.776749 -1.7431e-05
10:16238910 G T 0.037411 3.0335e-05
10:16241855 T G 0.928150 -2.2686e-05
10:16255946 C T 1.818328 9.5569e-06
10:16266794 T C 0.114409 -9.7494e-06
10:16267668 C T 0.087822 -1.8032e-05
10:16280610 T G 0.055244 1.6505e-05
10:16281080 T C 0.191147 1.5701e-05
10:16290352 C T 0.027249 -1.3094e-06
10:16303374 G A 0.383644 4.2962e-06
10:16305281 C A 0.130872 3.9164e-05
10:16313321 G A 0.046769 1.8782e-05
10:16318694 C T 0.060554 2.0669e-05
10:16322429 G A 1.646757 -4.6868e-05
10:16326422 A G 1.709086 -5.7486e-06
10:16330883 T C 0.037314 -1.5328e-05
10:16331830 C T 1.326111 -1.6870e-05
10:16344952 G A 0.186369 5.7941e-06
10:16350875 T C 0.028222 -2.5985e-05
10:16354704 A G 0.044990 1.7217e-05
10:16355629 T C 0.063005 2.3999e-05
10:16362756 G A 0.042488 -3.3467e-05
10:16369290 G A 1.295341 1.0841e-05
10:16371919 A G 0.092996 3.1414e-05
10:16372949 G A 0.381157 -4.3984e-05
10:16378406 T C 0.373926 -4.8254e-05
10:16383931 G A 0.381219 -3.9550e-05
10:16393092 A G 0.543501 3.9340e-06
10:16394189 C T 0.213050 -3.9459e-06
10:16397089 A G 0.071905 1.7802e-05
10:16400240 A C 0.098222 9.1376e-06
10:16406690 C A 0.031205 -1.9507e-05
10:16412702 T C 0.251500 -8.0181e-06
10:16416388 A G 0.095674 5.1905e-06
10:16419409 T C 1.098858 -1.3242e-06
10:16426495 C G 0.039271 7.4749e-06
10:16426698 A G 0.070431 2.5742e-06
10:16432797 T G 1.393732 -1.0168e-05
10:16433583 G A 0.286727 -2.2990e-05
10:16443410 C T 0.476075 3.1093e-06
10:16445497 A G 0.097768 -4.5213e-05
10:16445703 C T 0.752564 -9.9840e-06
10:16446313 A C 0.035380 -3.9836e-05
10:16447038 T C 0.885393 -5.2050e-05
10:16450418 G A 0.394566 -6.0264e-05
10:16459932 A G 0.382709 1.5018e-06
10:16460010 T C 0.027807 -1.2251e-05
10:16461877 A G 0.055747 -3.1024e-05
10:16462409 T C 0.107810 -1.1869e-05
10:16464460 T C 0.114084 -3.9534e-05
10:16464962 A G 0.156608 1.7758e-06
10:16475766 T C 0.470018 -6.9597e-05
10:16478036 A C 0.141645 -8.9874e-06
10:16478392 G A 0.095359 -3.7788e-06
10:16478806 T C 0.062752 1.3766e-06
10:16482957 C A 0.090757 5.4665e-05
10:16483791 G A 0.304345 -1.5881e-05
10:16485431 T C 0.033779 1.5520e-05
10:16488454 A G 0.031504 -3.4557e-05
10:16488531 C T 0.924255 -5.5498e-05
10:16507201 A C 0.020215 -5.4774e-05
10:16508687 A G 1.019582 -1.2870e-04
10:16516361 T C 0.037415 -1.7385e-05
10:16516490 T C 0.098560 -4.5048e-05
10:16526840 A G 0.733622 -3.6896e-05
10:16532352 T C 0.020020 -1.8142e-05
10:16533688 G A 0.084885 1.9016e-05
10:16536015 C A 0.203598 -3.4991e-05
10:16539937 G A 0.876467 -1.1417e-04
10:16544146 G A 0.101215 -5.9262e-05
10:16546005 G A 0.025029 -2.8517e-05
10:16549813 C T 0.632965 -7.0134e-05
10:16553355 G A 0.144085 9.5937e-06
10:16555802 G A 0.659565 2.0006e-05
10:16555862 A T 1.130141 2.0146e-05
10:16558290 T C 1.103948 3.0029e-06
10:16560806 G A 0.273084 2.7412e-05
10:16564533 T C 0.240490 1.5486e-05
10:16567120 G A 0.477143 -2.2535e-05
10:16567776 G T 0.344726 -1.0220e-05
10:16567802 G A 0.083486 -1.2386e-05
10:16571457 G A 0.036827 1.8749e-05
10:16571592 G A 0.174388 -1.5074e-05
10:16574358 C A 0.077793 -2.8217e-05
10:16575186 C G 0.024026 5.0954e-05
10:16584366 C T 0.043238 -8.0647e-06
10:16587801 A G 0.104977 2.9818e-06
10:16591271 T G 0.218428 -2.1144e-05
10:16602296 A C 0.129119 -1.1081e-05
10:16608961 C T 0.238172 -5.6011e-07
10:16616188 A G 0.226997 -1.0346e-05
10:16622826 T C 0.120917 -2.4066e-06
10:16624751 G A 0.241291 -1.2601e-05
10:16633487 T C 0.023360 5.9855e-05
10:16645177 G A 0.380138 1.5937e-05
10:16647184 A G 0.032614 1.8105e-05
10:16649790 A G 0.540164 -4.8587e-06
10:16673106 C A 0.043536 -2.2836e-05
10:16674592 T C 0.037914 3.0856e-05
10:16675168 T C 0.056114 -8.6739e-05
10:16677598 C T 0.483531 -1.8804e-05
10:16677976 C T 0.400649 8.6332e-06
10:16680769 A G 0.182026 1.3583e-05
10:16681074 T C 0.620112 -1.6839e-05
10:16681486 C T 0.082298 1.9942e-06
10:16682262 G A 0.459904 -2.0394e-05
10:16683594 T C 0.478831 -5.9473e-06
10:16686140 C T 0.714659 3.3378e-06
10:16686171 G A 0.060635 3.3174e-05
10:16691399 T C 0.143196 -2.3236e-05
10:16700820 A G 0.067117 8.9755e-06
10:16701406 C G 0.494898 -2.7619e-05
10:16704520 G A 0.613766 5.8891e-06
10:16705633 T C 0.080091 1.1672e-05
10:16706441 G A 0.047396 1.3860e-05
10:16708368 A C 0.081172 -2.4596e-06
10:16711913 C G 0.058159 1.7118e-05
10:16712126 C T 0.058227 1.2993e-05
10:16715143 G A 0.489759 6.6804e-06
10:16715785 T C 0.036600 2.5499e-05
10:16716024 G A 0.452660 5.2467e-05
10:16716146 C T 0.022546 -1.1439e-06
10:16716432 C A 0.412379 9.0695e-07
10:16716557 A C 0.103162 -1.7761e-06
10:16716623 G T 0.179932 -3.3116e-07
10:16716700 C A 0.110089 -2.3682e-05
10:16716742 T C 0.439147 -3.7550e-06
10:16717475 A G 0.350955 4.2060e-05
10:16718607 C T 1.101679 2.1652e-05
10:16722879 T G 0.051021 -6.4035e-06
10:16725451 C T 0.047256 5.9765e-06
10:16728788 T C 0.329747 2.9825e-05
10:16732070 G A 0.039051 -6.3799e-06
10:16732648 A C 0.054001 -1.7660e-05
10:16736977 C T 0.779943 2.2510e-06
10:16739747 G A 0.514817 -6.8168e-06
10:16741158 T C 0.069678 -1.6216e-05
10:16742375 C A 0.029193 3.0613e-05
10:16743447 C T 1.898432 -1.7420e-06
10:16748267 G T 0.204383 -7.4889e-06
10:16749526 T G 0.931851 -3.7599e-06
10:16759312 G A 1.373987 1.1742e-05
10:16759896 A G 0.063115 -8.5503e-06
10:16759984 A G 0.025266 1.6880e-05
10:16761771 C T 0.064517 -4.9465e-06
10:16767461 G T 0.339916 2.5633e-06
10:16768670 C A 0.054488 1.1447e-05
10:16771046 A G 0.092334 3.2330e-05
10:16773255 T C 0.077166 -2.8906e-06
10:16779071 C A 0.023039 -3.2192e-05
10:16779115 T C 0.350530 -2.0283e-05
10:16788770 T C 0.148195 3.4265e-05
10:16789369 C T 0.218860 2.6865e-05
10:16794623 T C 0.269780 -3.4146e-06
10:16796919 A C 0.498134 2.6733e-05
10:16806902 C T 0.356025 4.3967e-05
10:16806954 G T 0.073589 -9.2563e-06
10:16808086 T C 0.052047 -8.7364e-06
10:16817538 C T 0.032001 -1.2251e-05
10:16818875 A G 0.022623 -1.0367e-05
10:16819001 A G 0.063764 5.3648e-06
10:16819918 T C 0.022003 1.3072e-05
10:16825275 C T 0.100325 -1.5062e-05
10:16828240 T C 0.576666 4.1579e-06
10:16831639 C T 0.472725 8.4998e-06
10:16834916 A C 0.029138 -6.8031e-06
10:16837070 C A 0.117440 -4.0470e-05
10:16837951 T C 0.030615 -3.2472e-05
10:16839063 A C 0.051456 4.1589e-06
10:16842612 T C 0.079166 -2.4114e-05
10:16845316 G A 0.393336 1.6584e-05
10:16848297 T C 0.235235 -1.2247e-04
10:16851432 C A 0.348511 -1.9787e-04
10:16854588 C T 0.214387 -3.9991e-05
10:16858031 A G 0.049320 3.1616e-05
10:16859335 G C 0.357589 -2.0942e-06
10:16863161 A G 0.944084 -2.8272e-04
10:16870912 T G 0.163398 -2.1283e-05
10:16874242 C A 0.168695 -1.4837e-05
10:16877110 A G 0.057471 6.3761e-06
10:16880108 T C 0.040667 -8.4566e-06
10:16884373 C G 1.494359 -1.0692e-05
10:16891468 T C 0.102724 2.2056e-05
10:16897689 G A 0.123202 2.6936e-05
10:16909589 C T 0.420808 -7.9851e-05
10:16912134 A G 0.620563 -8.6219e-05
10:16915329 A G 0.035282 5.6125e-07
10:16918997 C T 0.210174 -2.5011e-05
10:16919052 C T 0.208486 -2.6324e-05
10:16919512 T C 0.032053 -4.6288e-06
10:16923390 C T 1.462313 3.9284e-05
10:16925880 T G 1.525035 4.9677e-05
10:16926640 A G 0.085245 4.9588e-05
10:16932384 A G 0.029073 3.4648e-05
10:16932490 T G 0.066660 1.4061e-05
10:16933930 T C 0.072229 -5.0196e-05
10:16935172 A G 0.029894 -1.3670e-06
10:16938943 C T 1.220125 5.0354e-05
10:16940609 A G 0.918598 4.3387e-05
10:16949550 C T 0.063664 1.8261e-05
10:16963798 T C 0.049278 8.7840e-06
10:16968283 G A 0.032361 -3.9049e-06
10:16968533 A G 0.054569 -2.4343e-05
10:16969687 T C 1.170977 2.6182e-05
10:16969923 C A 0.304559 -5.4554e-06
10:16973346 T C 1.157682 -1.5216e-05
10:16973499 A G 0.039385 3.9634e-05
10:16974466 C T 0.057695 -2.0518e-05
10:16975078 A G 0.412428 -4.2969e-05
10:16976037 A G 0.047574 -1.1896e-06
10:16979606 T G 0.027161 -4.0850e-05
10:16979714 C T 0.423937 -1.0214e-05
10:16982061 T C 0.027820 -3.3912e-05
10:16985159 C T 0.369489 -2.1966e-05
10:16987872 G A 0.151820 -3.2549e-05
10:16992132 G T 0.425122 -9.5375e-06
10:16992773 C A 0.038963 1.4182e-07
10:16995535 A G 0.181565 1.0723e-05
10:17002682 T G 0.701715 1.0171e-04
10:17006239 G A 0.126886 -1.0365e-05
10:17009619 G C 0.020764 -1.0806e-05
10:17011769 T C 0.399035 -8.1260e-05
10:17012163 T G 0.443042 -2.9892e-06
10:17013341 G T 0.104327 4.9581e-06
10:17017337 C T 0.339526 -6.8879e-06
10:17025685 A G 1.747556 4.4951e-05
10:17025828 T C 1.810041 3.8101e-05
10:17026010 C A 1.933837 3.6137e-05
10:17028469 T C 0.051216 8.6335e-06
10:17028562 T C 0.053608 1.9080e-05
10:17029125 C T 0.063096 -2.1779e-05
10:17030854 C T 1.123867 9.6559e-05
10:17033504 A G 0.037778 2.2958e-05
10:17041473 G T 0.638022 -4.7683e-05
10:17041611 C T 0.051323 -1.9426e-05
10:17042603 G C 0.032095 5.0171e-05
10:17043495 T C 0.253110 -5.9477e-06
10:17044084 G T 0.051648 8.3684e-07
10:17050571 G A 0.883244 -9.8119e-05
10:17062913 A G 0.067786 9.3444e-06
10:17063417 A G 0.042358 -5.1098e-06
10:17064459 G A 0.731544 -6.4537e-05
10:17065067 C T 1.235287 -1.1454e-04
10:17066022 G C 0.094372 -7.5051e-06
10:17067630 T C 0.042368 -2.0549e-05
10:17068027 T C 0.034445 -6.7450e-06
10:17068112 C T 0.305049 1.1506e-05
10:17068128 G C 0.095872 -2.1816e-05
10:17076508 C T 0.156351 -2.7128e-05
10:17076660 A C 0.034256 -1.4559e-05
10:17080633 T C 1.842724 4.6214e-05
10:17082153 G T 0.300609 -3.7228e-05
10:17082800 C T 0.027333 -1.0112e-05
10:17105668 T C 1.106005 4.5569e-05
10:17118943 C G 0.071282 -1.7353e-05
10:17119728 C G 0.202426 -7.0363e-06
10:17121910 T C 0.901191 4.9709e-05
10:17130693 G A 0.463754 1.5632e-04
10:17135287 G A 1.224582 3.6219e-05
10:17142526 T G 1.500367 2.5426e-05
10:17147270 G A 0.027755 1.4096e-05
10:17147521 T G 1.394147 7.8169e-06
10:17155654 A G 0.153469 2.5037e-05
10:17156151 G A 1.248293 1.0013e-04
10:17156911 A G 0.056299 1.4325e-06
10:17157967 G A 0.044448 1.4128e-05
10:17159192 G T 0.698365 -4.2938e-05
10:17162503 T C 1.898088 8.4377e-05
10:17164569 A G 0.043835 -1.7016e-05
10:17166764 G A 0.111725 -1.2232e-05
10:17167732 G A 1.889405 -6.1827e-07
10:17174742 C G 0.235842 2.0689e-04
10:17186447 T C 0.625146 -1.6062e-05
10:17188450 T C 0.054410 2.4901e-05
10:17189901 T C 0.062248 -3.9005e-05
10:17204187 A G 0.931851 3.9906e-05
10:17204858 T C 0.057493 1.3813e-05
10:17205203 T C 0.168604 -1.2524e-06
10:17211920 T C 0.033598 -1.7698e-05
10:17219624 C G 0.035886 2.4026e-06
10:17219892 C T 0.343869 -2.2270e-06
10:17232144 T C 0.307532 1.4450e-04
10:17242035 C A 0.867960 -1.0548e-05
10:17244253 C T 1.042748 -3.3840e-05
10:17253881 A T 1.979405 -8.9696e-07
10:17260290 G A 0.828030 -3.3781e-05
10:17261762 A G 0.623137 1.0130e-05
10:17264486 C T 1.484998 -3.8790e-05
10:17265755 T C 0.050116 1.7054e-06
10:17279325 T C 0.034626 2.3412e-05
10:17284178 C A 0.079705 -1.7807e-05
10:17285064 C A 1.892956 -1.6222e-05
10:17286696 T G 0.030121 -2.1382e-05
10:17293155 G A 0.063888 -7.0534e-06
10:17296974 A G 0.030446 -4.0442e-05
10:17299813 A G 0.034552 -1.7232e-06
10:17305282 G C 0.048142 -4.1306e-05
10:17315617 T C 0.029780 -5.0476e-06
10:17318824 C G 0.100884 2.1444e-05
10:17321835 A G 0.680935 -1.2654e-05
10:17330888 T C 1.136987 2.0340e-05
10:17333310 G A 0.556120 2.6779e-05
10:17335010 A G 0.030335 -4.1709e-05
10:17336414 G A 0.117006 -1.9386e-05
10:17338425 C T 1.469609 -6.6460e-06
10:17338796 T C 0.032510 -8.0856e-06
10:17340342 A C 0.987121 -2.8816e-05
10:17343364 G A 0.052083 2.1872e-05
10:17343390 A G 0.074303 -7.4191e-05
10:17344416 A G 0.120183 -4.2787e-05
10:17349065 G C 1.111663 -7.5396e-06
10:17351555 T C 0.034036 -9.3889e-06
10:17351757 C T 0.708398 -6.1213e-05
10:17352425 A C 0.050940 3.3653e-06
10:17355930 G A 0.038093 -1.2452e-06
10:17362784 G A 0.648230 4.6838e-05
10:17366361 A G 0.211615 6.2538e-05
10:17376789 A G 0.529712 5.3635e-05
10:17383193 C G 0.107236 -1.6852e-06
10:17389446 G T 0.050505 -5.4862e-07
10:17391109 G A 0.289742 6.9923e-05
10:17392401 A G 0.037220 6.6775e-06
10:17394632 A G 0.304520 -5.6867e-06
10:17412956 G A 0.420659 8.3711e-06
10:17434553 G A 0.088150 -1.3010e-05
10:17439103 A C 0.431253 -6.7424e-05
10:17449757 C A 0.028839 -3.9512e-06
10:17450082 G A 0.128385 -1.2129e-05
10:17451324 A G 0.243151 7.2635e-08
10:17451952 T C 0.122050 1.0945e-05
10:17452193 T C 0.033370 1.5924e-06
10:17453949 T C 0.415034 -5.5563e-05
10:17458639 A G 0.058045 6.7514e-05
10:17459461 G A 0.057237 -1.2213e-05
10:17461605 A G 0.070392 -1.6331e-05
10:17463399 G A 0.039852 2.1102e-05
10:17474443 T C 0.207467 -1.9277e-05
10:17494266 T C 0.050901 -2.5853e-06
10:17494978 A C 0.035594 1.9784e-05
10:17506526 T C 0.302855 -1.9584e-05
10:17509247 C T 0.069594 7.6717e-06
10:17510907 C A 0.444331 -2.3696e-05
10:17515152 A G 0.116892 6.5068e-06
10:17518160 T C 0.466351 -1.4384e-05
10:17521395 C T 0.677943 -2.4029e-05
10:17521991 C T 0.318854 7.7678e-06
10:17523041 C T 0.172571 1.5699e-05
10:17535058 T G 0.118083 -1.2326e-05
10:17535549 A G 0.990425 2.6135e-05
10:17536847 T C 0.448128 5.7169e-06
10:17537366 G A 0.389278 -6.1794e-06
10:17539678 A G 0.119748 6.4478e-06
10:17544529 G A 0.311878 2.1040e-05
10:17557112 G A 0.057013 -2.0402e-05
10:17558220 T C 0.060032 9.2452e-06
10:17559867 G A 0.349351 -1.9048e-05
10:17560502 T G 0.071876 -5.4177e-06
10:17562231 T C 0.282916 1.0969e-05
10:17565425 A G 0.128320 2.5657e-05
10:17567910 A G 0.032053 5.7507e-06
10:17570543 G A 0.363630 3.0042e-05
10:17574834 A G 0.023867 -1.7374e-05
10:17576057 C T 0.068542 2.6986e-05
10:17576155 T C 0.316939 -4.8125e-06
10:17578191 G T 0.057182 4.7817e-06
10:17581157 C T 0.523906 -1.9726e-05
10:17589343 C T 0.050703 -1.0332e-05
10:17590137 G T 1.382306 2.2399e-08
10:17591626 T G 0.500529 -3.1780e-06
10:17592356 T C 0.086560 1.3938e-04
10:17592408 T C 0.064923 -1.3731e-05
10:17593825 G A 0.063732 4.8670e-05
10:17593964 A G 0.040355 -1.9130e-06
10:17594285 G A 0.163502 6.7205e-06
10:17599821 G C 0.993878 2.4289e-05
10:17603075 A G 0.090416 -3.3014e-06
10:17603206 A C 0.073995 2.2572e-07
10:17603875 A C 0.034325 8.9062e-06
10:17604345 G A 0.021302 -1.2881e-05
10:17607148 T C 0.021851 -2.7411e-05
10:17607780 A C 0.072690 1.1092e-05
10:17609464 A G 1.099046 -1.6684e-05
10:17615599 T C 0.913022 -7.5550e-05
10:17622512 G A 0.059175 1.7746e-05
10:17627056 C T 0.021974 -4.2387e-06
10:17630823 C T 1.473465 -2.0347e-05
10:17632562 T C 0.125964 -3.6647e-05
10:17634752 C A 0.461995 -6.2479e-05
10:17637186 A G 0.127447 1.7030e-05
10:17639569 G A 1.190562 -3.0111e-05
10:17648972 T C 0.188498 4.7976e-06
10:17656025 C T 0.048019 -9.5996e-06
10:17661778 C T 1.446275 -4.0594e-06
10:17670114 G A 0.541404 9.5861e-06
10:17674369 A T 0.211021 -2.2139e-05
10:17682090 G A 0.474215 6.6275e-06
10:17682325 T C 0.031358 -7.8140e-05
10:17682941 G A 0.243216 5.5978e-06
10:17685692 A C 0.049061 3.5285e-05
10:17690682 C T 1.077439 -3.6777e-06
10:17710487 T C 0.210284 -1.5901e-05
10:17712808 A C 0.184652 -2.8387e-05
10:17717578 A G 0.053936 2.1409e-05
10:17745996 A G 1.565556 -6.6379e-06
10:17748172 A G 1.510234 -7.4071e-06
10:17751589 A G 0.149999 -2.9223e-05
10:17751797 A G 0.265067 -3.0492e-05
10:17759700 C T 0.130849 -1.6721e-05
10:17766711 T C 0.083979 -1.8875e-05
10:17767650 T C 0.039508 -3.3949e-05
10:17768914 G C 0.047311 7.0942e-06
10:17771784 T G 0.173963 1.8663e-05
10:17772122 G A 0.133939 1.7114e-06
10:17776950 A G 0.089179 5.7580e-05
10:17777315 A G 0.033315 1.1512e-05
10:17777674 C T 0.283760 -1.7491e-05
10:17806504 A G 1.638581 -1.2168e-05
10:17845995 C T 0.276255 1.7881e-05
10:17856444 G A 0.344294 1.6958e-05
10:17875857 G T 1.325774 5.4236e-05
10:17877539 A C 0.228555 -8.5441e-05
10:17889190 C T 0.469626 1.0490e-04
10:17891705 G A 1.239990 4.1300e-05
10:17966561 G C 0.649879 2.7748e-05
10:17971845 G A 1.227513 -9.0892e-06
10:18056696 A G 0.232794 -2.2492e-05
10:18057708 A G 1.650317 5.2414e-05
10:18103401 C T 1.283789 -3.4493e-04
10:18136543 A G 0.290063 1.4592e-05
10:18209384 C T 1.840237 6.9711e-06
10:18222057 T C 1.839072 2.2967e-06
10:18222481 C T 0.772133 8.2831e-06
10:18225092 A C 0.749533 -3.6063e-06
10:18227444 G A 0.392177 -3.0300e-05
10:18229831 C G 0.133595 -2.8642e-06
10:18242311 G A 0.605512 -8.1004e-06
10:18244937 T C 0.044552 -2.0004e-05
10:18246833 G A 0.041566 1.4903e-05
10:18247677 T G 0.203163 -3.2820e-06
10:18250338 A G 0.141463 -2.6655e-05
10:18254595 T C 0.133569 -5.6527e-06
10:18256325 C T 0.168604 -2.5609e-05
10:18266989 A G 1.277989 -3.9278e-05
10:18267438 C T 0.109745 1.0106e-05
10:18270341 G A 0.060716 2.1661e-05
10:18270422 A G 0.980519 -3.8067e-05
10:18277652 A G 0.046454 4.7694e-06
10:18281176 C T 0.290044 5.1358e-06
10:18281908 G T 0.798872 4.5963e-06
10:18282427 A G 0.616954 -3.4805e-05
10:18287792 T C 1.789868 -4.6646e-05
10:18287814 G T 0.021721 -5.0341e-06
10:18291222 G A 0.050641 7.0651e-06
10:18299628 A G 1.159545 2.2665e-05
10:18301221 C A 1.542660 -2.8554e-05
10:18301381 C T 0.051706 2.2027e-05
10:18301449 A G 0.084443 8.3783e-06
10:18309005 G A 1.039820 -2.7578e-05
10:18317320 G A 1.194464 5.2824e-06
10:18318296 T C 0.040037 4.0107e-05
10:18333824 G A 0.071596 -3.5441e-05
10:18334915 C T 0.051635 5.6602e-05
10:18335474 T G 0.122241 -4.9806e-05
10:18335951 G A 0.032195 4.3257e-05
10:18336330 T G 0.274931 1.8079e-05
10:18336421 C T 1.418228 -1.6220e-05
10:18338686 G A 0.504340 1.8234e-05
10:18341030 T G 0.035256 1.9908e-05
10:18351509 A G 1.031786 -5.8317e-06
10:18359294 A G 0.054121 -1.3580e-05
10:18361329 G T 1.299190 -1.5733e-05
10:18363924 A G 0.218564 -1.3883e-05
10:18367576 G A 0.650444 1.5004e-05
10:18369023 A G 0.039742 3.5153e-05
10:18373865 C T 0.637133 3.2404e-05
10:18375762 T C 1.900623 2.8447e-05
10:18377095 C A 0.192422 -1.7512e-05
10:18383929 A G 0.393891 4.1438e-05
10:18386117 C T 0.097748 -8.8120e-06
10:18388434 C A 0.101637 8.2027e-06
10:18391034 G A 0.141090 9.6157e-07
10:18393490 A C 0.062787 1.5856e-05
10:18397247 C G 0.197632 -8.9586e-06
10:18399663 C G 1.405183 8.8717e-05
10:18400311 G A 0.312278 -4.5274e-05
10:18401187 A G 0.055208 6.7480e-05
10:18401960 G A 0.603850 -2.7824e-05
10:18405325 G A 0.212819 -2.6181e-05
10:18411776 T C 0.199115 -7.8645e-06
10:18412294 G A 0.149000 -5.7760e-06
10:18413289 G A 0.093561 -1.0734e-05
10:18415527 T C 0.090315 5.8956e-06
10:18418893 A G 0.092555 4.7532e-06
10:18419972 C G 0.831951 -3.1786e-05
10:18422972 A G 0.089695 -6.9419e-06
10:18431918 A T 0.051109 -7.0353e-06
10:18440733 C T 0.860576 -1.5712e-05
10:18442106 G A 0.054040 4.4916e-05
10:18444535 A G 0.304465 -1.9064e-05
10:18446023 C T 0.038560 1.0996e-05
10:18451630 G C 0.115941 1.3481e-05
10:18451914 A G 0.059012 5.4602e-05
10:18456526 C A 0.179721 -1.6096e-06
10:18459282 A G 0.639892 3.1962e-07
10:18465479 G A 0.582632 6.3639e-05
10:18466025 C T 0.115814 1.4719e-05
10:18472861 C T 1.453984 1.6262e-05
10:18479948 G A 1.794601 1.0642e-05
10:18481525 T C 0.039287 1.1221e-06
10:18485095 A G 0.022120 2.4668e-06
10:18491956 C A 1.811869 -3.2585e-05
10:18492807 A G 0.087251 -3.0189e-05
10:18494482 C T 0.682734 2.0110e-05
10:18496643 T C 0.098943 -3.7922e-06
10:18498346 G A 0.097699 -5.8073e-06
10:18500756 T C 0.046016 -1.6337e-05
10:18502889 C G 1.594976 3.8349e-06
10:18503661 T C 0.099679 -2.3507e-05
10:18506643 C G 0.384556 -1.8024e-05
10:18510996 G A 1.288061 -6.8723e-06
10:18511947 C G 1.446444 -5.0833e-06
10:18513677 C T 1.666845 -1.9082e-06
10:18516411 G C 1.714835 -9.3872e-06
10:18525170 A G 1.698920 -8.9210e-06
10:18526110 C T 0.975303 1.7728e-05
10:18527454 G A 0.326481 -1.6038e-05
10:18530839 A G 0.860329 1.2528e-05
10:18532998 G A 0.171049 -2.6372e-05
10:18533367 T C 0.203383 1.2033e-05
10:18533494 T C 1.661791 -2.5159e-05
10:18536423 G A 0.590159 -1.4989e-06
10:18538763 G A 0.082009 3.3098e-06
10:18549641 A G 1.024697 -2.1007e-05
10:18550887 C T 0.260581 -3.7691e-05
10:18552947 T C 0.026723 -3.5229e-05
10:18555510 A C 0.263227 1.7669e-05
10:18558088 C T 0.524870 4.9749e-06
10:18562538 T C 1.549658 -7.7271e-06
10:18564128 G A 0.318711 2.5794e-05
10:18565470 A C 0.520442 6.7264e-06
10:18567275 G A 0.047671 3.3528e-05
10:18569899 A G 0.153041 4.0775e-06
10:18570490 A G 1.475001 -4.1690e-06
10:18571608 A C 0.216373 -5.1115e-06
10:18577425 T G 0.338400 5.4771e-07
10:18579737 G A 0.734689 1.1368e-05
10:18580223 C T 0.075082 -1.1414e-05
10:18584792 G A 0.390586 -1.6574e-05
10:18585920 T C 0.181240 2.6538e-05
10:18591090 G A 0.035863 -2.3860e-05
10:18591861 C T 1.528644 5.9034e-05
10:18596488 T G 0.029170 -2.2960e-05
10:18597330 T C 0.251870 -4.2101e-05
10:18599137 T C 1.941828 5.8731e-06
10:18599947 T C 0.023152 7.8878e-06
10:18601928 C T 0.570376 1.2452e-04
10:18603738 T C 0.037733 -1.9995e-05
10:18605752 C G 0.405852 1.7478e-05
10:18605768 T G 0.269524 1.3194e-05
10:18614995 G A 0.449135 -2.7829e-05
10:18617051 A G 0.252749 1.9377e-05
10:18626340 A C 0.039076 2.2639e-05
10:18626566 T G 0.294351 -5.3925e-06
10:18632601 G A 0.238734 1.2271e-05
10:18632799 G A 0.570619 5.4771e-06
10:18633777 G A 0.390002 -2.5354e-05
10:18648119 G T 0.079403 -5.7170e-05
10:18649635 A G 1.034915 -2.4633e-05
10:18653821 A G 0.033500 -2.7759e-05
10:18653986 G A 0.522922 -7.2102e-05
10:18654027 C A 0.131482 -1.6986e-05
10:18664854 G A 0.037470 1.3957e-05
10:18672295 G A 1.087981 -3.4144e-05
10:18676022 A G 0.050200 1.1800e-05
10:18676440 C T 0.020173 -1.4100e-05
10:18685891 G A 1.286759 -6.9101e-06
10:18700276 G A 0.228373 2.0464e-06
10:18700316 G A 0.061103 -5.2850e-06
10:18700784 T C 0.051359 1.5910e-05
10:18700881 C T 0.024600 2.0996e-05
10:18704955 T C 0.073424 -4.2820e-05
10:18711195 T C 0.665764 -5.6356e-05
10:18711288 A G 1.739289 -4.7817e-05
10:18715104 G T 0.033809 -1.3429e-05
10:18721071 A G 1.735202 -5.8077e-05
10:18725053 C T 0.669731 -4.0943e-05
10:18727959 G C 0.594888 -4.2082e-05
10:18728169 G A 0.322629 3.3443e-05
10:18729855 A G 0.068708 5.0688e-06
10:18737135 A G 0.075313 -1.7245e-05
10:18740426 T C 0.027992 2.3160e-05
10:18753980 T C 1.378846 2.8963e-05
10:18755423 G A 0.059356 7.0813e-07
10:18759629 C T 1.220372 1.4736e-05
10:18763194 T C 0.276996 1.5363e-04
10:18764075 A G 1.922762 -4.6956e-06
10:18773696 G A 0.965020 -5.7328e-05
10:18776000 T C 0.043676 -1.0736e-05
10:18781803 G A 0.092298 3.0105e-05
10:18782532 A G 0.291258 2.5312e-05
10:18782880 C A 0.888652 5.9386e-05
10:18789724 G T 0.639337 -4.1375e-05
10:18790906 G T 0.238890 2.8558e-05
10:18792875 T C 1.549632 2.4586e-05
10:18795596 A G 0.740272 8.4495e-06
10:18796583 T C 0.739256 5.4504e-06
10:18798349 G A 0.046597 -1.2384e-05
10:18815719 G T 0.359501 -1.1215e-06
10:18819822 T C 0.317292 -1.2396e-05
10:18828635 G T 0.359164 -7.7514e-06
10:18830318 C T 0.273435 8.6237e-06
10:18840433 A G 1.470362 1.9893e-05
10:18868982 T G 0.030891 8.9408e-06
10:18876339 C T 0.038544 2.5608e-05
10:18886390 C T 0.454549 8.8611e-06
10:18904598 C A 0.026655 -9.8026e-06
10:18904903 C T 0.039612 3.9959e-05
10:18905935 C T 1.211612 1.7853e-05
10:18907034 C T 0.318919 -1.0110e-05
10:18909495 C T 0.251474 3.8730e-05
10:18915139 C A 0.323158 -1.4324e-05
10:18922557 A G 1.048720 2.3587e-05
10:18929762 C T 0.062287 -7.6342e-06
10:18935341 A C 0.725410 3.9679e-05
10:18943043 T G 1.947778 1.2421e-05
10:18950555 C T 1.583385 2.2362e-05
10:18954937 A G 0.035831 1.6765e-05
10:18963787 T G 0.290628 8.7427e-06
10:18964097 A G 0.166293 -2.4935e-06
10:18968736 A G 0.061187 -2.5453e-05
10:18968890 A T 0.027778 -4.7595e-06
10:18978909 C A 0.079831 -5.2911e-08
10:18987158 C A 1.281942 1.9154e-05
10:18989801 C T 0.052657 2.1019e-05
10:18990315 G A 1.677868 1.2754e-05
10:18990816 G A 0.369758 1.6009e-05
10:18991757 A G 1.572521 1.5409e-05
10:18992509 G A 0.467954 3.9653e-05
10:18995250 T C 0.028885 4.7616e-06
10:18999511 A G 0.212436 -2.6780e-05
10:19000366 G A 0.140142 1.6453e-05
10:19000781 T C 0.040417 -1.0580e-05
10:19002657 C T 0.063780 1.1831e-05
10:19002796 A C 0.114185 -5.9940e-06
10:19002887 A G 0.508777 7.3573e-05
10:19004939 G A 0.501165 -2.1604e-05
10:19026704 G A 0.091188 -2.0757e-05
10:19032804 G A 0.180851 -1.6559e-05
10:19043635 A G 1.018047 2.6932e-05
10:19046654 G A 1.927608 1.2393e-05
10:19058292 A C 0.057649 -1.7721e-05
10:19062390 T C 0.058996 2.6462e-05
10:19062636 G C 0.185772 5.7165e-06
10:19070335 C T 0.117862 -9.2742e-06
10:19074461 C A 0.392920 1.0998e-04
10:19087376 G A 0.618895 1.0839e-06
10:19110057 G T 0.182922 -1.2392e-05
10:19118287 C T 1.094139 -2.0751e-05
10:19118376 C T 0.051093 -1.4728e-05
10:19133713 G A 0.118495 -1.0457e-05
10:19134611 A G 0.020936 -2.2441e-05
10:19155290 C T 0.038648 3.8256e-05
10:19156406 T C 0.023983 -5.5324e-06
10:19164005 T G 0.235796 -1.2243e-05
10:19165024 G A 0.143553 -2.0609e-05
10:19173833 T G 0.506456 9.2502e-06
10:19191647 C A 1.291462 -2.1368e-05
10:19196306 G T 0.114678 1.5684e-05
10:19197015 C T 0.041047 -2.2647e-05
10:19204242 T G 0.558263 1.2558e-05
10:19207493 G T 0.192925 3.3685e-06
10:19214734 C G 0.121514 4.2832e-05
10:19228502 A G 0.264376 -8.4132e-06
10:19247370 A G 0.093554 -1.1717e-05
10:19253687 C A 0.758306 2.9387e-05
10:19257664 T C 1.258053 -1.1663e-05
10:19275000 C T 0.117006 -2.7452e-05
10:19287652 A G 0.774175 4.9779e-05
10:19297785 T C 0.354568 -3.9270e-05
10:19303304 A G 0.228100 -6.2191e-06
10:19310398 A G 0.492801 4.4496e-05
10:19320086 G A 0.174499 6.1752e-05
10:19329685 T C 0.038473 2.0638e-05
10:19330039 C T 0.366782 5.9460e-06
10:19335878 T C 0.039992 -2.1380e-05
10:19336666 T C 0.123780 4.0815e-05
10:19340202 T G 0.040985 -3.7430e-06
10:19342086 A G 1.210891 -5.4898e-06
10:19346141 T C 0.040810 -2.2196e-05
10:19348701 A G 0.087452 -5.7579e-06
10:19355552 C T 0.333733 -1.1712e-05
10:19358908 G A 0.120462 3.8446e-06
10:19365648 A G 0.576407 -4.9259e-05
10:19367400 G T 0.998296 -1.7750e-05
10:19368604 C T 0.087098 -4.1689e-06
10:19375491 T C 0.318302 4.7363e-05
10:19383671 C A 0.033438 -7.6979e-06
10:19383799 T C 0.074644 -2.8550e-06
10:19384870 G T 1.015203 -2.2264e-05
10:19385214 A G 0.197830 -4.9247e-05
10:19386533 A G 0.039193 -1.1640e-05
10:19393705 G A 0.036116 1.2071e-05
10:19403986 C T 0.215536 -1.3313e-04
10:19408936 T G 0.142648 -1.5214e-05
10:19411160 A G 0.140054 5.3273e-06
10:19411554 G A 0.112104 -2.5541e-05
10:19416635 C T 0.117268 -2.8205e-05
10:19417181 C T 0.378781 4.9088e-05
10:19418567 T C 0.347407 -2.3079e-05
10:19420716 A G 0.087790 3.5114e-05
10:19422749 T C 0.192062 2.0590e-05
10:19423109 T C 0.087111 -5.2856e-06
10:19423149 T G 0.029706 1.7991e-06
10:19423586 C T 0.587605 4.0059e-06
10:19428398 G A 1.700524 3.6471e-05
10:19432352 C A 0.839676 4.1867e-05
10:19433618 C A 0.032854 -2.1616e-05
10:19435923 G A 0.792936 3.7134e-05
10:19437825 A G 0.110222 -6.9601e-06
10:19441171 C G 0.135961 1.5682e-05
10:19457387 C T 0.056468 4.7431e-05
10:19458729 A G 0.046023 6.9823e-06
10:19465661 A G 0.411486 1.3604e-05
10:19466913 T C 0.024405 -1.6244e-05
10:19467440 T C 0.631284 3.4367e-05
10:19471983 C T 0.106145 -8.6570e-06
10:19475509 T G 0.181214 2.3731e-05
10:19484999 C A 0.059538 1.5216e-05
10:19493993 C G 0.312274 1.5518e-05
10:19494411 C T 1.157478 2.1667e-05
10:19497776 A G 0.572061 -8.0108e-06
10:19498278 A G 1.672074 5.9122e-05
10:19499287 A G 1.671688 5.7308e-05
10:19499826 A G 0.128295 -2.3375e-06
10:19500071 C T 0.027745 -6.2451e-06
10:19517528 G A 0.340513 4.2800e-06
10:19517592 G A 0.047288 -1.7275e-06
10:19518505 C T 0.081694 -1.2241e-05
10:19519587 T C 0.047951 -6.1541e-06
10:19523867 C T 0.226133 2.3314e-06
10:19528537 T C 0.399600 5.1965e-05
10:19531360 A G 0.128142 4.2417e-07
10:19534952 C T 0.754736 4.6884e-05
10:19545266 A G 0.141073 3.7678e-05
10:19545509 G A 0.130677 1.4365e-06
10:19546019 T C 0.226104 5.0466e-06
10:19549756 T C 0.057276 3.7098e-05
10:19557716 G A 0.048970 5.0018e-06
10:19557784 C T 1.720112 4.6081e-05
10:19565158 A C 0.086829 3.3438e-05
10:19566351 G C 0.358764 2.6192e-05
10:19571940 T C 0.080938 2.4531e-05
10:19572060 T C 0.076767 2.6110e-05
10:19572207 T C 0.537898 4.6919e-05
10:19572729 C T 0.811194 -1.9647e-06
10:19578455 T C 0.236958 5.5690e-05
10:19579258 T C 0.046896 1.3104e-05
10:19591983 G T 0.055955 2.5541e-05
10:19601981 T G 0.283903 6.3036e-05
10:19602004 G A 0.032802 -1.0535e-05
10:19607949 A G 1.160827 -6.9069e-05
10:19614223 T C 0.029261 -5.1773e-06
10:19623858 C T 0.088997 -2.3702e-05
10:19625533 C T 1.191861 -6.9145e-05
10:19636779 T C 0.102399 -3.3399e-05
10:19647571 G A 0.030488 -5.0700e-07
10:19649406 C T 0.100741 -2.0244e-05
10:19649881 A G 1.012922 -5.2942e-05
10:19651926 A G 1.520062 -1.1560e-05
10:19672203 G A 1.751788 3.0323e-05
10:19680005 G A 0.307078 7.3571e-05
10:19681046 A G 0.048363 3.0316e-05
10:19682953 C T 0.155128 -6.3161e-06
10:19688857 C A 1.765070 3.3003e-05
10:19692532 A G 0.025804 2.4247e-05
10:19693732 G A 1.705983 2.9444e-05
10:19697320 A G 1.457184 3.1769e-06
10:19697629 G A 1.376074 -1.4052e-05
10:19705667 G A 0.027184 -3.0273e-06
10:19707805 G T 0.180637 -7.4561e-06
10:19710091 C T 0.188290 1.6177e-05
10:19714510 A G 0.144115 -4.5467e-06
10:19714719 A G 0.127382 -4.0222e-05
10:19715255 T G 0.263967 -1.2930e-05
10:19715844 G T 0.087998 3.9600e-05
10:19716573 G T 0.086576 3.3514e-05
10:19718548 C G 0.071012 2.9206e-06
10:19719841 C T 1.505459 1.3980e-06
10:19721013 G A 0.510043 -4.0347e-06
10:19721534 T C 0.188797 4.6279e-06
10:19724287 T C 0.092717 -1.9114e-05
10:19724676 C T 0.053692 -1.8667e-05
10:19737532 T C 0.198901 -5.2836e-06
10:19739046 C G 0.525626 1.3193e-05
10:19749965 A C 1.470473 2.7526e-05
10:19751633 G A 0.753785 -8.8201e-06
10:19756569 A C 0.925687 -2.5452e-05
10:19764758 C T 0.026937 5.0196e-05
10:19768688 A G 0.725692 -1.6650e-05
10:19768734 T C 0.045623 -1.1102e-06
10:19768806 C A 1.627701 -3.5392e-06
10:19769079 T C 0.055990 2.6887e-06
10:19771178 C A 0.575323 2.8125e-05
10:19779315 T C 0.081230 1.0220e-05
10:19781588 T C 0.109621 -2.1294e-05
10:19783593 G A 0.148792 7.6098e-06
10:19786378 G A 0.020358 3.8542e-05
10:19787418 G T 0.357534 1.8428e-06
10:19789336 G T 0.331295 -1.0103e-05
10:19792992 T C 0.034097 2.3954e-05
10:19795045 G A 0.218824 -1.3055e-06
10:19801089 T C 1.304001 -2.3739e-05
10:19801178 G T 0.190806 -2.2684e-06
10:19801304 G A 0.997618 -2.2392e-05
10:19805976 C T 0.043783 -2.8181e-05
10:19808391 G A 0.034441 -2.5315e-05
10:19808560 A G 0.350153 9.5080e-06
10:19810415 C A 0.193604 5.1443e-06
10:19810827 C T 0.055065 1.9797e-05
10:19812754 T C 0.568588 4.2300e-06
10:19820077 A C 0.032562 5.4860e-06
10:19820255 T A 0.097810 -1.6588e-05
10:19820559 T G 1.718989 -2.5075e-05
10:19827265 A G 0.044497 3.7020e-06
10:19835505 T C 0.051735 3.8608e-06
10:19836515 T C 0.100488 5.3861e-06
10:19842717 A G 0.179124 1.8376e-05
10:19852649 C T 0.072294 8.1114e-06
10:19854705 C A 0.038924 -1.5361e-05
10:19861798 C G 0.142537 1.6492e-05
10:19862828 T A 0.298759 -1.9221e-05
10:19863970 C A 0.882680 1.2405e-05
10:19864706 C A 0.235345 -8.8062e-06
10:19864717 T C 0.113322 -2.9546e-05
10:19881846 T C 0.028287 1.7171e-05
10:19886029 C G 0.023354 1.4222e-05
10:19889145 T C 1.081529 9.1096e-06
10:19893332 T C 0.483592 4.5830e-05
10:19894888 A G 0.116489 1.2843e-04
10:19895569 G C 1.921298 -3.6830e-05
10:19902779 G A 1.826105 -2.3347e-05
10:19929513 C T 0.121209 1.7031e-05
10:19931064 A G 0.129495 -2.5415e-06
10:19932611 G A 0.056250 -4.8227e-05
10:19939743 A G 0.091915 -2.0941e-05
10:19941130 A G 0.102075 -2.7708e-05
10:19948256 A G 0.029952 -1.0267e-05
10:19972565 A G 0.699258 -2.4536e-05
10:19974026 T C 1.891482 -3.1714e-05
10:19985005 A G 1.794465 -2.6354e-05
10:19987471 C G 0.112968 -6.5625e-06
10:20004793 A G 1.026872 -5.2839e-05
10:20013465 T C 0.119086 7.0352e-06
10:20019892 G T 0.060301 1.7184e-05
10:20030442 G A 0.136552 -1.2611e-05
10:20033148 G A 0.047084 9.5904e-06
10:20033753 G A 0.171149 -2.7325e-05
10:20041146 G A 0.146981 1.3415e-05
10:20041800 G A 0.109388 -7.4436e-06
10:20047727 G A 0.092736 -3.1557e-05
10:20066869 T C 1.188268 3.3998e-05
10:20069001 T C 0.066393 7.9843e-06
10:20070720 C T 0.032199 -8.9640e-06
10:20076216 G T 1.207457 4.4580e-05
10:20077857 G A 0.071499 1.3393e-05
10:20085370 G A 0.063800 -5.8598e-06
10:20089055 A G 0.118398 -1.9374e-05
10:20092184 T C 0.084278 3.2212e-06
10:20098543 C T 0.046610 3.5365e-05
10:20098813 G A 0.378684 -7.5258e-06
10:20103805 A C 1.416521 2.0388e-05
10:20113015 T C 0.993041 4.0209e-05
10:20115257 C T 0.054049 -1.3424e-05
10:20116886 G A 0.295779 -9.9840e-07
10:20119481 A G 0.105999 -2.9566e-05
10:20128702 C G 0.038216 -5.7854e-05
10:20131265 T C 0.051463 2.2199e-05
10:20133163 T C 0.071986 3.4802e-06
10:20137527 G A 0.040936 -4.1130e-06
10:20137692 C T 0.108531 -5.6035e-06
10:20137894 T C 0.081973 6.2841e-06
10:20138208 A G 0.506589 9.4548e-06
10:20139534 G C 0.823044 1.2920e-05
10:20140909 C T 0.088475 8.6133e-06
10:20141709 G A 0.055409 6.4957e-06
10:20141731 G T 0.574722 -2.0047e-05
10:20150876 A G 0.042202 -6.1222e-05
10:20150985 C T 0.298330 -1.0621e-05
10:20151894 G A 0.132352 1.6299e-06
10:20152389 G A 1.204708 -1.9752e-05
10:20154249 G T 0.570207 -4.5944e-08
10:20157686 G A 0.104779 1.5400e-06
10:20159874 T C 0.255278 -2.7066e-06
10:20163406 A G 0.431695 1.4968e-05
10:20163757 T G 0.511980 9.0638e-06
10:20194894 A G 0.054744 3.5350e-06
10:20195883 C T 0.228970 -1.1846e-05
10:20203534 T C 0.085112 1.3245e-06
10:20215605 C T 0.124400 -2.4624e-05
10:20219086 G A 0.196869 8.3696e-06
10:20221250 A G 0.630940 -2.1713e-05
10:20221971 G T 0.040605 -1.5581e-05
10:20226789 T C 0.050687 2.9905e-05
10:20226877 G A 0.076355 3.5209e-05
10:20226947 C T 0.066264 1.1876e-05
10:20236271 A G 1.682065 1.7769e-05
10:20242282 C T 0.037765 -1.8149e-05
10:20250534 T C 0.036765 1.2355e-06
10:20254144 C T 0.117320 -7.5838e-06
10:20256634 G T 0.117314 1.7434e-05
10:20257692 G T 0.202880 -7.6086e-07
10:20260933 A G 0.021669 8.2505e-07
10:20263473 C T 0.037833 -1.9487e-05
10:20267705 T C 0.518491 -2.2152e-05
10:20268260 G A 0.453818 2.0707e-05
10:20272364 A G 0.157182 -1.0273e-06
10:20277083 T C 1.668617 3.1071e-05
10:20279158 G A 0.335463 -2.0593e-06
10:20280858 T G 0.043306 1.0037e-05
10:20285540 A G 0.194347 7.4417e-06
10:20286121 T G 0.130917 -1.1240e-05
10:20286155 T C 0.055393 -3.0579e-05
10:20287032 A G 0.636451 4.1996e-06
10:20294036 A G 0.430208 4.8497e-05
10:20294352 A G 0.454877 -3.4197e-05
10:20301028 G A 0.207019 -5.2728e-05
10:20303996 C T 0.378272 -2.8819e-05
10:20306533 T C 0.288174 6.1390e-05
10:20309799 C A 0.208171 -4.6245e-05
10:20309975 T C 0.056847 -4.3529e-05
10:20310106 A G 0.636915 5.8985e-06
10:20311519 A G 0.810324 3.5332e-05
10:20315463 T C 0.100156 3.9871e-05
10:20317052 G A 0.082330 5.0314e-05
10:20321288 A G 0.184678 -7.3316e-06
10:20323247 A T 0.089406 -3.7161e-06
10:20324112 A G 0.089659 3.6156e-05
10:20328059 G A 0.175719 6.6644e-05
10:20329943 G A 0.848121 -2.1472e-05
10:20343038 T C 0.027330 -1.7552e-05
10:20345269 A G 0.141268 4.0559e-05
10:20346557 T C 0.112296 -1.5105e-05
10:20348790 T C 1.581633 1.9164e-05
10:20351660 G A 0.234732 3.8788e-05
10:20357831 A G 0.236056 -2.1059e-05
10:20363996 G A 0.046204 -3.8370e-07
10:20364995 T G 0.522821 5.0003e-05
10:20369871 T C 0.094307 -1.5643e-05
10:20376434 C T 0.312310 1.1219e-04
10:20378465 A G 0.056000 1.5527e-05
10:20383528 C T 0.070311 -2.7889e-05
10:20386644 T G 0.059691 1.3088e-06
10:20392411 A C 0.060921 3.9106e-05
10:20393487 C T 0.230360 -2.1601e-05
10:20397779 C T 0.075599 1.5094e-05
10:20400639 A G 1.817851 -3.2537e-05
10:20405138 T C 0.960349 -2.9038e-05
10:20417229 G C 0.066176 4.3080e-05
10:20426200 A G 1.882923 -9.3462e-06
10:20445023 T C 0.045370 2.8882e-05
10:20455931 G A 1.814303 1.8601e-05
10:20462318 G A 0.041751 -2.0079e-05
10:20462543 T C 0.045435 1.8323e-05
10:20468655 C G 0.055367 3.1244e-05
10:20469209 T C 0.226870 -2.1887e-05
10:20481262 A G 0.914148 -7.5193e-05
10:20481971 C T 0.293423 3.4116e-05
10:20487463 T C 0.025392 1.8037e-06
10:20495167 G A 0.078682 3.9733e-05
10:20499465 G A 0.511847 2.5154e-05
10:20500710 A G 0.693071 -4.6588e-05
10:20501300 G A 0.271026 -9.1055e-06
10:20501730 A G 0.318974 3.6796e-05
10:20503911 G C 1.187528 4.3520e-05
10:20504222 G A 0.474722 -3.2891e-05
10:20505183 A G 1.463838 -1.0595e-04
10:20506014 A C 0.419964 1.3214e-05
10:20506418 A G 1.345184 -4.4998e-05
10:20508616 G C 0.187015 -5.5077e-06
10:20513976 T G 0.024626 -3.2771e-06
10:20522471 G A 0.131320 4.5055e-06
10:20523859 G T 0.724637 -1.8959e-05
10:20524121 G A 0.036369 -2.5829e-05
10:20530815 T C 0.156429 -6.5650e-06
10:20534333 G A 1.801437 -1.2755e-04
10:20535073 A G 0.051067 -8.7748e-06
10:20536811 G A 0.036246 -3.4879e-05
10:20542634 G A 0.315176 -1.4156e-05
10:20550832 C T 0.106421 -2.4160e-05
10:20555211 T C 0.054981 -2.1243e-06
10:20556630 C A 1.367622 -4.6225e-05
10:20560173 A C 0.049346 -2.6912e-06
10:20560963 T C 0.033675 -1.9734e-05
10:20561904 A C 1.800206 -9.1074e-05
10:20563461 T C 0.108596 -2.9853e-05
10:20567291 A G 0.115704 9.1779e-06
10:20568507 C A 0.203783 -4.0209e-06
10:20576790 T C 0.451105 -2.5272e-05
10:20577412 T C 1.887594 2.5267e-05
10:20590571 C A 0.207587 7.9485e-05
10:20592298 T C 0.032942 -6.8486e-06
10:20593087 T G 0.320048 -2.0100e-05
10:20604377 T G 0.112088 1.9996e-05
10:20607238 T C 1.899379 1.7805e-05
10:20607941 A C 1.044653 -2.2764e-05
10:20608000 G A 0.058759 -3.6351e-05
10:20618349 A G 0.118005 2.3885e-05
10:20619385 G A 1.499215 -1.2757e-05
10:20623241 A C 0.173217 3.2445e-05
10:20623473 C A 0.264392 -8.8560e-06
10:20629321 T C 0.346125 4.0210e-05
10:20629531 T C 0.053108 -6.9858e-06
10:20630846 T C 0.283740 -3.0629e-05
10:20632151 T C 0.414395 -4.3417e-06
10:20633912 G T 0.230830 5.7818e-05
10:20638188 C G 0.059739 -1.9636e-05
10:20638885 T G 1.121913 2.2647e-06
10:20644979 C T 0.835904 -5.5025e-06
10:20646439 G C 0.216756 1.8041e-05
10:20650682 T C 1.030696 -2.6523e-06
10:20669461 T C 1.126629 -3.5927e-05
10:20674653 G A 0.863971 -2.9322e-05
10:20674683 G A 0.085946 -4.7771e-06
10:20675652 C T 1.096521 -2.5292e-05
10:20678303 G C 0.115723 -8.1464e-06
10:20679320 T C 0.147325 -5.0497e-06
10:20681253 T C 0.041871 2.6264e-05
10:20684003 A G 0.798246 1.1003e-05
10:20684673 C T 0.036688 -1.6938e-05
10:20689677 C G 0.114720 -4.8698e-06
10:20697125 A G 0.366269 -2.7263e-06
10:20718874 T C 0.023396 -2.3523e-06
10:20719224 C A 0.060048 -1.3699e-05
10:20720365 T C 0.156244 -2.7848e-05
10:20734261 T C 0.025957 7.8291e-06
10:20747422 A G 0.621832 -1.3854e-06
10:20755866 C T 0.636526 -8.4956e-06
10:20761133 A G 0.047999 -3.2064e-05
10:20761187 G T 0.187154 -1.0976e-05
10:20764149 T C 0.219009 -2.4090e-05
10:20768098 A G 0.112140 -1.5259e-05
10:20774974 T C 0.258699 -5.1507e-05
10:20778441 G T 1.931494 1.0674e-05
10:20790236 T C 0.556169 -2.1177e-05
10:20792334 A G 0.259559 -5.4000e-05
10:20793089 G A 0.132715 1.0309e-04
10:20793741 C T 0.061719 2.8722e-05
10:20796124 G A 0.062988 -2.8884e-06
10:20799292 T C 0.158591 -4.7282e-06
10:20802691 G T 0.136558 5.6398e-05
10:20810525 G T 0.106200 8.3744e-05
10:20823241 T C 0.055474 -3.5318e-05
10:20824883 G A 0.139859 4.2307e-05
10:20826438 A C 0.262191 -4.7799e-06
10:20831097 G C 0.094207 -1.8955e-05
10:20832647 T C 0.164508 1.7842e-05
10:20834309 A C 0.109871 -1.9464e-05
10:20836426 T G 0.550956 -8.7748e-06
10:20843946 G A 0.173249 -2.3405e-05
10:20863574 C T 0.171821 6.2119e-06
10:20876388 G A 1.434950 -1.9014e-05
10:20885285 G A 0.673038 -1.3295e-05
10:20899608 C T 0.688508 2.3641e-05
10:20905192 T C 0.299567 -2.3211e-05
10:20911871 A G 0.401246 -2.3675e-05
10:20914004 T C 0.145004 5.1565e-07
10:20923265 T C 1.013899 -1.8385e-05
10:20929099 T A 0.041407 -5.9922e-06
10:20929892 C G 1.655965 -9.9529e-06
10:20937551 A G 0.175411 -2.1991e-05
10:20946103 G A 0.279339 2.4576e-06
10:20949340 G A 0.335602 -5.7309e-06
10:20971843 A C 0.132641 -5.6609e-06
10:20974665 A G 0.101822 3.5260e-05
10:20975943 T G 0.507339 -2.2940e-05
10:20977633 G T 0.685492 -2.4824e-05
10:20992171 G T 0.367122 -2.1280e-05
10:20996121 C T 0.044994 1.5665e-05
10:20998960 G A 0.063440 3.2452e-05
10:21004527 C A 0.090110 -3.0992e-05
10:21010620 T C 1.248309 -4.4762e-05
10:21021079 A G 0.035165 -2.9439e-05
10:21029288 A G 0.188767 5.5849e-06
10:21030955 A T 0.034753 -2.3896e-05
10:21031544 A G 0.160824 -2.8016e-05
10:21033918 C T 0.132579 9.1911e-06
10:21050540 C T 0.218350 -1.4133e-05
10:21056587 A C 0.288379 -4.1525e-06
10:21057121 T C 0.044111 3.6838e-06
10:21058067 A G 0.833684 -5.0950e-05
10:21066981 T G 0.286542 -1.3361e-05
10:21074455 C T 0.563329 -3.1937e-05
10:21075323 C T 0.032264 -9.1203e-07
10:21078422 A G 0.036311 4.1458e-06
10:21093331 T C 0.036434 -2.7284e-06
10:21107041 C G 0.036441 -4.2764e-05
10:21110908 T C 0.021286 -4.0432e-05
10:21114783 A G 0.043429 1.2110e-06
10:21114950 G T 0.153258 6.2257e-05
10:21135165 A G 0.029440 -3.0660e-06
10:21139389 C T 0.161331 3.7168e-05
10:21140255 C A 1.884179 1.2554e-06
10:21141398 A G 0.104704 4.9051e-06
10:21145121 C T 0.942344 7.6969e-06
10:21153869 C T 0.101737 -3.0824e-05
10:21164012 T C 0.028852 -2.8838e-05
10:21172207 G A 0.160590 2.9886e-05
10:21178057 A G 0.144770 -1.3126e-05
10:21179681 T C 1.304507 -3.8389e-06
10:21205728 C T 1.415709 9.9755e-06
10:21206479 C T 0.106564 2.8118e-05
10:21208182 G T 0.131524 3.2182e-05
10:21211699 G T 0.047415 -7.4473e-06
10:21213275 T C 0.074002 3.0838e-05
10:21214297 C T 1.135257 2.4395e-05
10:21216368 A C 1.453740 1.2744e-05
10:21219958 A G 1.360199 -4.2517e-06
10:21220134 A G 0.066351 1.2366e-05
10:21223488 A G 0.068208 -1.7347e-05
10:21240533 T C 0.175739 1.5888e-06
10:21240806 G A 0.052923 -3.1970e-05
10:21242841 T C 0.365873 1.0361e-05
10:21248604 T G 0.122056 -4.9071e-05
10:21251264 A C 1.901158 1.5037e-05
10:21257497 A G 0.046948 -1.5321e-05
10:21262579 T C 0.447411 -3.0537e-06
10:21264311 A T 0.033052 -8.8422e-06
10:21273438 T C 0.401320 -5.2696e-06
10:21274956 C A 0.114029 2.5244e-06
10:21276714 T C 0.095940 1.1095e-05
10:21281251 C A 0.051680 1.3128e-06
10:21283327 T G 0.036554 -8.2146e-07
10:21285291 A G 0.077092 2.0881e-05
10:21285404 C A 0.160292 1.1289e-05
10:21288921 C T 0.622436 2.9358e-05
10:21291331 C T 0.133686 -4.6540e-06
10:21301630 T C 0.157987 1.5629e-05
10:21302821 C A 0.741759 2.9670e-05
10:21306322 G C 0.880391 2.0688e-05
10:21307586 C T 0.158984 2.7119e-06
10:21312065 T C 0.024921 -1.1110e-05
10:21313291 A G 0.029602 6.0851e-05
10:21313723 T C 0.179514 -2.3515e-06
10:21314449 A G 0.129197 -1.2772e-05
10:21314935 A G 0.397808 2.9370e-06
10:21315152 T C 1.267093 6.1370e-05
10:21315553 C A 1.206908 8.8123e-06
10:21325916 C G 1.735017 -7.8161e-06
10:21328493 T C 0.073236 -7.4604e-06
10:21332920 A G 0.046458 -7.5230e-05
10:21334911 G A 1.035483 1.5336e-05
10:21343707 G A 0.043559 4.0381e-06
10:21344294 A G 0.765314 -8.9396e-07
10:21351693 G C 1.807772 2.9043e-05
10:21353120 A C 0.266229 5.9555e-06
10:21361151 T C 0.049333 -2.0226e-05
10:21363291 C A 0.060304 5.6323e-05
10:21373696 T C 0.352360 4.4045e-06
10:21379650 T C 0.053738 -3.7228e-05
10:21379737 A C 0.059509 -2.2225e-05
10:21384152 G C 1.811943 -9.5207e-06
10:21391109 A C 0.068451 2.7217e-06
10:21405282 T C 0.662340 9.0766e-06
10:21407139 T C 0.341818 -5.1035e-06
10:21407639 A G 0.275382 -2.9848e-06
10:21410241 C T 0.618054 -3.8010e-06
10:21414892 G C 0.659062 5.3235e-06
10:21415036 A G 0.031364 2.8524e-05
10:21417741 A C 0.047447 2.6879e-06
10:21428809 A G 0.041151 -2.4809e-05
10:21431604 T C 0.021189 2.9776e-05
10:21440789 G C 0.732356 -1.4604e-05
10:21448367 G C 0.369138 -2.4023e-05
10:21453457 T G 0.271767 7.3831e-06
10:21454310 A G 0.039852 4.3916e-05
10:21455373 T C 0.637633 6.7033e-06
10:21456420 T C 0.366236 2.2507e-06
10:21457662 T C 0.084171 6.4711e-05
10:21461232 A G 0.287762 7.9671e-06
10:21465272 T G 0.318769 2.5662e-05
10:21469291 G A 0.543254 3.0978e-05
10:21477483 C T 0.293984 2.7853e-05
10:21486653 C A 0.206211 -1.2315e-05
10:21490793 T C 0.052329 3.2013e-06
10:21496814 C A 0.196363 2.6419e-06
10:21497139 A G 0.060489 1.5468e-05
10:21497977 A G 0.230207 1.7831e-05
10:21506018 C A 0.239558 -6.6455e-06
10:21508378 T C 0.042942 -1.4658e-05
10:21515731 T C 0.052365 3.4390e-05
10:21518432 C T 0.055520 1.3527e-06
10:21525237 G T 1.921412 3.6084e-05
10:21525830 C T 0.090331 5.6355e-05
10:21526843 T C 0.034292 -3.1498e-05
10:21527745 T C 0.027570 -6.5539e-06
10:21529061 C A 1.892923 1.6453e-05
10:21530561 A G 0.385322 2.5258e-05
10:21546191 G T 0.129525 -3.7483e-05
10:21549970 T C 0.050859 -3.5983e-05
10:21550788 T C 0.066079 1.7419e-05
10:21554557 A G 0.133254 1.7538e-05
10:21556501 A C 0.785188 8.1291e-06
10:21559171 C T 0.212358 -1.1997e-05
10:21562721 A G 0.266596 -1.0699e-05
10:21567565 A C 0.310882 -5.1336e-05
10:21567724 C A 1.164115 -2.7697e-05
10:21569423 C T 0.022020 -2.0768e-06
10:21569443 T C 1.574553 -4.7679e-06
10:21574347 C T 0.036694 8.4466e-06
10:21575812 G T 1.435684 -1.0431e-06
10:21576005 C T 0.055737 -2.7653e-05
10:21586367 C T 0.240470 2.4630e-05
10:21605178 C T 0.160334 -1.5057e-05
10:21605463 G A 0.178965 4.6307e-05
10:21616815 G A 0.863666 1.2800e-05
10:21629761 A G 0.160451 -4.4576e-06
10:21630589 T C 0.222745 6.0976e-05
10:21633638 C T 0.073820 -3.5588e-05
10:21635795 C T 0.086930 -1.2762e-05
10:21641888 G A 0.051323 -4.7831e-05
10:21649992 A G 0.091432 1.6294e-05
10:21656194 T C 0.174544 2.7702e-05
10:21665536 G T 0.086121 -1.6731e-05
10:21667661 C T 0.051326 -6.6632e-06
10:21679527 A G 0.440287 -9.3176e-06
10:21681278 C A 0.391729 2.5842e-05
10:21688043 A G 0.048113 -4.2334e-05
10:21696844 A C 0.047467 -2.3518e-06
10:21701447 G A 0.449011 2.0225e-05
10:21713350 T C 0.034279 -8.0234e-06
10:21720234 G A 0.032572 -2.3117e-05
10:21721571 G A 0.041599 -2.6456e-05
10:21724296 T C 0.079503 -1.1307e-05
10:21736100 C T 0.367181 6.2658e-05
10:21745534 C T 0.152528 -2.1212e-05
10:21758867 G A 0.031978 -2.8034e-05
10:21765107 C T 0.025642 -1.1017e-05
10:21768926 G T 0.168789 -4.7498e-05
10:21780626 C T 0.086375 1.5631e-05
10:21782842 C T 0.707785 6.2156e-05
10:21784647 A C 0.032169 -1.4233e-05
10:21807106 A G 0.045253 1.6693e-05
10:21810342 A G 0.026087 -8.9370e-05
10:21824727 A G 0.685752 7.7491e-05
10:21828186 G A 0.039304 2.2498e-05
10:21832785 G A 0.163684 8.7646e-06
10:21833156 G A 0.366528 -1.7357e-06
10:21834536 A G 0.677573 9.7659e-05
10:21876658 A G 0.061476 -1.2455e-05
10:21889083 T G 0.572031 6.9927e-05
10:21891000 C A 0.439521 3.7388e-06
10:21898019 G A 0.024435 -1.2060e-05
10:21906636 G A 0.042971 2.8242e-06
10:21922812 G A 0.132758 6.1087e-05
10:21928011 G A 0.044322 2.6082e-05
10:21942353 G A 0.102081 -1.6124e-05
10:21957229 C T 0.718678 9.1984e-05
10:21961864 G C 0.321028 4.9053e-06
10:21970077 C T 1.038891 1.4190e-04
10:21985870 T C 0.088235 6.6803e-05
10:21988211 A G 0.076864 1.5444e-04
10:21989268 C G 0.127340 2.6742e-05
10:21994681 A C 0.044702 -3.4858e-05
10:22034918 G C 0.067611 -4.2165e-05
10:22039230 A C 0.027794 -7.2837e-07
10:22043407 G A 0.402190 9.2117e-06
10:22050570 C G 1.397081 -3.8301e-05
10:22053930 G A 0.031481 -8.8890e-06
10:22064958 G T 0.058181 6.3637e-06
10:22098622 C T 0.029936 -8.5946e-05
10:22110950 C T 0.029832 -5.1094e-05
10:22131659 T G 0.029576 2.8996e-05
10:22132028 C T 0.124679 1.9112e-05
10:22136076 G A 0.058538 -3.7540e-05
10:22141442 C T 1.426774 -1.1794e-04
10:22189654 G A 0.030079 -1.0961e-05
10:22193280 G A 0.069405 1.4082e-05
10:22205083 C T 0.051216 2.8434e-05
10:22211752 G A 0.051368 3.4089e-05
10:22211769 T C 0.057435 -2.2592e-05
10:22228417 A G 0.054105 -3.8131e-06
10:22256411 T C 0.089088 -3.7139e-06
10:22271084 C T 0.131758 1.9351e-05
10:22284140 G T 1.460304 -2.0073e-04
10:22291832 T C 0.029310 8.6326e-06
10:22299503 C A 1.417446 -1.5435e-05
10:22302771 T C 0.038369 2.0727e-05
10:22305324 C T 1.481398 -2.4324e-06
10:22319784 T C 0.028891 -1.1148e-04
10:22338406 T C 0.026772 4.8006e-06
10:22339708 A G 0.165180 1.7763e-05
10:22341421 A G 1.513311 -1.3125e-05
10:22362410 A G 1.642024 2.7235e-05
10:22376388 A G 0.039193 2.8675e-05
10:22387115 A C 0.067624 -2.5835e-05
10:22392364 C T 0.031507 -2.8857e-05
10:22393806 T C 0.039219 2.0295e-06
10:22398892 C A 0.046298 -9.3215e-06
10:22400988 C T 1.963192 -4.3204e-05
10:22403894 C G 0.064585 -8.7497e-07
10:22422385 A G 0.136941 -5.8257e-06
10:22447479 T G 0.165264 1.1114e-05
10:22453197 A G 0.028521 -2.5556e-05
10:22490352 G A 0.042209 3.1448e-05
10:22497710 T C 0.489344 -4.9811e-06
10:22498209 G A 0.519939 -2.7873e-05
10:22498450 C A 0.030176 -7.3447e-05
10:22517518 G A 0.812472 -7.4327e-06
10:22518956 G A 0.031829 -3.1204e-05
10:22532959 C T 0.642226 2.7626e-05
10:22533935 A G 0.031160 -8.0389e-05
10:22535618 A G 0.070253 -7.9587e-05
10:22552171 C A 0.032916 -6.6313e-05
10:22558685 G T 0.028021 -6.7180e-05
10:22559861 C T 0.035013 4.2240e-05
10:22566657 T C 0.073456 1.1159e-04
10:22570125 T G 0.106174 -2.0871e-05
10:22580283 C A 0.114415 3.2626e-05
10:22581581 A G 0.061047 1.3665e-06
10:22609331 T C 0.185194 2.2998e-07
10:22619256 C T 0.061067 1.8212e-05
10:22633394 A G 0.033792 5.9696e-06
10:22649751 C A 0.056653 4.5725e-05
10:22658281 A G 1.564524 -1.3796e-05
10:22659951 T C 0.021163 1.2907e-06
10:22663301 T C 0.101192 1.4269e-05
10:22686205 G A 0.114373 1.4531e-05
10:22699427 A G 0.021030 4.1788e-06
10:22714690 G A 0.028248 -9.4968e-06
10:22715709 G A 0.032614 -2.2370e-05
10:22715792 G A 0.239276 1.1116e-05
10:22717779 G A 0.190582 1.3802e-05
10:22718486 T G 0.119304 1.4897e-05
10:22729783 A C 0.073534 -1.1766e-05
10:22743369 A G 0.022224 -4.9226e-06
10:22746583 T C 0.024350 3.3720e-06
10:22755262 A G 0.073268 -9.6074e-06
10:22759833 G T 0.074261 9.8805e-05
10:22760002 A C 0.049207 -1.3923e-05
10:22761032 G T 0.053556 -1.9472e-06
10:22762366 A G 0.093636 -1.7843e-05
10:22767074 G A 0.129976 -4.4742e-06
10:22771147 G A 0.145442 1.8840e-05
10:22771223 T C 0.112455 -1.7437e-05
10:22777833 T C 0.020627 5.2996e-06
10:22778349 G A 0.085534 2.2408e-05
10:22779693 G A 0.408348 -3.9788e-05
10:22788160 T C 0.140285 8.5368e-07
10:22791958 T G 0.605652 -2.0531e-05
10:22792804 T C 0.089549 2.6742e-06
10:22794748 A C 0.412217 -1.9035e-05
10:22817874 C T 0.071528 3.7213e-06
10:22821052 C T 0.185385 -3.7960e-06
10:22822524 A C 1.296023 -6.6078e-07
10:22824416 A G 1.869797 7.4129e-06
10:22832059 T C 0.039281 -5.1203e-06
10:22839628 C T 0.659344 4.1623e-06
10:22839952 G A 0.067416 2.1365e-05
10:22841250 C A 0.039070 1.3318e-05
10:22841607 G A 0.121176 -7.7524e-05
10:22848497 C T 0.035383 -3.7301e-05
10:22851609 A G 1.867638 2.8066e-07
10:22855391 T C 0.071022 2.0155e-05
10:22858349 A C 0.168738 -6.9243e-05
10:22859530 T C 1.631615 2.1463e-05
10:22859656 C T 0.819818 -8.9605e-06
10:22859811 A C 0.059003 -5.9368e-06
10:22860062 C T 0.031426 -1.3227e-05
10:22860068 T C 1.777612 6.1846e-05
10:22861591 C A 1.891518 2.7536e-05
10:22866779 A G 0.094265 -4.9118e-05
10:22869242 G A 0.107135 -1.3883e-05
10:22869502 A C 0.718178 2.7699e-05
10:22870268 T C 0.029608 -2.3043e-05
10:22871553 G T 0.678553 9.6474e-06
10:22877923 T G 0.131962 5.3124e-06
10:22889820 C T 1.755336 2.2569e-05
10:22899787 T C 1.175684 9.1378e-06
10:22901615 G T 0.173772 -2.0992e-05
10:22910944 G A 0.225591 -1.9879e-05
10:22912425 G T 0.329296 1.7113e-06
10:22912875 C G 0.030628 -3.2161e-05
10:22922745 G A 0.042884 -1.4413e-06
10:22940973 A G 0.642706 5.2700e-06
10:22942867 A G 0.250646 2.7006e-05
10:22943653 C T 0.048973 1.2858e-05
10:22944983 G A 0.021429 2.2746e-05
10:22962003 C T 0.260244 2.2871e-05
10:22966342 A G 0.024071 -2.2472e-05
10:22967419 C T 0.073632 -1.0413e-05
10:22968270 C T 0.222748 3.0378e-06
10:22969346 A C 0.060966 -4.5434e-05
10:22977796 T C 0.081016 -1.5526e-05
10:22985134 C T 0.353276 4.2900e-06
10:22990387 A C 0.045072 6.2718e-05
10:22990528 C T 0.739204 1.2509e-05
10:22996513 G A 0.041089 1.4386e-05
10:22997018 A G 0.086988 -3.3462e-06
10:23000218 C G 0.066442 4.9311e-05
10:23021936 A G 0.090757 -6.0652e-06
10:23022966 C T 0.645786 2.7360e-05
10:23024649 T C 0.053491 -5.1881e-06
10:23045992 A C 0.043189 -4.6713e-05
10:23067979 A G 0.023763 -3.4689e-05
10:23071128 A G 0.425875 1.4632e-05
10:23081193 G A 0.022344 -2.9908e-05
10:23090535 T C 0.610553 7.5000e-05
10:23107571 A G 0.498942 5.7686e-05
10:23112773 C T 0.185389 3.8258e-05
10:23117216 A C 0.203432 2.0293e-05
10:23120547 A C 0.072580 5.9276e-05
10:23129819 T C 0.188751 5.4608e-05
10:23140204 C T 0.155235 -7.4365e-05
10:23140526 T C 0.189465 4.6156e-05
10:23156926 C T 0.240545 6.5452e-05
10:23157251 A G 0.034084 -1.6768e-05
10:23182403 A C 0.481924 -1.7738e-05
10:23185714 A G 0.762987 4.0366e-06
10:23188930 T C 0.077582 2.1087e-05
10:23221446 C T 1.918299 -4.2727e-05
10:23249109 T C 0.490795 -2.1000e-05
10:23273110 T C 0.771922 -1.3984e-05
10:23274996 C T 0.427167 1.2020e-05
10:23279456 T C 0.023383 2.6026e-06
10:23287050 G A 0.042874 -1.3334e-06
10:23287544 C T 0.079393 1.7094e-05
10:23288059 C T 0.206532 -1.7966e-06
10:23289793 G T 1.746748 -1.8975e-05
10:23295249 A T 0.092026 -1.4191e-05
10:23295903 C T 0.080928 -1.3851e-05
10:23297252 A G 0.371030 -1.1307e-05
10:23300214 T C 1.429803 2.4269e-05
10:23301436 G A 0.414151 -1.0414e-05
10:23304754 T C 1.221148 1.1099e-05
10:23306963 G C 0.073284 2.1747e-05
10:23310769 G A 0.146656 -4.1035e-06
10:23327852 A G 0.122403 3.3357e-05
10:23329589 A G 0.037467 5.0369e-05
10:23332815 T C 1.728305 -4.8528e-07
10:23333359 C T 1.269504 1.3530e-05
10:23334912 C T 0.036697 -1.0346e-04
10:23339046 G T 0.171581 -9.4050e-06
10:23340270 C T 0.039385 1.7870e-05
10:23340868 A G 0.289515 -7.3266e-06
10:23344698 A G 0.042046 -3.0983e-05
10:23345196 C T 0.064423 2.6263e-05
10:23352779 G A 0.076254 4.9940e-05
10:23354253 T C 1.037308 4.7911e-05
10:23361114 T C 0.129301 8.1406e-06
10:23364530 G T 1.168653 1.9588e-05
10:23367664 A G 0.060746 -1.1344e-05
10:23369321 A G 0.069824 -7.7006e-06
10:23369421 T C 0.831331 7.1503e-06
10:23372056 C T 0.383595 -1.3741e-05
10:23372303 A G 1.193321 -7.2557e-06
10:23374433 A C 0.297194 -3.5573e-06
10:23375606 T C 0.437868 2.9677e-05
10:23379726 T G 0.762977 1.4866e-05
10:23392533 T G 0.045409 -1.6209e-06
10:23393567 C T 0.466857 2.9212e-05
10:23394012 A G 0.291222 -9.1303e-06
10:23400191 C T 0.944545 6.2648e-06
10:23401843 C T 0.038457 -2.1823e-06
10:23403403 T C 1.916306 1.9473e-05
10:23403917 A C 0.561888 9.7017e-06
10:23408278 T C 0.691075 -1.0517e-05
10:23414495 G C 0.289589 -5.6576e-07
10:23420833 A G 0.114870 3.0183e-06
10:23425480 C T 1.736153 8.9133e-06
10:23449062 G A 0.065400 2.6751e-06
10:23449538 C T 0.062810 2.0402e-05
10:23452642 G A 0.341659 -8.6490e-06
10:23453093 T C 0.201984 4.5269e-05
10:23454772 A G 0.062878 -2.2783e-05
10:23456375 C T 0.021182 -8.2565e-06
10:23458334 A G 0.028304 1.7149e-05
10:23468919 C T 0.061749 1.2397e-05
10:23468978 T C 0.099455 -1.1214e-05
10:23482635 C T 0.934269 -5.5497e-07
10:23486958 T C 0.098092 3.2190e-05
10:23494555 T C 0.040897 -1.0479e-07
10:23503373 C G 0.227594 1.6257e-05
10:23548192 G T 0.086813 -5.8209e-06
10:23555016 G A 0.175385 2.7179e-05
10:23565338 C T 0.428154 -3.5105e-05
10:23569179 C G 0.528365 3.6826e-06
10:23572382 C A 1.842214 1.4259e-05
10:23572897 A G 0.066809 -2.2824e-06
10:23574990 C A 0.035977 1.1606e-05
10:23578388 T C 0.106447 5.7818e-06
10:23579424 A G 0.342058 -3.3809e-05
10:23592027 T C 0.036314 -5.5778e-06
10:23593328 T C 0.037512 -1.6850e-06
10:23601847 A G 0.039774 -3.3790e-06
10:23605447 A C 0.023941 1.0350e-05
10:23624274 T C 0.059759 -5.6381e-06
10:23627063 T C 0.049242 -7.2847e-06
10:23633025 T C 0.479529 2.8155e-06
10:23633566 A C 0.929523 -1.9658e-05
10:23639505 A G 0.027392 -4.9725e-05
10:23639595 C A 0.036535 1.8153e-05
10:23639703 C T 0.911879 -1.5568e-05
10:23641464 C T 0.083914 2.3377e-06
10:23643693 A C 0.051508 9.2229e-06
10:23649096 A G 0.086125 -1.6935e-05
10:23651609 T G 0.040167 6.1579e-06
10:23660841 A G 0.034578 -3.6144e-05
10:23665438 T G 0.420964 -3.8088e-05
10:23670802 T G 0.399496 -2.4318e-05
10:23672502 A G 0.064384 -6.7451e-06
10:23681020 A G 0.072528 2.2724e-06
10:23689270 A G 0.032500 -1.2203e-05
10:23691650 A G 0.082366 1.7362e-05
10:23692334 T C 0.043169 1.7959e-05
10:23703656 G C 0.550200 -3.0466e-06
10:23705547 A C 0.384049 -2.8154e-05
10:23708265 G A 0.167134 4.7229e-05
10:23721523 A G 0.032666 -1.5966e-05
10:23725892 G A 0.903096 6.3577e-05
10:23729362 T A 0.059528 -4.0105e-05
10:23744364 A G 0.078737 2.6985e-05
10:23747406 A G 0.152210 1.3184e-05
10:23751487 G A 0.566968 -3.0755e-05
10:23767581 G T 0.081227 -2.1787e-05
10:23770781 G A 0.656251 -9.5058e-07
10:23770910 C T 0.202763 1.0064e-06
10:23772541 G T 0.067215 9.3926e-06
10:23775785 C T 0.036035 1.6391e-06
10:23787913 C T 0.753785 2.5005e-05
10:23791528 C T 0.062450 4.3562e-06
10:23792679 A G 0.069918 -2.5639e-05
10:23795123 G A 0.646572 -3.8520e-06
10:23802789 G A 0.037895 8.1114e-06
10:23806176 A G 0.076313 -2.6244e-05
10:23811147 A G 0.106930 2.3639e-05
10:23820354 A G 0.030316 3.4033e-05
10:23820596 G A 0.033877 -2.3438e-05
10:23822268 A T 0.074239 -1.8217e-05
10:23833623 T G 0.674817 8.3849e-06
10:23836961 C T 0.069201 -7.5401e-06
10:23838779 G A 0.069938 2.2509e-05
10:23858264 C T 0.107206 1.5392e-05
10:23860074 A C 0.459911 -6.1726e-05
10:23866273 C A 0.035642 -1.2546e-05
10:23874775 T G 0.034584 1.7886e-06
10:23895592 T C 0.051008 -5.1372e-05
10:23897514 G T 0.409013 -5.2623e-05
10:23902995 T C 0.020725 -7.8618e-06
10:23919732 G A 0.103224 -1.0446e-06
10:23944604 A C 0.076838 -2.0108e-05
10:23946538 C T 0.378606 -6.5091e-05
10:23954921 C A 0.022422 2.6075e-05
10:23955028 T C 0.024973 -3.7184e-05
10:23970694 G A 0.083028 -2.1639e-06
10:23972434 A C 0.388220 -6.0319e-05
10:23973011 T C 0.067026 -3.3515e-05
10:23977864 T G 0.062385 -1.7520e-05
10:23987536 G A 0.106411 7.0849e-06
10:24000379 G A 0.066345 -1.4263e-05
10:24001397 T C 0.035081 4.3213e-05
10:24002598 A C 0.051008 -3.6418e-06
10:24020451 G A 0.035626 -2.1755e-05
10:24028585 G A 0.359410 -3.6837e-05
10:24037942 G A 0.035876 -9.3715e-07
10:24039128 A G 0.270965 -3.9628e-05
10:24054846 A G 0.082431 -1.8353e-05
10:24055881 G A 0.176037 -1.2973e-05
10:24057566 A G 0.143326 -2.5727e-05
10:24059607 G A 0.947778 3.1644e-05
10:24061332 A G 0.176521 3.2465e-05
10:24067318 T A 0.030290 1.9678e-05
10:24082171 C T 0.051910 -1.1530e-05
10:24086844 A G 0.031416 -1.0421e-05
10:24087410 T C 0.072070 1.0013e-05
10:24088946 T G 0.354503 -3.7937e-05
10:24103345 T C 0.425330 -2.4854e-05
10:24106471 T C 0.381144 -1.9414e-05
10:24125987 G A 0.035750 -3.1142e-06
10:24126888 C G 0.413392 -4.6220e-05
10:24152015 G T 0.345265 -5.9402e-05
10:24163015 A C 0.072437 -3.2843e-05
10:24167030 C A 0.033137 -1.7242e-05
10:24171463 A G 0.051002 -2.8418e-05
10:24187867 C T 0.510776 -4.2081e-05
10:24196470 T C 0.088585 8.7237e-06
10:24197263 T C 0.164375 -6.5223e-06
10:24199745 G A 0.070902 8.6588e-06
10:24201179 G A 0.038642 -1.4233e-05
10:24201650 G A 0.143112 -7.6145e-05
10:24205438 T C 0.026843 -3.0435e-05
10:24208705 T C 0.035295 2.6853e-05
10:24208773 C T 0.059048 1.1493e-06
10:24216342 C T 0.027349 -9.8643e-06
10:24224930 G A 0.092097 -5.2610e-06
10:24225615 A C 0.065342 7.4123e-06
10:24230726 A G 0.469479 -5.8070e-05
10:24237445 G A 0.076507 -1.9946e-05
10:24238388 T C 0.596511 -5.3828e-05
10:24244249 T A 0.026015 -1.0225e-05
10:24247938 T G 1.903563 9.8923e-06
10:24269640 T G 0.964202 -6.1392e-06
10:24269805 G C 0.491003 -2.3463e-05
10:24274638 T G 0.046886 -1.0473e-05
10:24278748 C T 0.381946 2.2342e-05
10:24280011 G A 0.863886 -2.5796e-05
10:24281017 C T 0.736825 1.1219e-05
10:24287260 A G 1.300278 4.1390e-05
10:24289512 C T 0.038814 3.8933e-05
10:24297661 T C 0.556085 5.2600e-05
10:24302480 G A 0.199378 -4.1354e-05
10:24317190 A G 0.038930 -5.0692e-05
10:24322509 C T 0.585914 -6.8173e-06
10:24325202 A G 0.672830 -2.4969e-05
10:24326623 T C 1.169348 -8.4298e-06
10:24328402 C T 0.082249 2.2591e-05
10:24334928 A G 0.968405 -4.0518e-05
10:24350786 A G 0.041378 4.3115e-06
10:24359354 A G 0.199884 3.9654e-05
10:24362785 T C 0.048239 -5.6249e-05
10:24365503 T C 0.116931 2.0549e-05
10:24367942 G T 0.045721 -2.2012e-05
10:24367949 G A 0.029462 5.4107e-06
10:24372803 A G 0.027054 -5.3428e-06
10:24376516 G A 0.047506 -9.9803e-06
10:24400331 A G 0.237546 3.2104e-05
10:24405556 G C 0.131105 3.5245e-05
10:24408398 G A 0.123724 4.3010e-05
10:24420613 A G 0.430095 1.4509e-05
10:24423030 A G 0.848212 -8.0974e-06
10:24425167 T C 1.272945 4.6611e-06
10:24431976 A G 0.033062 -3.1945e-05
10:24433071 T G 0.036993 -2.1567e-05
10:24445550 C T 1.461070 -8.9599e-06
10:24449738 A G 0.127577 2.3433e-05
10:24453171 T C 0.063482 -7.1795e-05
10:24454392 G A 0.695558 4.4448e-06
10:24457977 C T 1.720054 -2.3104e-05
10:24467077 C T 1.490918 -4.9345e-06
10:24468095 G A 0.041092 1.8533e-05
10:24470350 G A 0.771117 -1.3935e-05
10:24474111 A C 0.031403 4.9151e-06
10:24479302 T G 0.034656 2.3872e-05
10:24483544 A C 0.162444 1.8518e-05
10:24484239 C A 1.453461 1.3953e-05
10:24484615 A C 1.657887 -6.8617e-06
10:24491769 T C 0.141667 1.2654e-05
10:24492674 A G 0.043429 9.8975e-06
10:24493037 T C 0.080058 -2.2907e-05
10:24493248 C T 0.044458 -3.9928e-05
10:24495586 G A 1.058081 9.9608e-06
10:24498403 A G 0.703867 3.9319e-05
10:24501877 T C 0.075219 -4.3950e-05
10:24501917 T C 1.096498 6.6232e-06
10:24507199 C T 0.051605 6.6153e-07
10:24507819 A G 0.075586 1.0091e-05
10:24510203 T C 0.060356 1.8243e-05
10:24520648 A G 0.470917 -2.1397e-05
10:24523789 C A 0.620972 2.9922e-05
10:24524433 A C 0.836628 -7.5827e-06
10:24534136 G A 0.112026 3.0479e-05
10:24542941 T C 0.693912 1.6535e-05
10:24545194 C T 1.478750 1.3647e-05
10:24553625 A G 0.705772 -4.9494e-06
10:24569130 C G 0.036886 -2.5082e-05
10:24570486 A G 0.071015 -5.8046e-05
10:24574409 G A 0.966805 -1.5655e-05
10:24577658 C G 0.045607 -2.4093e-05
10:24579146 A G 0.705665 1.8069e-05
10:24581683 G A 1.840568 3.8066e-06
10:24592764 A G 1.794491 -3.2901e-05
10:24595755 T C 0.374192 2.3524e-05
10:24595983 T C 0.187709 -3.1662e-05
10:24598722 G A 0.107820 5.9816e-05
10:24600071 A G 0.091195 -1.8415e-05
10:24600144 C T 0.045789 -9.9527e-06
10:24600547 T G 1.218639 2.3316e-05
10:24600918 T C 0.345450 7.0452e-06
10:24604136 A G 0.023740 -1.0838e-05
10:24605328 T C 0.316922 1.5935e-05
10:24607833 T C 0.046234 -6.7649e-06
10:24612478 A G 0.097875 1.0224e-06
10:24612517 A G 0.061911 -1.2089e-05
10:24614227 G A 0.088056 1.1957e-05
10:24620265 G A 0.335797 -7.7877e-06
10:24621169 A G 1.632358 5.8617e-06
10:24624059 A G 0.175476 1.7400e-05
10:24627070 G A 0.213864 -2.3678e-06
10:24629653 T G 0.736812 -3.9268e-05
10:24629664 A C 0.380093 4.1503e-05
10:24633785 C T 0.189423 5.1691e-05
10:24634956 G A 1.905348 3.2064e-06
10:24636621 C T 1.360193 3.0966e-05
10:24644589 C A 0.226390 7.0220e-05
10:24645267 G A 0.934457 6.5788e-06
10:24651970 G A 1.744041 -9.3683e-06
10:24654757 C T 0.148396 -2.8802e-05
10:24663585 G A 0.239477 6.4274e-05
10:24669877 G C 0.491957 1.7714e-05
10:24670117 G A 0.085969 4.2507e-06
10:24681150 C T 0.746131 3.8163e-05
10:24684054 G T 0.099381 2.2821e-05
10:24688013 T C 0.051213 -1.5534e-05
10:24689519 T C 0.035074 -2.2718e-05
10:24689612 A C 0.237857 6.2737e-05
10:24689784 A G 0.065037 1.4677e-06
10:24690616 G A 0.505125 9.3460e-06
10:24691005 T C 0.034536 -5.0496e-06
10:24694909 A G 0.539382 4.4351e-05
10:24695216 G A 0.107752 1.9029e-05
10:24695364 G A 0.369807 -1.6347e-05
10:24699783 T C 0.099231 8.0539e-06
10:24700710 A C 0.036025 2.0642e-05
10:24702109 C T 0.105827 -5.4306e-06
10:24706072 A G 0.563229 2.6972e-05
10:24706471 G A 0.378778 -1.0279e-05
10:24707551 G A 0.156939 -4.9453e-05
10:24709847 C T 0.193383 -2.4187e-05
10:24711413 C T 1.071100 3.8281e-06
10:24712864 C T 0.198502 3.3800e-05
10:24713465 G T 0.156377 -3.9544e-06
10:24713888 C T 0.067815 -1.3781e-05
10:24716295 C T 0.384254 3.6795e-06
10:24716504 C T 0.044572 -2.1346e-05
10:24717102 G A 0.024327 -2.2806e-05
10:24719771 T C 0.118080 2.4480e-05
10:24719950 A G 0.046091 -1.0140e-05
10:24720488 A G 0.322171 2.6123e-06
10:24720825 G A 0.998968 2.0915e-05
10:24724335 G A 0.438057 -1.4627e-05
10:24729218 G A 0.196002 2.5077e-05
10:24731026 G A 0.033296 -2.0871e-05
10:24738440 G C 0.054157 1.5136e-05
10:24747122 T C 0.131443 -1.7717e-05
10:24749731 A C 0.177803 -2.9441e-05
10:24753146 C T 0.316332 4.5385e-05
10:24757140 T C 0.325777 1.1218e-05
10:24761267 G T 0.138415 -1.2286e-06
10:24761873 T C 0.080370 9.5764e-06
10:24765618 T C 0.062729 -2.5918e-06
10:24765946 G T 0.228896 -3.2989e-05
10:24769036 T C 0.039966 -8.3825e-06
10:24779154 T C 0.357278 5.5227e-05
10:24781660 T C 0.034325 -1.3200e-05
10:24789614 C T 0.902674 -7.3195e-05
10:24791582 G A 0.102562 6.9276e-06
10:24793880 A G 0.438128 -7.7100e-06
10:24794344 C T 0.043088 -1.0803e-06
10:24796060 G A 0.096593 1.8401e-05
10:24799613 A G 0.541634 -2.9902e-05
10:24800193 T C 0.055098 2.2020e-05
10:24800886 C T 0.119339 1.3605e-05
10:24808378 A G 0.048252 -3.6871e-05
10:24808500 A G 0.032974 -2.8960e-05
10:24810603 T C 0.206646 -1.2378e-06
10:24812865 G C 0.188384 1.1251e-04
10:24813454 A G 0.548759 -7.1121e-06
10:24814503 A G 1.164093 2.1746e-05
10:24817110 T C 0.257209 1.0434e-05
10:24823076 C T 1.236134 3.6978e-05
10:24825319 C T 0.051878 3.1959e-06
10:24826625 A G 0.183428 -1.6675e-05
10:24826680 T C 0.141453 -1.3361e-05
10:24828744 G T 0.407724 -5.3483e-06
10:24832283 G C 0.022133 -3.1281e-05
10:24833705 G A 0.108333 4.1863e-05
10:24838291 T G 1.335041 -3.8094e-05
10:24840523 G A 0.036460 -3.7305e-07
10:24843401 A C 0.159578 -1.7373e-06
10:24847833 A G 0.657770 2.1457e-05
10:24849321 T C 0.106148 -6.4969e-07
10:24849754 C T 0.022851 4.4923e-06
10:24850192 T C 0.047876 -4.8179e-06
10:24852365 G A 0.516116 -3.3372e-05
10:24853321 A C 0.909873 -2.9860e-05
10:24854258 A G 0.124620 -3.7621e-05
10:24857778 T G 0.440342 1.4288e-05
10:24871181 T C 0.040956 -4.9584e-05
10:24873369 G C 1.027544 -1.3631e-05
10:24877615 C T 0.046730 1.2949e-05
10:24885419 T C 0.251717 -1.7735e-05
10:24888090 T C 0.042569 -5.2642e-05
10:24894300 T C 0.059993 -1.3090e-05
10:24900106 T C 0.139609 -4.7857e-05
10:24912047 G C 0.026512 -1.9338e-05
10:24914386 A C 0.402278 5.8623e-05
10:24919992 T C 0.031738 9.5434e-06
10:24930193 A G 1.031819 -7.3291e-06
10:24949513 C T 0.029115 1.3146e-05
10:24950129 A G 0.074875 -1.7403e-06
10:24962025 G T 0.022351 -2.4360e-05
10:24994155 A G 0.246157 -2.6396e-05
10:24995973 A G 0.025869 1.0782e-05
10:25004441 A G 0.847605 -4.3557e-05
10:25006547 G A 1.582996 -1.0487e-05
10:25009498 A G 0.030267 6.4972e-05
10:25028709 T C 1.300680 -8.9497e-05
10:25030061 C T 0.146715 -3.3558e-05
10:25037765 T G 0.048928 1.8228e-05
10:25039389 T C 1.293033 -7.2376e-05
10:25040901 C A 0.118047 -6.0317e-06
10:25059463 A G 1.341065 -2.6021e-04
10:25075874 G A 0.054387 1.3613e-05
10:25081855 C T 0.347781 1.2036e-05
10:25084295 C T 0.328218 6.9481e-06
10:25085147 C T 0.035172 -4.8469e-06
10:25093692 C T 0.068299 -2.8604e-05
10:25093876 C G 0.849215 -4.9173e-04
10:25109950 G C 0.048626 9.2441e-06
10:25110372 C T 0.753866 1.0990e-04
10:25113614 C A 0.055796 -5.2745e-05
10:25123949 A C 0.030053 -2.8595e-05
10:25125228 A C 0.825245 -1.1986e-04
10:25126171 T C 0.039875 1.5755e-05
10:25128350 A G 0.853506 5.1481e-05
10:25129140 G T 0.057386 1.3333e-05
10:25136637 T C 0.067909 2.0496e-05
10:25137295 G A 0.049784 1.1392e-05
10:25139850 T G 0.055127 -3.7568e-07
10:25146497 T C 0.528917 -4.3266e-05
10:25149899 T C 0.036256 4.9109e-06
10:25156468 T C 0.056468 1.5514e-05
10:25160502 T C 0.276557 -2.5488e-05
10:25167258 A G 0.972047 4.3889e-06
10:25168120 G C 1.678962 -1.0329e-05
10:25170302 G T 0.054962 3.9756e-06
10:25176327 G A 0.024941 1.0962e-05
10:25177744 T C 0.901509 2.0702e-05
10:25179312 A G 0.057941 1.0734e-06
10:25179828 T C 0.036136 -8.4375e-06
10:25181968 G A 0.190936 3.0689e-05
10:25182945 G A 0.025980 3.7206e-05
10:25184541 G T 1.924720 1.2121e-06
10:25185698 C T 0.175236 -7.0176e-05
10:25186482 A G 0.198625 1.0367e-05
10:25190371 G T 0.050602 -1.0662e-05
10:25197880 G A 0.163495 1.1270e-05
10:25207403 C A 0.745167 -7.8519e-06
10:25218513 C T 0.201787 -1.0045e-04
10:25219389 A G 0.223628 1.0097e-05
10:25227815 T C 0.047548 6.2942e-05
10:25227898 T C 0.516570 -2.9375e-05
10:25231515 T C 0.931188 3.2406e-05
10:25233083 A G 0.347927 -2.0373e-05
10:25236223 T C 0.398133 -2.0089e-05
10:25239082 C T 0.069578 3.8326e-05
10:25241502 T C 0.027343 3.2439e-05
10:25255447 A G 0.656978 2.5213e-06
10:25258585 C T 0.228694 6.3601e-07
10:25263585 G A 0.021679 5.4295e-06
10:25281589 A C 0.117418 -2.4993e-05
10:25285861 T C 0.041917 2.0176e-05
10:25289734 C T 0.031601 2.9206e-05
10:25303175 A G 0.028878 1.9353e-05
10:25304609 A G 0.092577 -2.6536e-05
10:25307543 T C 0.057062 7.2337e-06
10:25312895 A C 0.087413 -3.5230e-05
10:25313254 A C 0.047383 -3.8089e-06
10:25319093 T C 0.147847 6.9701e-05
10:25320223 G A 0.751555 -1.1391e-05
10:25326299 G A 0.141216 -4.5500e-05
10:25334053 T C 0.086631 -2.7880e-06
10:25336332 A G 0.596586 7.2271e-06
10:25346357 A C 0.574693 -4.3716e-06
10:25348880 A C 0.102273 5.8941e-05
10:25350125 A G 0.079406 1.3364e-05
10:25354970 T C 0.045153 -1.4699e-06
10:25358467 A G 0.031692 3.9762e-05
10:25359690 G A 1.616353 -5.7915e-05
10:25361365 T C 0.119011 -1.9038e-05
10:25374719 A G 0.418027 -2.1424e-05
10:25375783 G A 0.114617 -6.0074e-05
10:25385138 T C 0.059412 2.5059e-05
10:25391659 T C 0.050284 -1.1863e-05
10:25395201 C T 0.087225 -1.9651e-05
10:25395579 G A 0.109972 -7.0909e-05
10:25405279 A G 0.025415 -3.1781e-05
10:25406941 T C 0.038856 -6.8563e-06
10:25417504 T C 0.045646 3.9008e-05
10:25417900 A G 0.762652 -1.2337e-06
10:25418512 C T 0.144777 -3.7006e-05
10:25419620 C T 0.445382 -4.8162e-06
10:25425238 C T 0.681182 -4.1907e-06
10:25425714 A G 0.025610 -1.7140e-05
10:25428915 T C 0.029066 1.9405e-05
10:25432195 G A 0.520582 -1.8377e-06
10:25433273 T C 0.058250 -3.1972e-06
10:25433794 C T 0.200427 9.0335e-06
10:25435437 A G 0.041663 1.0405e-05
10:25436989 A G 0.101890 2.9274e-05
10:25437274 T G 0.033202 -2.2587e-05
10:25441649 G C 0.204471 -2.0955e-06
10:25441735 A G 0.124977 -3.6199e-06
10:25449101 A G 0.044825 1.2144e-05
10:25451311 C T 0.038768 7.3143e-06
10:25455176 G T 0.195490 -1.2877e-06
10:25462468 A C 0.052556 -7.0984e-06
10:25466693 C A 0.737315 1.5163e-05
10:25482005 T C 0.210304 4.0188e-06
10:25485777 A C 0.109933 -8.2594e-07
10:25486278 G A 0.038155 6.3619e-06
10:25487105 T C 0.022893 3.6729e-05
10:25511599 A G 0.170198 7.6064e-06
10:25517572 A G 0.524918 -2.3878e-05
10:25520124 A G 0.036584 2.1044e-06
10:25523740 A G 0.152249 2.4575e-05
10:25529486 C T 0.026415 6.9676e-07
10:25532099 T C 0.151746 2.6471e-05
10:25542911 A G 0.080574 -3.8058e-06
10:25551542 A G 0.030757 8.4267e-06
10:25555314 G A 0.863903 -9.5868e-06
10:25558732 C G 0.155248 1.6278e-05
10:25559939 C T 1.104817 1.1394e-05
10:25564748 C T 1.075865 -1.1337e-05
10:25575282 C G 0.021208 2.7328e-05
10:25575371 C T 0.028047 1.4161e-05
10:25575682 T C 0.047587 -6.2735e-06
10:25576155 C T 0.030079 -3.0440e-05
10:25576578 C T 0.472664 -2.0588e-05
10:25579331 T A 0.284984 5.1893e-05
10:25580274 T C 0.206675 3.8594e-05
10:25581177 T C 0.348946 -3.3516e-06
10:25581298 T G 0.098170 1.1787e-05
10:25581379 T C 0.064050 8.7176e-06
10:25582586 T C 1.292118 3.3331e-05
10:25586279 G T 0.052456 6.1103e-06
10:25591541 T C 0.189280 -8.4925e-07
10:25608794 C T 0.381472 -4.0829e-05
10:25610967 A G 0.120962 3.1599e-05
10:25616444 G C 0.054929 7.6434e-06
10:25623190 G A 0.035610 6.2839e-06
10:25637069 C A 1.513152 9.7611e-05
10:25637491 A G 0.028855 -4.3967e-05
10:25654298 A G 0.035746 -1.2885e-05
10:25669873 G T 0.183000 -2.1446e-05
10:25671163 A G 1.767401 6.2753e-05
10:25674087 T C 0.034662 -5.3843e-06
10:25690861 A G 0.141038 3.0290e-05
10:25697921 C T 0.228068 1.8577e-05
10:25701341 G C 1.477354 3.1902e-05
10:25702828 G T 0.091665 -2.9756e-05
10:25703541 A C 0.283536 -2.1170e-05
10:25710272 T C 0.426680 -7.8141e-06
10:25714970 G A 1.768365 4.9997e-05
10:25715868 G A 1.617996 8.1966e-05
10:25718456 T C 1.389879 3.9748e-05
10:25725522 G A 0.150113 -1.2568e-05
10:25725945 A G 0.087394 -2.8642e-05
10:25727314 T G 0.071502 9.1478e-06
10:25732966 G A 0.243210 3.7072e-06
10:25736865 T C 0.037966 -5.1546e-05
10:25736937 C T 0.091945 1.0776e-05
10:25737382 C T 1.203403 -2.6423e-05
10:25740911 C T 0.902723 -8.0362e-06
10:25741805 T C 0.029641 8.9863e-06
10:25755296 G A 0.042345 1.0066e-05
10:25756848 A G 0.072749 9.6334e-06
10:25762961 C T 0.048645 -1.1029e-05
10:25763679 T G 0.245797 -2.3709e-04
10:25769873 C G 0.032231 1.0347e-05
10:25773997 A G 0.973280 1.4903e-05
10:25777936 C T 0.089007 -1.5616e-05
10:25782535 C T 0.110111 -2.0970e-05
10:25786177 T G 0.128937 -3.5649e-05
10:25787023 G A 0.072018 3.0587e-05
10:25791510 T G 0.062875 -1.9979e-05
10:25811347 A G 0.118278 -4.2088e-05
10:25815417 A G 1.079620 -6.7001e-06
10:25820704 C T 0.032150 2.6865e-05
10:25821318 C T 0.956535 6.4320e-06
10:25842594 T C 0.107511 1.8951e-05
10:25843861 G A 0.043556 -5.4595e-06
10:25845329 C T 0.941663 4.1131e-05
10:25846945 A G 0.064598 -4.7495e-06
10:25847937 A C 0.032176 8.4754e-06
10:25858625 T C 0.063066 -3.1310e-08
10:25862212 C T 0.109579 -7.4352e-05
10:25864654 C T 0.094629 2.4474e-05
10:25867000 G T 0.633485 1.2554e-04
10:25875942 T C 0.112487 -9.3613e-06
10:25880459 G C 0.108031 2.2166e-05
10:25885933 A G 0.030654 -2.9351e-06
10:25888180 G A 0.861488 6.9165e-06
10:25889149 A G 0.052134 -7.9399e-06
10:25894777 T C 0.559684 8.0738e-05
10:25905876 T C 0.234329 -9.0205e-05
10:25918879 T C 0.052462 1.1993e-05
10:25930834 C T 0.573550 3.5418e-05
10:25934258 C T 0.066864 -3.7997e-05
10:25937453 G A 0.239357 7.0870e-06
10:25940716 C T 0.105528 8.6815e-06
10:25941313 G A 0.105785 -4.0834e-05
10:25959786 A G 0.780537 3.4422e-05
10:25969102 T C 0.066552 6.8032e-06
10:25970447 A G 0.036989 7.4122e-06
10:25983382 G A 0.341620 8.2884e-05
10:25984701 G A 0.041852 -4.3102e-05
10:25986499 G C 0.934889 5.8425e-06
10:25987141 C T 0.592577 -2.0976e-06
10:25988527 G A 1.552488 2.0374e-05
10:25988830 C A 0.475780 -1.6998e-05
10:25989773 A C 0.540417 5.3403e-06
10:25991698 G A 0.384186 9.1565e-06
10:25991772 T C 0.783562 4.1839e-05
10:25995733 G A 0.403401 -3.9045e-06
10:25996101 C T 0.439712 -2.5723e-06
10:25998218 G A 0.707139 8.4485e-07
10:25998924 C T 0.657040 1.6447e-05
10:25999578 C T 0.487124 -2.1431e-05
10:25999826 A G 0.063826 -2.3712e-05
10:26002248 A G 0.519757 3.2768e-05
10:26005356 G A 1.596972 1.9825e-05
10:26017913 G A 1.785743 4.8733e-06
10:26023950 A G 0.774857 -2.8605e-05
10:26024518 T G 0.127113 1.0770e-05
10:26026785 C T 1.407312 -2.3351e-05
10:26028530 C T 1.777284 3.2072e-06
10:26032135 C T 0.346362 1.0468e-05
10:26033058 G A 1.590770 -8.6395e-06
10:26034214 C G 0.307224 -2.0875e-05
10:26034881 C T 0.785522 1.1336e-05
10:26040885 G A 0.299599 9.1848e-06
10:26043135 C T 0.240013 1.9457e-05
10:26048553 A G 0.030141 -5.8184e-06
10:26049414 C T 0.116684 -1.1761e-05
10:26053070 G A 0.081811 1.1495e-05
10:26053868 C G 0.199177 -7.2850e-06
10:26055390 G A 0.247501 3.1273e-05
10:26057707 G T 0.820029 1.8721e-05
10:26061969 C T 0.203341 -2.1474e-05
10:26075081 A G 0.053546 -1.2709e-05
10:26084340 G T 0.111650 -1.4252e-05
10:26087273 T C 0.027116 2.1237e-05
10:26101074 A G 0.031355 2.6691e-05
10:26101333 T C 0.037710 6.9707e-06
10:26101453 A G 1.569733 7.1794e-06
10:26105041 T C 0.073473 3.0640e-05
10:26106752 T G 0.860147 -3.1582e-05
10:26116844 G A 1.130664 5.7584e-06
10:26117741 A G 0.053628 -8.1811e-06
10:26117821 C T 0.212929 -2.3537e-05
10:26132407 A G 0.250467 -2.1517e-05
10:26132888 G A 0.105450 1.4834e-05
10:26135839 A C 0.047928 3.3632e-06
10:26138377 A G 0.615155 -1.7068e-05
10:26139349 C T 0.024078 2.0617e-06
10:26143578 A G 0.195889 3.2666e-05
10:26147262 G A 0.077656 3.4590e-05
10:26155769 G A 0.728315 -1.3050e-06
10:26157672 G A 0.503515 -4.8656e-06
10:26158386 C A 1.108067 5.0352e-06
10:26158422 C A 0.311151 -9.1944e-06
10:26158590 G C 1.551518 -1.2100e-05
10:26159516 G T 1.667378 2.8821e-05
10:26164212 A G 0.146390 4.3641e-05
10:26164407 G A 0.801336 2.8547e-05
10:26167278 A G 0.315024 -1.9918e-05
10:26171945 C T 0.211991 -3.1399e-06
10:26172678 G A 0.021257 -2.0319e-05
10:26175646 C T 0.050060 -1.8616e-05
10:26183589 A G 0.375951 4.5261e-05
10:26187717 C T 1.888353 -1.6415e-06
10:26191720 A G 0.035509 1.4255e-05
10:26196551 A G 0.135844 -1.7251e-05
10:26204385 T C 0.083083 7.9592e-06
10:26206578 A G 0.031670 6.6445e-05
10:26216597 A G 0.034227 -1.2816e-06
10:26227401 T C 0.141599 -2.8603e-05
10:26254123 T C 0.092551 -4.6282e-06
10:26255552 A C 0.140362 -2.3081e-05
10:26274991 A C 0.191137 1.8829e-06
10:26289007 G C 0.051648 6.0022e-05
10:26289146 C T 0.038181 8.5717e-05
10:26322522 A G 0.177034 1.3435e-05
10:26336357 A G 0.231509 -1.4956e-05
10:26339336 C T 0.420049 -1.3712e-05
10:26357747 T C 1.100909 3.6497e-05
10:26357748 A G 1.378366 4.8086e-05
10:26379129 G A 0.049661 -1.4382e-05
10:26379898 T G 0.138321 -9.7478e-06
10:26406062 A G 0.071226 3.1444e-05
10:26416212 A G 0.293351 8.6935e-06
10:26434455 T G 0.176969 2.1373e-05
10:26439067 C T 1.395108 6.1965e-05
10:26446181 T C 0.119563 -1.8800e-05
10:26446312 A G 1.098527 4.4339e-05
10:26463052 A C 0.023714 2.8122e-07
10:26463130 A C 1.151814 1.3712e-04
10:26463957 T C 0.111166 3.0155e-05
10:26465552 A G 0.063381 2.7236e-05
10:26478569 A G 0.164456 4.3777e-05
10:26483266 C T 0.071041 7.6800e-06
10:26484441 T G 1.127191 2.0228e-05
10:26486140 G A 0.110017 2.7019e-05
10:26487417 T C 0.042306 -2.4458e-05
10:26501385 A G 0.026395 -3.0057e-05
10:26505496 G A 0.356801 -3.0715e-05
10:26509176 C T 0.078396 -6.7735e-06
10:26509815 A G 0.172925 1.3784e-05
10:26510325 G T 0.061229 1.0704e-05
10:26515110 A C 0.166920 -4.4834e-05
10:26520487 A G 0.140905 -8.3945e-06
10:26525996 T C 1.909305 2.2150e-05
10:26529361 A G 0.184074 4.0584e-06
10:26531397 A G 0.036821 -2.0869e-05
10:26533310 A G 0.050018 -1.6277e-05
10:26540771 A G 0.568182 -1.7268e-05
10:26545425 A G 0.072749 1.5561e-05
10:26552819 T G 0.056899 -1.1580e-04
10:26556560 A G 0.197135 9.5837e-06
10:26565673 A G 0.244586 2.7267e-05
10:26565905 T G 0.039313 3.6592e-06
10:26573407 G A 0.112101 -3.0714e-07
10:26577585 T C 0.034948 6.6471e-09
10:26577671 A G 0.360624 -2.2293e-05
10:26597733 C T 0.365230 -3.0410e-05
10:26602896 G A 0.201728 9.9341e-06
10:26612897 A C 0.400171 -6.2281e-07
10:26619913 C A 0.077312 -3.1685e-05
10:26629906 G A 0.058315 -2.3657e-05
10:26630030 A G 0.810194 8.0030e-06
10:26631401 T C 0.034575 -4.6579e-06
10:26631611 T G 0.069246 2.0058e-05
10:26636674 A G 1.088293 2.5150e-05
10:26661013 G A 0.028907 -2.1006e-05
10:26661078 T C 0.135929 1.4161e-05
10:26668158 A G 0.232086 -3.5862e-05
10:26669943 T C 0.563693 2.5670e-05
10:26670468 T C 0.902771 1.1615e-05
10:26672199 A G 0.085245 1.6494e-05
10:26672328 A G 0.904612 8.6023e-06
10:26673486 G A 1.477097 1.2093e-06
10:26674518 A G 0.051745 -2.2501e-05
10:26677893 G A 0.237926 2.6655e-05
10:26678091 C T 0.380953 5.7818e-06
10:26682900 G A 1.085459 -2.2107e-05
10:26688228 G A 0.317698 -2.6479e-05
10:26705212 T C 0.117875 1.4863e-06
10:26709005 G T 1.504690 -2.8350e-06
10:26711954 T C 0.318237 -4.4761e-06
10:26722351 A G 0.124562 1.7900e-05
10:26722663 C T 1.212975 -3.5970e-07
10:26730316 A C 0.541397 4.8864e-07
10:26733591 G A 0.654222 -7.4391e-06
10:26734587 T C 0.538820 -1.6068e-06
10:26734943 T C 0.120998 2.9096e-05
10:26741149 T G 1.217506 6.0725e-06
10:26741654 G A 0.038525 -2.4756e-05
10:26747544 G T 0.137918 5.1502e-05
10:26757072 C T 0.044497 7.9530e-07
10:26761243 T C 1.340247 2.5729e-05
10:26761266 A G 0.029271 4.0888e-06
10:26770053 A G 0.163012 1.1907e-04
10:26772431 T C 0.133092 9.6627e-06
10:26774694 C T 1.479383 3.8069e-05
10:26781157 T C 0.310220 -2.9172e-05
10:26782556 A G 0.184048 1.5110e-05
10:26790109 C T 0.022146 -7.2261e-06
10:26791667 T C 0.033338 2.9074e-06
10:26794604 G A 0.758520 9.4923e-06
10:26795922 A G 0.244904 3.2669e-05
10:26798050 G T 0.142875 4.0780e-05
10:26798222 A G 0.073625 1.4763e-05
10:26798463 T C 0.359657 -1.8172e-05
10:26801721 A G 0.099670 -4.4683e-06
10:26802361 T C 0.362864 -4.7448e-05
10:26804638 C T 0.393573 1.3511e-05
10:26808573 C A 1.361455 -3.7848e-05
10:26809929 C T 0.102863 -1.3932e-05
10:26817335 T C 0.052508 -7.8908e-05
10:26818023 T C 0.218399 -7.9449e-06
10:26818061 T C 0.090672 1.3513e-05
10:26821207 C T 0.412866 1.5881e-05
10:26826256 G A 0.845768 -3.9270e-05
10:26828898 T C 1.149947 -9.2796e-06
10:26831461 A G 0.087069 -2.5828e-05
10:26834965 A G 0.041417 9.6535e-06
10:26835638 T C 0.021724 -1.1000e-05
10:26839856 G A 0.157585 -1.1303e-04
10:26840288 C A 0.218730 1.3200e-05
10:26845199 T G 0.527960 8.7940e-06
10:26850495 G A 0.119826 -1.0326e-05
10:26852120 T C 1.946866 -2.1973e-05
10:26857439 T C 0.303553 -3.2300e-05
10:26858800 T C 0.038353 -2.8247e-05
10:26859274 T G 0.275911 -4.7243e-06
10:26864211 C G 0.028008 -8.6588e-06
10:26864791 G C 0.022828 5.4217e-06
10:26866420 A G 0.474215 -4.9348e-05
10:26867713 T C 0.133657 -1.8423e-05
10:26870397 A G 0.785308 6.4863e-05
10:26876804 T C 0.376363 -1.6241e-06
10:26878512 C T 0.050661 1.0710e-05
10:26878671 G A 1.316082 9.6638e-06
10:26881755 T C 0.089971 1.7446e-05
10:26884399 A G 0.040375 1.1546e-05
10:26887183 C T 0.070029 2.7082e-05
10:26889823 T C 0.458178 -8.9074e-06
10:26896157 T C 0.098225 1.0277e-04
10:26897395 C T 0.037314 3.1017e-05
10:26899752 C T 0.136010 -1.3566e-05
10:26900228 C T 0.134377 -6.5699e-06
10:26901421 G A 1.005920 2.1636e-05
10:26901953 T C 0.082577 2.4795e-05
10:26908355 C T 0.904621 3.2819e-06
10:26910259 C T 0.201589 -2.1859e-05
10:26913852 G A 1.163736 1.4693e-05
10:26918486 C G 0.353837 -7.7867e-06
10:26930810 G A 0.078478 -4.7660e-05
10:26931729 G A 0.659230 -5.7943e-06
10:26934867 G A 0.074755 3.0446e-05
10:26946728 C T 0.199096 8.6755e-06
10:26954984 A G 1.315637 2.5455e-06
10:26956432 T C 0.854074 5.2817e-06
10:26956697 A G 0.542141 -6.8380e-06
10:26972708 A C 0.102393 -8.0234e-05
10:26987139 C T 0.182243 -1.3030e-05
10:26987415 T C 1.394595 7.4864e-06
10:26991604 G A 1.329831 3.4752e-05
10:26993156 A G 1.200105 -1.9605e-06
10:26993354 A G 0.036045 1.8836e-05
10:26995422 T C 0.203484 2.8815e-06
10:26997427 T C 0.078296 2.2731e-05
10:26997925 A G 1.201806 -5.2861e-06
10:27003433 G A 0.091617 -4.4976e-06
10:27005257 A G 0.021825 1.8017e-05
10:27011747 C G 0.093379 8.6262e-05
10:27014467 T G 0.317857 -2.3075e-05
10:27016705 A G 0.071889 3.1308e-05
10:27021006 T C 1.698820 2.0627e-07
10:27023882 C T 0.307922 -1.7601e-05
10:27024323 A C 0.026395 -2.1219e-05
10:27025659 G A 0.966685 -1.0973e-05
10:27028149 G C 0.199673 7.2826e-06
10:27033814 T C 0.137240 7.4851e-05
10:27034322 C A 0.125282 -4.4545e-05
10:27038608 C T 0.078393 7.6579e-06
10:27039059 G C 0.049103 -1.4481e-05
10:27060172 T C 0.090338 -3.8685e-05
10:27062889 G A 0.037830 -5.3812e-06
10:27063497 T C 0.136909 1.7579e-05
10:27065976 A G 0.350403 -1.3504e-05
10:27072989 T G 0.832243 -3.1450e-05
10:27073441 A G 0.062794 -2.1449e-05
10:27076602 G T 0.081438 -3.9144e-06
10:27096524 C T 0.218837 -6.2827e-06
10:27099497 C T 0.048509 -1.2734e-05
10:27122025 T C 0.042014 -2.6568e-05
10:27125541 A G 1.800813 8.0012e-06
10:27128017 C T 0.031280 -4.3338e-06
10:27134623 G A 0.350504 -3.3014e-05
10:27150262 C T 0.174005 -6.9506e-06
10:27153190 A G 0.059723 1.1256e-05
10:27155369 A G 0.300648 -1.9867e-06
10:27157722 T C 0.490412 -1.0062e-05
10:27164638 C A 1.226461 1.4750e-05
10:27182390 T C 1.702994 4.9771e-06
10:27185286 G A 1.527177 1.4520e-05
10:27192279 C T 1.365168 2.2990e-05
10:27192534 A G 1.160438 8.4407e-06
10:27204960 C T 0.049895 -2.1924e-05
10:27210071 G A 0.662798 -2.9733e-05
10:27210569 G A 0.170422 9.9896e-07
10:27210616 G T 0.180380 -2.5764e-05
10:27217467 A G 0.044727 3.8636e-06
10:27218041 G C 0.070623 2.2935e-05
10:27220668 C T 0.088095 -5.4599e-07
10:27222799 C T 0.082541 1.1749e-05
10:27225955 C T 0.028242 2.5707e-05
10:27229540 G A 0.135140 -3.2510e-05
10:27229744 A T 1.099205 2.6249e-05
10:27252244 T C 0.936901 3.2031e-05
10:27256860 T G 0.302086 1.1153e-04
10:27257855 A G 0.023354 3.7934e-05
10:27259075 C G 0.051764 -7.7973e-06
10:27259820 A G 0.095304 9.9102e-06
10:27261424 A G 0.020098 -3.9963e-05
10:27262443 T C 0.082580 4.9786e-06
10:27269249 G A 0.992882 -2.2255e-05
10:27273042 A T 1.576342 -1.1117e-04
10:27279119 G T 0.233800 -6.2840e-06
10:27287455 G A 0.057545 -2.6517e-05
10:27303605 T A 0.274685 -1.3380e-05
10:27317840 T C 0.273724 -1.8353e-05
10:27318371 A G 0.714017 -5.1033e-05
10:27319258 C T 1.508111 -7.5006e-05
10:27329659 G A 0.172214 -2.5122e-05
10:27351298 A G 0.079364 5.9472e-06
10:27356807 T G 0.122536 1.9244e-05
10:27360466 G A 0.037940 -7.8774e-06
10:27371126 G A 1.287957 -2.0228e-06
10:27378207 A G 0.230048 -1.9159e-05
10:27381397 T C 0.035594 -7.0770e-06
10:27381491 A G 0.029216 -8.5761e-07
10:27385022 T G 0.062593 -1.5698e-05
10:27392009 C T 0.330766 -1.8578e-05
10:27392450 C T 0.075644 2.0917e-06
10:27399420 A G 0.055413 -7.0258e-06
10:27405829 G A 0.088575 8.1095e-05
10:27408884 C T 0.133920 -1.8129e-05
10:27409232 T C 0.058678 1.9737e-06
10:27431015 G T 0.253145 -3.8763e-05
10:27434483 A G 0.346599 -1.4102e-05
10:27435685 A G 0.070662 -2.6006e-05
10:27436566 C T 0.095557 -7.0778e-06
10:27443012 G A 0.157692 -3.2025e-06
10:27445598 C T 0.078500 -1.8287e-05
10:27450609 C T 0.042881 -1.3724e-05
10:27459716 A G 0.026343 -9.9403e-06
10:27459746 G C 0.096469 -2.5243e-06
10:27464600 C T 1.018556 2.9457e-05
10:27465296 A G 1.635263 -1.1780e-05
10:27466220 G A 0.126581 2.3474e-05
10:27467800 G T 0.037762 -2.9527e-05
10:27479855 A G 0.265210 -2.1862e-05
10:27487072 A G 1.360559 2.0875e-05
10:27497191 A G 0.082181 1.8113e-05
10:27499804 C T 0.058788 -2.1198e-05
10:27505557 T C 0.079098 -1.3960e-05
10:27508758 C T 1.048898 5.5836e-06
10:27510475 G T 0.083145 -2.8861e-06
10:27513394 G T 0.058707 -2.2281e-05
10:27514875 A G 1.946405 2.9214e-05
10:27516588 A G 1.485186 3.7763e-07
10:27530311 T C 1.488766 -2.2189e-06
10:27532986 C T 0.131761 3.6897e-06
10:27536849 C A 0.042751 6.3748e-06
10:27554985 T C 0.069386 -1.5316e-06
10:27560120 T C 1.015252 7.7826e-06
10:27564519 C T 0.066442 -3.0884e-05
10:27574929 C T 0.021935 -2.7796e-05
10:27594543 G C 0.059830 1.5244e-05
10:27596691 T C 0.894082 -1.3866e-05
10:27598509 A G 0.847391 -1.2450e-05
10:27599357 G T 0.069545 6.9925e-08
10:27606435 T C 0.113805 -3.3803e-05
10:27620211 G A 0.971618 -1.8302e-05
10:27625269 G A 0.211216 -4.2601e-05
10:27636868 A G 1.103766 -2.4494e-05
10:27642191 G A 0.055981 -1.4547e-05
10:27654517 G T 1.120264 -1.5924e-05
10:27659316 G A 0.145988 -2.4838e-05
10:27660284 C T 0.061541 2.3554e-06
10:27663205 T C 0.036081 -2.7692e-05
10:27664796 G A 1.343499 -2.5105e-05
10:27669197 A G 0.079166 4.0365e-08
10:27669655 A G 1.352393 -9.1752e-06
10:27671644 C G 1.355129 -1.3866e-05
10:27673165 G A 0.165907 1.2030e-05
10:27675276 T C 0.070003 2.2707e-05
10:27676134 C T 0.083755 -1.0446e-05
10:27678534 C T 1.357232 -1.1943e-05
10:27681428 T C 0.239256 -1.0981e-05
10:27682100 T C 0.064696 -2.7024e-05
10:27685149 G A 0.064540 -3.3247e-05
10:27687463 G A 0.076718 7.5472e-06
10:27687775 C T 1.900003 3.2536e-06
10:27688109 C T 1.355366 -1.9475e-05
10:27693836 C A 0.780865 -2.4719e-05
10:27695285 A G 0.064621 -2.1890e-05
10:27699257 T C 0.065582 1.4485e-05
10:27702725 G A 0.461018 1.0961e-05
10:27703356 A G 0.049343 4.3304e-09
10:27713723 A G 0.102026 -1.2909e-05
10:27716836 T C 0.108125 -4.0068e-06
10:27718539 T C 0.595616 1.6820e-05
10:27719833 C T 0.023584 -1.9725e-05
10:27734720 G A 0.069136 3.3332e-06
10:27737235 T G 0.483196 6.7825e-06
10:27739477 A C 0.045471 -2.0911e-06
10:27749576 C T 0.044098 3.2616e-05
10:27751896 A G 1.767644 3.5277e-05
10:27769750 G A 0.118336 -1.2482e-06
10:27774832 G T 0.069292 -1.2312e-05
10:27775851 C T 1.156582 2.9164e-05
10:27775914 T C 0.071879 -2.7955e-05
10:27781437 A C 0.021296 7.7507e-06
10:27784239 C T 0.071979 -2.1605e-05
10:27784999 T C 0.515664 -1.2166e-05
10:27787823 T C 0.045396 -1.6920e-05
10:27789552 G A 0.032757 1.5582e-05
10:27795153 T G 0.128269 2.2708e-06
10:27795847 C T 0.138048 6.5763e-06
10:27801608 A G 1.002963 1.4419e-05
10:27813230 A G 0.064955 -8.2921e-06
10:27820742 G C 0.673850 -2.4478e-06
10:27824082 G A 0.093438 1.1821e-05
10:27830433 A G 1.007845 1.4185e-05
10:27836034 C T 0.315900 -1.9317e-05
10:27839311 A G 0.078900 6.5435e-06
10:27839999 G A 0.026953 -6.8444e-06
10:27855265 A G 0.128447 5.3412e-05
10:27860019 C T 1.071200 -1.6192e-05
10:27873733 G A 0.434304 -2.2070e-06
10:27882825 A G 1.011571 3.7197e-05
10:27883545 G A 0.151726 1.3549e-06
10:27887454 G T 0.103389 -6.5423e-06
10:27895339 T G 0.120965 -1.9715e-05
10:27901434 A G 0.516051 7.1537e-05
10:27902538 T C 0.020465 2.9892e-05
10:27905211 T C 0.026603 -9.8271e-06
10:27908790 C T 1.786152 9.0234e-06
10:27926193 G A 0.746722 -2.2925e-05
10:27926792 A G 0.175953 -1.3199e-05
10:27959563 C T 1.508861 4.6349e-06
10:27960822 T C 1.663596 3.7317e-06
10:27968343 T C 0.548603 2.3939e-05
10:27968383 C T 0.900324 2.0884e-05
10:27969032 A G 1.801923 1.7742e-05
10:27974188 T C 0.058967 -2.4086e-08
10:27974779 A G 1.906588 -7.6743e-06
10:27981274 C T 0.528638 1.8843e-05
10:27982296 A G 1.626298 3.5445e-05
10:27982634 C A 0.048411 2.7713e-06
10:27984152 T A 0.079688 -4.4201e-05
10:27985230 C G 0.031744 1.4517e-06
10:27992837 A G 0.058805 -2.8424e-05
10:28003207 A G 0.028625 3.1369e-05
10:28007368 G A 0.025684 2.0345e-05
10:28023688 T C 0.027986 3.2989e-05
10:28024177 T C 0.026184 2.4346e-05
10:28025771 T C 0.169951 5.1411e-06
10:28030094 A C 1.605992 1.8676e-05
10:28035796 C T 1.836936 2.1651e-05
10:28051605 G T 0.069964 -1.5640e-06
10:28064920 T C 0.075488 3.4399e-05
10:28076404 A G 0.103535 -1.9549e-06
10:28096754 A G 1.649954 2.7940e-05
10:28099214 A G 0.110858 2.0800e-05
10:28109090 A C 0.033636 -1.2937e-05
10:28109350 C G 0.478824 1.5733e-05
10:28116647 T C 0.125428 4.6157e-05
10:28116822 G C 0.080253 5.8879e-05
10:28121023 C T 0.330977 -3.5431e-05
10:28133687 T C 1.393433 1.3189e-05
10:28167091 T G 0.037668 -6.2164e-06
10:28182497 A G 1.391239 2.7402e-05
10:28184600 C T 0.117996 1.3564e-05
10:28184617 A G 0.049684 -1.9311e-05
10:28201745 A G 0.022675 6.0252e-05
10:28216167 T C 0.142943 5.3872e-06
10:28224075 A G 0.037265 -1.4681e-05
10:28226825 A G 0.392193 3.2866e-05
10:28228865 G A 1.049483 3.7438e-05
10:28236846 G A 0.150460 -9.5334e-06
10:28238666 A G 0.031773 -8.1326e-06
10:28243957 A G 0.034049 7.6975e-07
10:28245420 G A 0.912103 3.4153e-05
10:28260151 G A 0.112358 7.0720e-07
10:28260543 G A 0.255528 -4.7719e-05
10:28274362 A C 0.503691 -1.5824e-05
10:28278287 T G 0.255508 2.0688e-05
10:28290226 T C 0.112215 3.7417e-07
10:28295760 C A 0.249997 1.7823e-05
10:28297164 A G 0.033536 2.9019e-05
10:28297248 T C 0.616882 -4.3483e-06
10:28297288 A C 0.095473 -9.0481e-06
10:28298726 A C 0.677800 -2.5825e-05
10:28299147 A G 0.029891 1.2456e-05
10:28302843 G A 0.246693 7.8777e-06
10:28305685 G A 0.284153 -2.5804e-05
10:28307856 T C 0.044721 3.0085e-06
10:28309447 T C 0.030150 5.8565e-06
10:28311172 G A 0.576855 2.3005e-05
10:28312848 A G 1.165868 9.3930e-06
10:28312990 C T 0.438316 8.3266e-05
10:28314957 T C 0.363088 9.5834e-06
10:28315205 C T 0.028650 -1.2916e-05
10:28323086 A G 0.116035 -5.5166e-05
10:28323804 T G 0.022549 -1.4550e-05
10:28338370 T G 0.337848 7.8445e-05
10:28342633 A G 0.089036 -1.8810e-05
10:28348217 T C 0.428644 -4.8499e-05
10:28355450 T C 0.121501 -2.0889e-05
10:28356917 C T 0.067043 3.8350e-06
10:28366123 A G 0.158036 2.8697e-05
10:28370118 C G 0.034441 3.5978e-06
10:28378758 C T 1.750821 -2.8404e-05
10:28379541 C T 0.055429 -1.0620e-05
10:28382933 C A 1.302462 -1.5466e-05
10:28383431 C T 0.086472 -2.4715e-06
10:28399501 G A 0.105428 4.9386e-05
10:28408383 T C 0.237922 2.1716e-05
10:28412379 G A 0.056214 -2.5745e-06
10:28412897 C A 0.025866 2.7751e-06
10:28420620 T C 0.020004 -3.7602e-05
10:28422708 T C 0.884676 1.1794e-05
10:28436255 C T 0.070986 4.4516e-06
10:28443326 C G 1.963955 -1.8677e-05
10:28446352 A G 0.025149 -2.4578e-05
10:28447337 C T 0.102747 -7.2424e-06
10:28453354 C T 1.509059 -2.4512e-05
10:28454987 T C 0.169682 4.0769e-06
10:28455043 A G 0.243469 1.2813e-05
10:28458030 C T 0.152401 -1.1649e-05
10:28459853 C T 1.281179 -1.7394e-05
10:28498561 A G 0.324758 9.8982e-06
10:28501345 C T 0.609521 4.1242e-05
10:28504944 C T 0.093541 1.8021e-05
10:28507488 A C 0.048739 -3.1987e-05
10:28521328 C T 0.652453 5.6790e-06
10:28533942 C T 0.278839 2.6084e-05
10:28536136 C A 0.173389 -3.8060e-06
10:28537861 C T 0.065267 3.5862e-05
10:28540615 G A 0.031744 1.4744e-05
10:28544794 C T 0.069659 2.3824e-05
10:28560451 C T 0.303715 -4.0102e-06
10:28573064 C T 0.270497 -1.9066e-05
10:28577029 A C 0.041410 1.2660e-05
10:28578743 G T 0.147669 6.3244e-06
10:28584670 T C 0.113474 1.6165e-05
10:28600229 C T 0.634539 -9.6291e-06
10:28611563 T C 0.584161 3.1615e-05
10:28615756 G A 0.318977 -6.7403e-06
10:28619487 C T 0.372465 -9.6429e-06
10:28628417 C G 1.205935 -2.0948e-05
10:28636719 C A 0.468253 -1.5758e-05
10:28639207 T C 0.647656 4.4087e-06
10:28646703 C G 0.070249 -1.4185e-06
10:28647270 A C 0.033685 5.7351e-06
10:28648001 T C 0.141852 -2.0258e-05
10:28649384 A G 0.564381 1.3523e-05
10:28651538 A G 0.350380 3.8590e-05
10:28652892 A G 0.703711 -1.0029e-05
10:28656402 A G 0.033500 -2.4811e-05
10:28658275 A G 0.388957 2.0603e-06
10:28659440 G C 0.704779 -1.1942e-05
10:28661748 G A 0.175843 -4.8931e-06
10:28661816 T C 0.137039 4.7949e-06
10:28665418 C T 0.440877 2.1555e-05
10:28668231 G C 0.224397 3.5790e-05
10:28671644 C T 0.213841 3.3313e-05
10:28672643 G A 0.225757 -2.0607e-05
10:28685674 T C 0.959437 5.3395e-06
10:28687184 T C 0.245858 1.8157e-05
10:28693021 A G 0.151155 1.2193e-06
10:28699067 G A 0.920630 8.4972e-06
10:28699937 G C 0.090020 -1.3643e-05
10:28704428 C T 0.166115 7.2385e-06
10:28707208 A G 0.286418 7.2248e-06
10:28707325 G A 0.913466 -7.6406e-06
10:28714813 C T 0.469353 -1.1076e-05
10:28721147 A G 0.066705 6.2979e-06
10:28724329 G A 0.028722 -1.6943e-05
10:28730749 A G 0.027073 5.1889e-05
10:28737630 T C 0.041280 -1.9573e-05
10:28738441 T C 0.105457 1.4861e-05
10:28740402 G A 0.513126 -4.0458e-06
10:28748532 C T 1.615272 -4.1789e-05
10:28752106 C T 0.880521 -7.7330e-06
10:28752942 A C 0.202465 -9.7894e-06
10:28756016 A G 0.047986 3.0545e-05
10:28768350 T C 0.561674 7.4308e-06
10:28769698 T C 1.022662 2.6757e-06
10:28775881 T C 0.225819 -3.8043e-05
10:28776864 G T 1.053670 -3.8799e-05
10:28793239 G A 1.538992 9.2412e-06
10:28795375 A C 0.038901 -4.2103e-06
10:28799026 T C 0.070915 1.2432e-05
10:28800430 T C 1.867194 -4.6620e-05
10:28800848 C T 0.046214 -3.1361e-05
10:28801030 G A 0.533088 -4.5963e-05
10:28819406 A G 0.985290 -7.5157e-05
10:28821089 A G 1.001805 -7.4029e-05
10:28831564 C T 0.058704 -1.7712e-05
10:28833158 C T 0.083898 2.7339e-05
10:28838572 C T 1.663349 -9.4294e-06
10:28847077 G A 0.530858 -3.4391e-05
10:28866708 G A 0.127626 2.4384e-05
10:28874531 A G 1.601886 -1.5255e-06
10:28880160 G A 0.516116 -2.1028e-05
10:28901629 C G 0.030631 6.1256e-05
10:28904572 G A 0.036662 -2.9068e-05
10:28912412 G A 0.553420 7.6655e-05
10:28913590 C T 0.040125 -3.3264e-05
10:28913603 G A 1.596492 1.0550e-06
10:28917348 T C 0.029482 -3.2235e-05
10:28933757 T C 1.600588 -4.4541e-06
10:28939784 T C 0.041306 -5.4259e-06
10:28940386 T G 0.309941 1.4413e-06
10:28941056 T C 1.215474 7.5209e-06
10:28954547 A G 0.038466 3.7498e-06
10:28965790 C A 0.069574 1.9461e-05
10:28967335 C T 0.246011 -3.0619e-05
10:28972617 G T 0.048642 1.2303e-05
10:28974123 T C 0.071334 3.1566e-05
10:28977010 T C 0.554721 3.5736e-06
10:28978553 A G 0.151317 -4.4961e-06
10:28991219 C G 0.297496 -4.8319e-05
10:28994376 C T 0.642527 4.1239e-05
10:28995009 C T 0.139804 -2.8368e-05
10:28996853 G A 0.031173 -2.8590e-05
10:28998166 A G 0.075861 -1.0356e-05
10:28999510 A G 0.082249 -1.3011e-05
10:29005257 T G 0.732469 3.0899e-05
10:29005814 T C 0.045945 1.1457e-06
10:29011821 T C 0.885951 2.6279e-05
10:29013251 A G 0.310450 2.5890e-06
10:29015065 A G 0.898746 -1.8750e-06
10:29016275 C A 1.189465 -4.4794e-06
10:29016367 G A 0.062031 2.3910e-05
10:29017361 A T 0.030300 -1.1476e-05
10:29017573 T C 1.593762 1.0999e-05
10:29019372 C T 0.114331 1.9300e-05
10:29023050 G A 0.051735 7.8651e-07
10:29027702 G A 0.379797 -2.4913e-06
10:29032706 T C 0.415385 -2.2315e-05
10:29034954 A G 0.907575 2.2577e-05
10:29040176 A G 0.377694 1.7010e-05
10:29050284 C T 1.376120 8.0943e-06
10:29061776 G A 0.072560 -8.8325e-06
10:29061863 G A 0.213218 1.4328e-05
10:29067529 A C 0.581571 5.0887e-06
10:29074039 G A 0.678715 -1.0386e-05
10:29078244 G C 0.264551 -2.9283e-05
10:29083847 A G 0.176482 8.9528e-07
10:29086404 A C 0.285552 -1.9446e-05
10:29091034 T C 0.035328 1.5944e-05
10:29091274 A G 1.162340 -9.8498e-07
10:29098161 C T 0.230272 -7.8756e-06
10:29101998 A T 1.485816 -1.1627e-05
10:29110097 C T 0.173954 -6.2012e-06
10:29110316 C T 1.440975 -1.7507e-05
10:29112165 G T 0.100909 5.1947e-06
10:29115095 C A 1.783822 7.8917e-06
10:29115340 T C 1.556114 -6.5221e-06
10:29124334 G T 0.024107 7.1524e-06
10:29128437 G A 0.095726 -2.4551e-05
10:29130586 C T 1.589001 9.3676e-07
10:29136175 T C 0.041251 -1.1094e-05
10:29136734 T C 0.038557 -2.7887e-05
10:29137232 T C 0.032393 8.2382e-06
10:29146476 T C 0.040096 -4.0606e-06
10:29148624 T C 1.714361 4.8543e-06
10:29156072 G A 0.111799 -2.2724e-05
10:29161054 A G 0.133507 6.2934e-05
10:29161763 C A 1.781718 -9.8759e-06
10:29169492 C T 1.641414 1.1889e-05
10:29178725 T C 0.714935 -2.8297e-05
10:29179243 C T 0.135484 2.9387e-05
10:29180308 C T 0.462183 1.4746e-05
10:29181155 A G 0.036133 5.9757e-06
10:29186293 A C 0.664411 -3.1277e-05
10:29186652 T C 0.039466 -6.4712e-06
10:29193015 C T 1.225225 -3.5811e-06
10:29193826 G A 0.414680 1.6386e-05
10:29193879 G A 0.078945 -1.6898e-05
10:29194332 G A 0.175560 1.8079e-05
10:29201276 A G 0.020368 2.4297e-05
10:29204907 T G 1.796772 -1.7119e-05
10:29205665 G A 0.464818 4.7861e-06
10:29206754 T C 0.069026 3.0255e-06
10:29206965 C T 0.146659 2.3659e-05
10:29214609 A G 0.308938 -1.7963e-05
10:29217299 A C 0.096541 6.0437e-06
10:29222286 G A 0.036055 -6.3528e-06
10:29237462 G A 0.308146 -1.9815e-05
10:29244611 G A 0.046841 1.5080e-05
10:29247864 T C 0.757264 -8.3348e-06
10:29251086 T C 0.054900 1.7340e-05
10:29256207 G A 0.811924 -5.2648e-06
10:29259450 A G 0.370690 2.3770e-05
10:29259886 T C 0.250344 9.3792e-06
10:29260667 A G 1.197314 -3.2855e-05
10:29264684 T G 0.082499 1.6905e-05
10:29270771 A G 0.085888 9.4310e-06
10:29275719 C T 0.915479 2.3039e-06
10:29276863 C T 0.746430 -1.0810e-06
10:29277762 A G 0.201043 -1.2166e-05
10:29280623 A G 0.105324 -4.7588e-05
10:29284251 A G 0.033416 -6.2761e-06
10:29285853 T C 0.065063 2.4122e-06
10:29289031 T C 1.106100 -2.8796e-06
10:29289127 A G 0.073654 -4.1821e-06
10:29291898 T A 0.981158 1.6077e-05
10:29296412 T C 1.815848 1.4268e-05
10:29296428 T C 0.098245 -3.1841e-05
10:29296790 A G 0.055685 1.2580e-05
10:29300280 G A 1.710018 -1.2064e-05
10:29302946 A G 1.434840 -7.5030e-06
10:29308535 G A 0.050333 1.3296e-05
10:29308658 A G 0.077819 -4.0488e-06
10:29308739 A G 0.170656 -1.6242e-05
10:29314775 C T 0.028583 -1.2180e-06
10:29315162 A G 0.125321 -9.0009e-06
10:29316021 A G 0.226231 1.6173e-05
10:29316027 G A 0.075147 -1.6320e-05
10:29318346 A G 0.084745 -4.4296e-05
10:29319519 C T 0.979035 2.2031e-05
10:29319680 C G 0.074904 -5.1153e-06
10:29320247 C T 0.090000 2.2930e-05
10:29322359 A G 0.658377 8.9218e-06
10:29323568 C T 0.550148 -1.0633e-05
10:29327246 C T 0.168354 1.3166e-05
10:29327405 A G 1.469441 -1.0381e-05
10:29330081 C T 0.068782 2.3754e-05
10:29332413 G A 0.077796 -5.6586e-05
10:29334296 A C 0.113143 2.7034e-05
10:29334874 A G 0.020884 1.8390e-05
10:29337888 G A 0.059610 2.9875e-05
10:29339688 A G 1.965098 4.0014e-05
10:29343825 T C 1.828825 1.4578e-05
10:29345673 A C 0.297227 -6.1483e-06
10:29349540 G A 0.150749 -3.2502e-05
10:29353384 C T 0.264804 -8.4615e-06
10:29357200 C T 0.039021 -3.1277e-06
10:29364393 A G 0.244862 9.9880e-06
10:29364774 G A 0.027596 -1.7893e-05
10:29366300 T C 1.299181 9.3068e-06
10:29370208 G A 0.276385 1.2523e-05
10:29370326 A G 0.056211 -2.5387e-06
10:29370430 C T 1.927771 2.6577e-05
10:29378284 C A 1.305893 -2.4521e-05
10:29389273 A G 0.806594 -1.3152e-05
10:29391401 A G 0.085992 1.5245e-05
10:29392499 T C 0.249838 2.0598e-05
10:29392580 T C 1.504570 -3.8916e-06
10:29397818 T C 0.052926 -6.2892e-05
10:29398695 T C 0.065108 -2.7240e-05
10:29399300 G A 0.216789 2.5399e-05
10:29400098 T G 0.020390 -2.2319e-05
10:29400371 T G 0.073356 -1.6280e-05
10:29405002 G T 0.220930 -1.9437e-07
10:29405545 T G 0.038301 1.7710e-05
10:29409192 T C 0.514545 -1.1384e-05
10:29420405 T C 0.865964 -8.1077e-06
10:29424338 G A 0.281997 5.1125e-06
10:29427241 A G 0.279680 5.7732e-06
10:29431839 T C 0.037097 5.2909e-05
10:29434216 G A 1.321110 1.5296e-05
10:29437974 A G 0.993768 -1.5884e-05
10:29439429 G A 0.057961 -1.9847e-05
10:29440503 A C 0.128061 -3.5029e-05
10:29440837 G T 0.168825 -9.5377e-06
10:29441518 A G 0.134212 -3.3688e-05
10:29441776 C T 0.037506 -1.1875e-05
10:29446722 G A 0.241723 4.1765e-05
10:29448724 G A 0.916167 -8.0008e-06
10:29449051 C T 0.422428 3.7600e-05
10:29449129 C A 1.458294 4.8002e-05
10:29449253 A G 0.198550 4.5024e-05
10:29457157 A G 0.253340 -5.5101e-06
10:29459299 G A 0.105071 5.2649e-05
10:29459459 A G 1.738903 4.1446e-04
10:29460703 A G 0.038749 3.2624e-06
10:29461164 C T 0.167712 3.1421e-05
10:29462529 A G 1.709414 5.5753e-05
10:29462562 G A 0.261458 7.8061e-06
10:29463251 G A 0.210479 -2.8920e-05
10:29463413 T G 0.079393 -8.5831e-07
10:29465241 A C 0.072382 -3.8428e-05
10:29466415 G C 0.073177 9.1952e-07
10:29467377 C T 1.458401 1.3224e-05
10:29468543 A G 0.107326 1.5832e-05
10:29481569 A G 0.078367 2.2664e-05
10:29481588 G A 0.187213 -1.1996e-05
10:29485536 A G 0.191228 -7.9236e-06
10:29489709 C T 0.451095 -2.7028e-06
10:29490357 A G 0.282851 -1.4602e-06
10:29490709 T G 0.059986 -5.9600e-05
10:29492089 T G 0.026402 3.0841e-06
10:29493568 G T 0.648175 -2.8028e-05
10:29496790 C T 0.705337 -5.4233e-06
10:29500010 T C 0.117294 1.1201e-06
10:29500084 C T 1.534214 -1.5589e-05
10:29507790 T C 0.232595 4.1193e-05
10:29509782 G T 0.215578 4.5252e-07
10:29516331 T C 0.073473 -1.6349e-05
10:29520034 C A 0.283906 3.5230e-05
10:29520489 A G 0.217172 -4.6757e-06
10:29520837 T C 0.097320 2.4207e-05
10:29523397 G A 0.097550 -4.7745e-06
10:29523746 T G 0.262389 -1.6297e-05
10:29525659 A G 0.150236 -4.6695e-05
10:29527059 C T 1.632936 1.9032e-05
10:29528060 G C 0.327127 -3.1913e-06
10:29529138 G A 0.253794 2.1650e-05
10:29531776 C A 0.052453 1.5777e-05
10:29540207 G T 0.655894 1.5562e-05
10:29548285 C T 0.142349 -2.1628e-05
10:29548450 G A 1.938573 -2.3746e-05
10:29548764 G A 0.022786 2.5954e-06
10:29550295 A G 0.064423 -1.2834e-06
10:29556353 C T 0.054949 -1.7531e-05
10:29556800 C A 0.097277 3.2975e-05
10:29557959 T G 0.070610 -3.0751e-05
10:29558509 G A 1.054663 1.4854e-05
10:29562611 C T 0.127120 9.9723e-06
10:29562883 A C 0.020926 3.2328e-06
10:29569236 C T 0.042462 -1.3626e-05
10:29569927 G A 0.309451 4.2399e-05
10:29575412 G A 0.772526 1.1886e-05
10:29578709 C A 1.210576 -8.3212e-06
10:29578862 G A 0.071801 -5.1935e-06
10:29579324 T C 0.029271 -5.3933e-06
10:29579420 T C 0.979707 3.4879e-05
10:29580044 C T 0.404638 3.2306e-06
10:29581493 C A 0.427261 -2.0756e-06
10:29581998 G T 0.285048 -8.9560e-06
10:29582447 A G 0.150814 -1.1498e-05
10:29584291 C T 0.869920 7.2009e-06
10:29587578 C G 0.385293 1.3322e-05
10:29587602 A G 0.401217 1.7941e-05
10:29590406 C A 0.559181 9.3644e-06
10:29591453 G A 0.090438 -1.4324e-05
10:29593503 G A 0.052962 -9.8237e-06
10:29599972 A G 0.109647 -7.3060e-06
10:29601222 A C 0.109465 -1.4503e-05
10:29609271 C A 0.420834 1.1826e-05
10:29612894 T G 0.047016 -9.0713e-06
10:29614793 T A 0.134309 1.4542e-05
10:29618997 A G 0.340004 9.1191e-06
10:29628552 A G 0.222628 1.2607e-05
10:29632700 C T 0.104376 -1.8064e-05
10:29635671 T C 0.430536 4.4400e-05
10:29642160 A G 0.679582 -2.6443e-05
10:29642470 G A 0.077640 -1.6015e-05
10:29657273 G T 1.486978 -5.4414e-05
10:29658541 C T 0.033117 1.0222e-05
10:29661219 T C 0.201520 -1.2189e-05
10:29665650 T C 0.056179 1.2420e-05
10:29666746 C T 0.854022 -3.7183e-05
10:29670533 C A 0.856661 -1.7716e-05
10:29673366 G T 0.066510 1.3618e-05
10:29676601 G A 0.088757 -7.2506e-05
10:29679179 C T 1.533432 -3.7938e-05
10:29680754 T G 0.145897 -2.1990e-05
10:29685992 C T 0.891408 -1.3115e-05
10:29697927 A G 0.253259 3.1638e-06
10:29703777 G A 0.031170 1.5633e-05
10:29712797 G A 0.108080 -2.1649e-05
10:29714120 G A 0.177612 2.2803e-05
10:29714135 A C 0.091980 -1.0300e-06
10:29739681 C T 0.878665 -1.1354e-05
10:29748350 C A 0.179299 2.1107e-05
10:29751086 A G 0.065686 -4.0029e-05
10:29751703 T C 0.044036 1.2650e-05
10:29764362 A G 0.516820 2.3742e-05
10:29764408 T G 0.730178 -3.8425e-06
10:29764575 C T 0.459839 4.0383e-05
10:29769589 T C 0.156134 9.5745e-06
10:29770551 G A 0.270598 -6.0244e-05
10:29779914 T C 0.073635 -3.4504e-06
10:29789094 G A 0.323090 2.9550e-05
10:29801659 A G 0.170380 1.2968e-05
10:29804245 A G 0.819750 -2.7186e-05
10:29812113 C A 0.086014 -6.1172e-05
10:29812422 A C 0.170295 1.1326e-05
10:29822032 T C 1.960933 -4.2220e-05
10:29822159 C T 0.876951 -1.8933e-05
10:29824780 C G 0.144494 4.2889e-05
10:29831140 G T 0.041264 -2.3601e-05
10:29835016 C A 0.105035 2.0656e-05
10:29837450 T C 0.841221 1.7914e-05
10:29841847 A G 0.520627 5.4043e-06
10:29845117 T G 0.168036 1.4071e-05
10:29850081 G A 0.958587 2.0326e-05
10:29855695 A G 0.145790 2.3070e-05
10:29865286 G T 0.172970 -1.4212e-05
10:29869491 A G 0.027836 2.0204e-05
10:29870036 C T 0.233641 2.0309e-05
10:29874633 A G 0.568286 2.0289e-06
10:29881403 T C 0.036288 2.9336e-05
10:29881649 C T 0.431757 -1.6795e-04
10:29889620 C A 0.061424 -6.2357e-06
10:29889702 C T 0.984225 -2.3291e-06
10:29890036 C A 0.048457 6.5491e-06
10:29895268 T C 0.697651 5.5263e-05
10:29896243 A G 1.330146 5.4552e-06
10:29896899 C T 0.838325 3.2155e-05
10:29900664 A G 0.321385 -2.5171e-05
10:29905424 G A 0.202036 3.8462e-05
10:29910399 A G 0.126714 -4.8789e-06
10:29922368 C T 0.045763 -1.6936e-05
10:29929783 T C 0.050547 8.2189e-06
10:29932458 A G 0.074092 3.2973e-05
10:29932841 T C 0.855291 -3.4079e-05
10:29935967 G A 0.295935 -2.9105e-05
10:29938853 A G 0.084599 2.2833e-05
10:29940621 G A 0.083574 3.2194e-05
10:29946190 T C 0.024967 -1.8852e-06
10:29946299 C T 0.101039 -1.8538e-05
10:29947754 A G 0.343541 1.8300e-05
10:29952227 T C 0.021598 8.5838e-06
10:29956221 G A 0.358420 -3.6568e-05
10:29959765 T G 1.368109 2.7975e-06
10:29966261 T G 0.042952 6.4302e-05
10:29967646 C T 0.557977 3.7683e-05
10:29981273 A G 0.034662 -1.5002e-05
10:29988568 A G 0.951725 5.5362e-05
10:29990117 T C 0.032585 6.5940e-05
10:29991160 C G 0.138496 3.1540e-05
10:29992043 G A 0.395306 -5.7301e-06
10:30000844 G T 0.484797 1.4076e-05
10:30001730 C T 0.092792 -6.9669e-06
10:30003223 G T 0.402333 3.3126e-06
10:30007597 G A 0.216143 -1.6181e-05
10:30008362 G A 0.047103 -6.3561e-06
10:30008663 C T 0.597238 1.2846e-05
10:30012843 C T 0.187573 9.5374e-06
10:30014723 A G 1.550278 1.8897e-05
10:30017009 G A 0.894731 8.8492e-06
10:30018212 T C 0.034821 5.1838e-06
10:30019507 A C 0.460914 7.9084e-06
10:30020168 C T 0.096755 -1.0018e-06
10:30023725 C T 0.509020 -5.3099e-05
10:30024725 T C 0.054656 1.7129e-05
10:30041067 A C 0.242002 3.5716e-05
10:30041106 C T 1.583710 -1.1033e-05
10:30041303 A G 0.062700 2.0490e-05
10:30044737 C A 0.033111 -8.6235e-07
10:30054922 G A 0.039648 4.2705e-06
10:30066839 T C 0.035295 1.5740e-05
10:30072345 T C 0.052209 -8.9035e-06
10:30074393 C G 1.942043 1.4314e-06
10:30076469 G T 1.089650 -2.8010e-05
10:30086144 T C 0.344184 1.7713e-05
10:30088333 G A 1.437787 -1.0544e-05
10:30094414 A C 0.635650 -2.5974e-05
10:30096628 G A 0.952981 -2.6009e-05
10:30099040 C T 0.931419 -3.1031e-05
10:30099114 C T 1.392764 -1.6804e-05
10:30099726 T C 0.044984 5.0755e-07
10:30101219 A C 0.344051 1.6518e-06
10:30102178 C T 1.045490 2.3004e-05
10:30109015 G A 0.121206 3.3434e-05
10:30117425 T C 0.209901 4.2437e-06
10:30119423 A G 0.901632 -2.7441e-05
10:30130789 C T 0.035308 2.5211e-06
10:30138371 G A 0.026544 7.6210e-06
10:30142675 T G 0.089111 6.6040e-06
10:30143168 C T 0.163749 3.5924e-05
10:30149457 A G 0.262357 -3.3657e-06
10:30153534 T C 0.942315 -3.0360e-05
10:30162275 T C 0.135520 -2.6845e-05
10:30162423 G A 1.374568 -2.6607e-05
10:30164762 C T 0.775165 1.3119e-05
10:30166547 A G 1.177728 -1.4836e-05
10:30166908 A G 0.158451 3.7882e-05
10:30168051 C G 0.196785 7.2831e-06
10:30169497 C T 0.024912 -1.5659e-05
10:30170992 C T 0.398094 3.8945e-05
10:30171124 T C 0.078354 -1.3301e-06
10:30172754 C T 0.747082 -4.9050e-06
10:30175730 G A 0.307088 -4.0716e-05
10:30176186 G A 0.033935 5.0588e-06
10:30177888 C T 1.154180 1.6696e-05
10:30180967 C T 0.034188 1.5541e-05
10:30182960 C T 0.572716 -3.5586e-05
10:30185085 T G 0.066932 -5.8936e-06
10:30188048 A C 0.604214 -3.1021e-05
10:30190956 C A 0.500789 5.4148e-05
10:30191526 C T 0.037067 -4.5370e-05
10:30195766 A G 0.104282 1.0006e-05
10:30195851 G A 0.062794 3.4244e-05
10:30197067 G A 0.088871 1.3969e-05
10:30199717 A C 1.456584 6.0905e-05
10:30207685 C T 1.429838 1.6081e-05
10:30209085 C T 0.034870 -1.3616e-05
10:30212034 T C 0.388149 1.3030e-04
10:30212062 T C 0.134160 -2.4700e-05
10:30213497 C T 1.111186 -3.9800e-05
10:30217476 T C 0.082408 -2.6830e-05
10:30217515 T C 1.498582 1.1919e-05
10:30218346 C A 0.237163 -1.4260e-06
10:30220870 A G 0.084018 2.1329e-05
10:30223270 A G 0.987124 1.0067e-04
10:30223860 G A 0.857025 -5.3404e-06
10:30229069 T C 0.384030 2.6973e-05
10:30233296 C T 0.543838 2.9485e-05
10:30234930 T C 0.210167 -2.0247e-05
10:30238837 C G 0.679072 4.2644e-05
10:30241018 A G 0.970732 3.4495e-05
10:30246742 A G 0.174836 -3.3466e-06
10:30247590 A G 0.076631 3.2545e-05
10:30254704 A G 0.973374 3.1967e-05
10:30263372 C T 0.276824 -6.0167e-06
10:30265882 A G 0.037723 -1.7429e-05
10:30266826 C T 0.830802 -7.9366e-06
10:30270408 C T 0.902641 2.5071e-06
10:30278457 G C 0.057912 1.1380e-05
10:30279243 C T 0.025775 -2.0940e-06
10:30280247 A G 0.888691 4.8739e-06
10:30284284 T C 0.126272 -3.6699e-05
10:30285705 C G 0.099170 -1.3687e-05
10:30286263 C T 0.195918 3.4456e-05
10:30286305 T C 0.027025 -1.2078e-05
10:30291454 C T 0.067711 -5.7379e-06
10:30292597 T C 0.934081 -2.3833e-05
10:30295538 G A 0.112698 -1.1658e-05
10:30297270 A G 0.093139 -5.6019e-05
10:30297301 C T 0.218480 7.2849e-05
10:30300079 A G 0.835424 -2.3312e-05
10:30303271 C T 0.023052 2.3209e-06
10:30303933 G T 0.076689 -4.3489e-06
10:30304918 T C 0.745456 -2.2997e-06
10:30311507 A C 0.768060 -3.8510e-06
10:30316072 G C 0.865753 -2.6230e-05
10:30316208 C T 0.844820 5.3879e-07
10:30322052 C A 0.084447 3.5139e-06
10:30323699 T C 0.071155 4.8665e-06
10:30324868 T C 0.059989 -4.9874e-05
10:30325539 T C 0.084073 -1.0208e-05
10:30326543 A G 0.034886 3.5491e-05
10:30328846 T G 0.032169 -9.9960e-06
10:30329759 G A 1.938518 -7.2443e-05
10:30335122 C T 0.862026 1.5261e-05
10:30335354 T C 1.805030 -3.3138e-05
10:30336672 T C 0.082337 4.8614e-06
10:30341613 T C 0.629002 -6.1344e-05
10:30344067 T C 0.032455 -4.5521e-06
10:30350625 A C 0.070292 3.6446e-05
10:30351150 C T 0.989045 9.6160e-06
10:30351203 G A 1.952974 -4.4053e-05
10:30355193 G A 1.729629 -2.2390e-05
10:30361124 G A 0.519709 -6.3123e-05
10:30364563 A G 0.072801 -3.6140e-05
10:30367609 A G 0.030034 3.9337e-05
10:30373683 G A 0.181052 3.3388e-05
10:30377385 C G 0.685301 -6.4907e-05
10:30400396 C T 0.103383 5.4093e-06
10:30405648 C T 0.719489 -1.7668e-04
10:30406893 T C 0.021611 7.0167e-06
10:30408814 A G 0.640372 -1.1086e-04
10:30410738 T G 0.029573 1.1119e-05
10:30413109 G A 0.116353 -7.6356e-06
10:30424666 T C 1.050976 3.6639e-05
10:30433975 A G 0.222216 -2.4836e-05
10:30434185 T C 0.079701 -1.9212e-05
10:30441567 C T 0.062641 2.5698e-05
10:30442069 C T 1.861384 4.6161e-07
10:30456495 A G 0.037694 -2.7719e-05
10:30465419 G A 0.119209 -5.3500e-06
10:30467780 A G 0.037447 -1.5729e-05
10:30467805 A G 1.293049 1.1811e-04
10:30476201 C A 0.250377 2.8987e-05
10:30487398 A G 0.047746 -6.4654e-07
10:30489747 G A 0.105788 -3.7187e-06
10:30490672 C T 0.048327 -4.1653e-05
10:30497366 A C 0.043858 5.4846e-05
10:30509850 T G 1.853143 -1.1425e-05
10:30510259 C T 1.327273 4.9870e-05
10:30512205 C T 0.067322 -2.4079e-05
10:30519832 T C 1.550051 7.1623e-06
10:30524750 T C 0.033951 2.3515e-07
10:30534677 G A 0.029037 -3.5126e-05
10:30544106 T G 1.779537 6.0193e-06
10:30554773 C T 0.287038 -2.6249e-05
10:30569010 T C 0.072233 -1.4464e-05
10:30571565 G A 0.080311 -2.2964e-05
10:30576645 C T 0.226776 2.3209e-05
10:30577678 C T 0.031579 -4.7929e-06
10:30577967 T G 0.056753 -1.5651e-05
10:30587628 C T 0.091425 1.9316e-05
10:30587822 C T 0.118982 3.7972e-05
10:30588673 T G 1.705769 -1.8695e-05
10:30590421 C T 0.098274 3.3826e-06
10:30592883 C A 0.022549 2.3767e-06
10:30602997 T C 0.043354 1.7707e-05
10:30604416 A G 1.809077 -6.6050e-06
10:30608938 T C 0.023967 1.0107e-05
10:30629226 A G 0.560557 -5.1667e-06
10:30631692 T A 1.091935 9.6304e-06
10:30638308 A G 0.098131 -4.5696e-05
10:30641560 T C 0.033078 -2.6414e-05
10:30644599 G T 0.089620 -1.5273e-05
10:30644937 G T 0.253898 2.5059e-05
10:30645611 G C 0.154690 -2.9520e-05
10:30651432 G A 0.652181 -2.8756e-05
10:30654889 G A 1.900532 -8.3656e-06
10:30656782 G T 0.194195 1.4172e-05
10:30658517 T C 0.669231 -3.6484e-05
10:30661385 G A 0.023539 1.5387e-05
10:30663209 A G 0.672146 5.5089e-05
10:30667375 A G 0.527570 9.6439e-05
10:30668104 G A 0.037652 2.1869e-05
10:30673719 C T 1.884189 4.2665e-05
10:30675490 A G 0.610329 -2.3748e-05
10:30675702 A G 0.090322 -1.5287e-05
10:30675751 T C 0.024272 2.0020e-05
10:30677927 G C 1.570071 -7.5850e-06
10:30678440 A G 1.056065 -6.0045e-05
10:30683064 A G 0.449099 5.4766e-05
10:30685675 G A 0.362825 -3.2002e-06
10:30686263 T C 0.041271 1.2965e-05
10:30699246 T G 0.035720 1.9855e-05
10:30700909 A G 0.159201 9.1728e-06
10:30708441 T C 1.217925 -5.8150e-06
10:30723901 A G 0.069578 1.5550e-05
10:30727427 T C 0.038444 -4.7456e-05
10:30728250 G A 1.218814 -6.2345e-06
10:30730952 A G 0.076757 -1.9741e-05
10:30731411 G A 0.176414 6.3751e-06
10:30731491 C T 1.396095 -1.2246e-06
10:30733493 G A 1.322333 -1.0127e-05
10:30742699 A G 0.076556 -1.9939e-06
10:30743197 A G 1.416842 1.1109e-05
10:30745304 A G 0.042180 1.3241e-05
10:30748498 C T 0.202491 2.4195e-05
10:30753711 T C 0.069285 -1.7436e-05
10:30758721 A G 0.089435 -3.7230e-06
10:30762973 T C 1.400285 1.2865e-05
10:30775725 G A 0.052865 1.4697e-05
10:30777238 C T 1.086943 -4.7919e-07
10:30784631 C T 0.710709 3.6293e-06
10:30787680 A G 0.075995 6.7276e-06
10:30793144 C T 1.398162 -3.6647e-05
10:30794642 T C 0.372819 -6.4667e-06
10:30795748 T C 0.035204 -5.3613e-07
10:30799716 G C 0.544380 -3.6150e-05
10:30803886 A C 0.915109 -4.7887e-05
10:30808553 C G 0.039239 -2.2959e-05
10:30814815 A G 0.580065 2.6503e-05
10:30815163 A G 0.195386 -1.4839e-05
10:30817277 A G 0.885082 2.6063e-05
10:30821231 G A 0.111643 -4.7628e-07
10:30825042 A C 0.024493 2.3472e-05
10:30827831 G T 0.183870 1.5444e-05
10:30828483 T C 0.063732 -1.0687e-05
10:30828754 G A 0.676381 3.4710e-05
10:30829330 A G 0.518586 7.9746e-06
10:30830592 C T 0.596047 -8.6235e-06
10:30832795 A C 0.092094 -8.1714e-06
10:30834283 C T 0.080925 1.6288e-05
10:30834632 A G 0.178858 -5.7766e-06
10:30838262 A C 0.060311 9.9383e-06
10:30838906 A G 0.193821 -3.0676e-05
10:30843179 C T 0.226461 1.7250e-05
10:30845116 C T 0.076994 3.1085e-05
10:30850062 T G 0.465451 2.7602e-06
10:30851219 T G 0.356259 -9.4318e-06
10:30851270 A C 0.101510 -1.2231e-06
10:30853789 G A 0.688901 -5.0323e-07
10:30854024 G A 0.079685 -4.6662e-05
10:30855565 A C 0.140969 2.0499e-06
10:30855571 G A 1.782062 -2.9277e-05
10:30862662 A G 0.223745 -5.9515e-05
10:30867763 T C 1.276122 -3.5262e-05
10:30875252 T G 0.025580 1.2095e-06
10:30878020 T C 0.083376 2.9645e-05
10:30878911 C T 1.349498 -6.7623e-05
10:30881298 T C 0.101607 -1.4461e-05
10:30881362 G A 0.289128 4.6631e-05
10:30881545 A G 0.021507 1.1622e-05
10:30885543 T C 0.065579 1.0627e-05
10:30886109 A G 0.091607 6.1090e-05
10:30886797 T C 0.278021 -1.4168e-06
10:30887651 T G 0.141625 -4.7691e-05
10:30888729 G T 0.276333 -7.3627e-06
10:30893302 T G 0.086193 -1.4490e-05
10:30895478 A G 1.125928 -1.8327e-06
10:30897357 T C 0.030485 -2.7490e-05
10:30898311 A G 0.029514 7.7761e-06
10:30898947 G A 0.289560 4.7608e-06
10:30899752 A G 0.033662 1.7443e-05
10:30903287 C T 0.180780 -2.3952e-05
10:30904384 C T 1.727805 4.1532e-06
10:30905934 T C 1.254272 1.4900e-05
10:30909502 A G 0.040488 2.9027e-06
10:30912030 T G 1.727325 3.8887e-06
10:30912770 T C 0.071145 -2.9733e-06
10:30912894 C T 0.353506 1.5288e-05
10:30915817 C T 0.032036 -3.1262e-05
10:30918018 A G 1.417280 2.4080e-05
10:30923387 C T 0.128957 -3.2484e-05
10:30929348 G A 0.078283 -4.1254e-06
10:30936365 T C 0.065209 1.0750e-05
10:30937055 G C 0.024788 9.5645e-06
10:30943237 A G 1.475935 1.9650e-05
10:30950524 T C 0.070626 1.8282e-05
10:30952982 C T 0.222144 1.3425e-05
10:30955460 A G 0.127038 -5.1727e-05
10:30955825 T C 1.505008 5.9694e-06
10:30957478 T C 0.966484 2.7950e-05
10:30970970 A C 0.994232 1.5923e-05
10:30972686 T C 0.067948 8.3383e-06
10:30973046 A G 0.994537 1.2859e-05
10:30976620 C T 0.083587 2.5812e-06
10:30978985 A C 0.032487 5.2815e-06
10:30979379 T C 1.204571 2.3940e-05
10:30984044 A C 0.027966 6.1300e-06
10:30985070 A G 0.933428 -3.6624e-06
10:30986700 T C 0.604120 -6.6155e-06
10:30989762 C A 1.860877 -6.6612e-06
10:30994533 G A 0.083304 -2.2609e-05
10:30994558 A G 0.067822 1.4156e-05
10:30997507 C G 0.182964 -2.7705e-05
10:31001895 A G 0.027671 2.9234e-05
10:31002406 T C 1.720366 1.5351e-05
10:31010783 A G 0.142482 -1.8925e-05
10:31013294 T C 0.045575 2.9356e-06
10:31013666 G A 1.840296 1.1542e-05
10:31015533 T C 1.699333 2.8133e-05
10:31016816 A G 0.427446 -5.7700e-06
10:31018606 T C 0.037321 -7.2974e-06
10:31018920 C A 0.071863 -2.8936e-06
10:31019319 T C 0.061901 3.7513e-06
10:31020796 A G 0.089754 -1.7271e-05
10:31031212 T C 0.079140 -3.5707e-05
10:31032055 T C 0.053916 -2.1784e-05
10:31032658 G A 0.041053 5.7258e-05
10:31037386 A G 0.039356 -7.9719e-06
10:31037688 A G 0.905368 9.5294e-06
10:31037825 C T 0.031874 2.1313e-05
10:31044209 A G 1.015051 8.6503e-05
10:31048751 G A 0.405040 1.2788e-05
10:31054104 A G 0.060690 1.0663e-05
10:31055736 G T 1.522549 4.3547e-05
10:31077396 T C 0.661197 -2.2620e-05
10:31080677 C T 0.186057 6.5848e-07
10:31081548 C T 0.141346 5.4477e-06
10:31089392 A G 0.344116 8.6214e-06
10:31097372 G A 0.030439 1.4258e-05
10:31100264 T C 1.127600 -7.4319e-06
10:31100606 A G 0.030764 8.3225e-06
10:31105451 C T 0.444626 3.2224e-07
10:31108191 A G 0.242356 2.2556e-05
10:31108629 A C 0.160311 -5.8960e-06
10:31108694 A C 1.664096 -1.5643e-05
10:31121117 T C 0.161791 7.1574e-06
10:31129883 A G 0.710719 1.2251e-05
10:31138817 A G 0.795211 -4.2436e-05
10:31142219 T C 0.124442 -1.6708e-05
10:31145356 A G 0.040284 -3.2847e-06
10:31146615 C T 0.364224 2.5079e-05
10:31152559 G A 0.039479 9.3344e-07
10:31152699 G A 0.078400 -1.7667e-05
10:31181787 C A 0.959794 -1.7699e-05
10:31183378 T C 0.094837 -2.5531e-06
10:31183618 A G 0.198171 -2.8526e-07
10:31184267 T C 0.068075 1.8382e-05
10:31189640 A G 0.037152 1.6094e-05
10:31205112 A G 0.020075 -1.1726e-05
10:31209714 A C 1.539138 -3.6428e-06
10:31220226 C T 0.397838 9.3041e-06
10:31230550 A G 0.042666 3.1471e-05
10:31246185 C T 0.835638 -5.3199e-06
10:31262740 C T 0.068815 1.2017e-05
10:31289921 T C 0.087787 -7.7113e-06
10:31290309 C A 0.073135 1.0052e-05
10:31298325 A G 1.325621 -3.6939e-05
10:31307347 C T 0.029803 2.4001e-05
10:31318167 C T 0.054679 -1.5978e-05
10:31320161 C T 1.479103 -5.3103e-06
10:31321654 G A 0.153339 5.3343e-05
10:31330221 A C 0.125445 -2.0231e-05
10:31330800 T C 0.094272 -2.4023e-06
10:31357900 C T 0.179699 1.1659e-04
10:31358448 G T 0.194990 -5.7928e-06
10:31366271 C T 1.595323 2.9762e-05
10:31371383 C T 0.125558 1.4730e-05
10:31373921 C T 0.032647 -2.0001e-05
10:31383491 T C 0.036707 3.4254e-05
10:31385195 T C 0.032783 -3.4596e-05
10:31386691 A G 0.021169 -1.2847e-05
10:31402573 C T 0.027177 -3.7840e-05
10:31402763 G A 0.037480 -1.1288e-06
10:31410094 T G 0.125649 5.8278e-07
10:31411592 T C 0.373974 2.2289e-06
10:31412505 G A 0.375906 3.5818e-06
10:31412936 A C 1.466935 -1.8204e-05
10:31415106 T C 0.991301 -1.2540e-05
10:31415294 C T 0.031283 2.8158e-05
10:31428177 C T 0.141414 -1.4613e-05
10:31429850 C T 0.750951 -5.4232e-05
10:31432143 G A 0.115675 2.4993e-05
10:31434464 C T 0.060570 -6.6431e-06
10:31438337 A G 0.051693 -1.7149e-05
10:31438487 G A 1.159974 -7.4044e-06
10:31443181 T C 0.046289 2.0848e-05
10:31454549 G A 0.161941 -3.3808e-05
10:31457207 A G 0.100793 1.8515e-05
10:31465875 C A 1.005508 -2.4147e-06
10:31473679 G A 0.140035 -4.6519e-05
10:31474146 G A 0.040229 3.9469e-05
10:31476487 G A 1.271510 -1.5691e-05
10:31479422 C T 0.075232 -1.3721e-05
10:31484084 C T 0.106242 -4.3411e-06
10:31502403 T C 0.031770 -4.9919e-06
10:31529140 T C 0.077783 1.9286e-05
10:31549580 C T 0.096541 4.2177e-06
10:31554178 T C 0.792981 1.8775e-05
10:31586372 A G 0.476107 2.1896e-05
10:31597696 C T 0.058915 -3.1539e-06
10:31598381 C T 0.286954 1.7083e-05
10:31603660 A G 0.051725 -8.1610e-06
10:31654629 G A 0.054413 3.8813e-05
10:31670562 G A 0.096576 9.0869e-06
10:31686761 T C 0.084998 -2.9655e-05
10:31769469 G A 0.072203 8.6030e-06
10:31776522 G A 0.124679 1.5716e-06
10:31786753 T C 0.039992 4.5884e-05
10:31789517 T C 0.038557 -2.6874e-07
10:31791501 G A 0.367191 -1.5432e-05
10:31802782 C T 0.270630 5.3303e-05
10:31811405 G A 0.060025 1.2022e-06
10:31817905 T C 0.094272 1.5247e-05
10:31870733 T G 0.084258 1.8025e-05
10:31875608 C T 0.112478 -1.0889e-05
10:31880635 A G 0.118515 -3.7115e-06
10:31882894 G T 1.440040 4.6183e-06
10:31883507 G A 0.073083 -4.0348e-05
10:31884571 T C 1.351757 -1.9430e-08
10:31888295 G A 0.030465 1.6416e-06
10:31896620 C T 1.413431 2.9503e-06
10:31898047 G A 0.174638 1.6357e-05
10:31902801 A G 1.319143 -1.2881e-05
10:31905836 T G 0.020764 -1.6002e-05
10:31908498 A G 1.128905 1.7151e-05
10:31910989 T C 0.089101 2.8151e-05
10:31911724 C T 0.055156 1.4241e-05
10:31915467 T C 0.497202 -1.0337e-05
10:31935184 C G 0.087371 -1.3910e-05
10:31937548 C T 1.723225 -3.8027e-06
10:31940256 C A 0.400993 -7.2186e-06
10:31949770 T C 0.034945 -3.4803e-05
10:31956180 G T 0.037892 -4.5826e-05
10:31958198 T C 0.053894 -1.4284e-05
10:31964225 A C 1.286691 6.2166e-06
10:31979399 T C 1.068951 -2.4609e-05
10:31987246 C T 0.234112 -2.7868e-05
10:31988887 A G 0.053468 -1.0829e-05
10:31989608 G A 1.423963 -1.5672e-05
10:31995097 C G 0.266346 1.5027e-05
10:31995679 A G 0.154222 -1.5182e-06
10:31996242 T G 0.918452 -1.3435e-05
10:32001010 T G 0.569350 -4.9713e-06
10:32009915 A G 0.038917 -1.6779e-05
10:32010008 T C 0.105028 5.5541e-05
10:32023569 G A 0.202744 6.9906e-06
10:32030344 G A 0.590224 -5.7228e-06
10:32031905 T C 0.183983 1.3273e-05
10:32034770 C T 0.142278 4.0307e-06
10:32035840 T C 0.049382 -2.9046e-05
10:32041350 G A 1.084745 -2.6087e-06
10:32042285 C T 0.037022 -1.7276e-05
10:32045498 C G 0.020543 -1.5148e-05
10:32046500 C T 1.259062 1.5009e-05
10:32050944 G A 0.618249 1.2716e-05
10:32066303 A G 0.103717 7.9241e-06
10:32067305 T C 1.333405 2.8272e-05
10:32070331 A G 1.345596 3.0772e-05
10:32082506 T G 1.181422 6.6498e-06
10:32083617 T C 0.336582 1.1294e-05
10:32089720 A G 0.052651 -2.6874e-06
10:32095662 A G 0.071940 -9.5143e-06
10:32116001 A C 0.379827 2.5640e-05
10:32128611 G A 0.428929 -4.2647e-05
10:32140609 C A 0.069646 -1.2631e-05
10:32164656 C G 0.051846 -3.3881e-06
10:32166173 T C 0.038463 -2.2717e-05
10:32168803 C T 0.164047 1.1979e-05
10:32175369 T C 0.040839 -1.1649e-05
10:32193262 T C 1.836440 5.7261e-06
10:32201003 T C 0.040313 -5.9790e-07
10:32216887 G T 1.029881 1.9503e-05
10:32218599 C T 0.597235 6.0439e-05
10:32221142 C A 0.020854 -1.5919e-05
10:32227713 G A 0.026671 4.1686e-05
10:32241865 A G 0.030047 3.6205e-06
10:32242029 C A 0.029433 1.3444e-06
10:32255000 A G 0.036691 -1.9663e-05
10:32266749 A C 0.169925 1.0464e-05
10:32271090 T C 0.052190 2.0011e-05
10:32286411 G A 0.084190 6.4584e-06
10:32288852 C T 0.245888 1.8266e-05
10:32309005 G A 1.022399 -3.3267e-05
10:32320488 G A 0.053511 -2.4286e-05
10:32329454 T C 0.036133 -1.9912e-05
10:32331161 C G 0.485391 8.1559e-05
10:32336330 G T 0.120131 2.9662e-05
10:32343105 A G 0.247319 8.6253e-05
10:32361124 A C 0.053855 1.0694e-05
10:32368216 C T 0.481827 3.8752e-05
10:32370926 G T 0.470177 3.7977e-05
10:32379636 C T 0.048791 1.5575e-05
10:32382337 T C 0.482920 -3.4844e-05
10:32408702 G A 0.049090 2.3179e-05
10:32410319 C T 0.064949 2.4273e-05
10:32415664 T C 0.684551 6.1611e-06
10:32418501 T G 0.201790 5.7808e-05
10:32422064 A C 0.828981 8.0747e-06
10:32429928 A C 1.394215 3.2832e-05
10:32438199 A G 0.291758 4.9859e-05
10:32441053 A G 0.525379 1.2248e-05
10:32449645 G A 0.053881 2.3288e-05
10:32454879 C T 0.047697 3.1657e-06
10:32456826 A G 1.249039 3.1161e-05
10:32459575 T C 0.132621 2.9833e-06
10:32460050 G T 1.231599 3.3501e-05
10:32460504 C T 1.013613 2.3455e-05
10:32469529 T G 0.717840 1.9971e-05
10:32475285 C T 1.117869 2.6506e-05
10:32478653 G A 0.253986 -1.9165e-05
10:32478788 G A 0.029982 -1.7823e-05
10:32480411 C G 0.065932 -8.2552e-06
10:32483319 T C 0.853737 4.3981e-05
10:32495716 T C 0.792890 4.7457e-05
10:32499938 T C 1.112507 2.3287e-05
10:32518251 A G 0.292108 -1.9008e-05
10:32518273 C T 0.899422 -4.4748e-06
10:32534087 G A 0.261821 -2.5766e-05
10:32536607 G C 0.046376 -9.9035e-06
10:32547292 G A 0.265171 2.4011e-05
10:32559096 T G 0.040365 8.1491e-06
10:32563503 T C 0.267349 2.2207e-05
10:32566899 G C 0.048382 -7.4349e-08
10:32571849 C A 1.132994 -3.3612e-07
10:32571969 T C 0.111432 1.7597e-05
10:32576743 G A 0.038687 1.6740e-05
10:32580205 T C 0.131826 -1.7342e-06
10:32586709 C T 0.049911 -1.6019e-05
10:32587426 G T 0.064404 -1.3459e-07
10:32596746 G A 0.027875 -1.6998e-05
10:32604125 G A 0.026207 1.6907e-05
10:32606767 C G 0.139931 -1.3324e-05
10:32626006 T C 1.393014 -6.0481e-06
10:32626948 C T 0.266401 1.7667e-05
10:32639093 T C 0.339335 -8.1553e-06
10:32642948 C G 0.053037 -5.7500e-06
10:32646193 A G 0.063855 1.9783e-06
10:32651861 C T 1.290810 -2.1715e-06
10:32655721 C G 0.065588 -2.0187e-05
10:32668682 T C 0.024639 1.5661e-05
10:32675710 C T 0.373640 1.9203e-05
10:32677122 G A 1.626029 1.2210e-05
10:32680846 C T 0.503888 2.7383e-05
10:32682262 G C 0.087274 1.2252e-05
10:32686451 G T 0.174450 2.4910e-05
10:32703807 G C 0.245644 -9.8515e-06
10:32716294 G A 0.186447 1.2644e-05
10:32729847 T G 0.040050 2.4865e-06
10:32738545 A G 0.035315 -1.4634e-06
10:32743786 T G 0.185340 5.4121e-06
10:32745248 C A 0.171006 -4.0578e-05
10:32764241 G C 0.990334 7.6085e-06
10:32768061 A G 0.049291 5.3042e-07
10:32780306 C T 0.146114 7.6052e-06
10:32807434 T G 0.185528 -1.4408e-06
10:32821436 A G 0.086823 1.5573e-05
10:32830570 G A 0.046526 -1.1061e-05
10:32831685 T C 0.330529 1.1213e-05
10:32856746 C A 0.171928 -3.7071e-05
10:32857305 G A 0.185830 1.6110e-06
10:32864526 C G 0.034867 1.5588e-05
10:32865772 C T 0.042007 -1.1718e-05
10:32867208 T C 0.044043 5.1775e-07
10:32911166 G A 0.104110 1.4241e-05
10:32935390 G T 0.142430 6.3766e-06
10:32951737 C T 0.208080 9.8932e-06
10:32955086 C G 0.713475 -4.4256e-06
10:32961934 T C 0.072437 -5.6039e-06
10:32970337 T C 0.031790 6.5613e-06
10:32984268 G C 0.063651 -1.9755e-06
10:32985903 G A 0.186508 1.7676e-06
10:33020700 T G 0.040161 1.3874e-05
10:33033549 C T 0.084687 4.9691e-06
10:33037756 A C 0.049171 -7.8562e-06
10:33042613 G T 0.158997 1.4992e-05
10:33049786 G A 0.049265 -1.3341e-05
10:33051346 T C 0.333051 1.1002e-05
10:33075213 A G 0.083239 -4.0025e-06
10:33077575 A G 0.041602 -9.6913e-06
10:33089200 T A 0.320811 -6.2463e-06
10:33090193 A C 0.028859 4.5932e-05
10:33100405 T C 0.169309 -3.7117e-05
10:33101763 A G 0.058704 9.7331e-07
10:33114047 A G 0.127658 1.1879e-05
10:33154360 T C 0.065731 2.2732e-05
10:33154886 G A 0.987293 7.8301e-06
10:33171610 C T 0.051362 3.4006e-06
10:33178914 A G 0.082752 -3.8306e-07
10:33183145 G A 0.211242 1.7076e-05
10:33209266 T G 1.789271 -1.8485e-05
10:33218076 C T 0.507654 9.3932e-06
10:33227128 C T 0.187034 -1.1193e-06
10:33227477 C T 0.322103 8.4542e-06
10:33232511 G A 0.097316 1.1188e-05
10:33236253 C T 0.969596 -4.1962e-06
10:33243232 C G 0.097021 7.6707e-06
10:33248497 C G 0.121124 -2.6417e-05
10:33249133 A G 1.113555 -1.1524e-05
10:33251445 A C 0.047480 -7.7514e-06
10:33252757 C A 0.052771 7.5984e-06
10:33255440 C T 0.174265 -1.5753e-05
10:33260523 A G 0.071762 2.5952e-06
10:33261176 G A 0.050921 2.3550e-05
10:33264139 A G 0.981190 3.0892e-06
10:33270895 C T 0.038950 1.4000e-05
10:33278600 A G 0.071308 -2.3151e-05
10:33283998 A G 1.242924 -3.4069e-05
10:33294333 C A 0.090685 1.8884e-05
10:33294775 A G 0.272786 2.3425e-05
10:33298440 G A 0.045954 7.8927e-06
10:33298617 G A 0.465925 1.9879e-05
10:33300699 T C 0.042244 -8.2051e-06
10:33314308 G A 0.085336 -1.7836e-05
10:33316679 G T 0.102390 1.3209e-05
10:33319840 T C 0.144014 3.2968e-06
10:33325916 G A 0.540339 2.3591e-05
10:33328130 C T 1.941812 2.0529e-05
10:33328818 T C 0.033344 -3.2432e-06
10:33330669 G A 1.406121 -1.3610e-05
10:33342540 T C 0.020751 -1.1077e-05
10:33343808 G A 0.083466 1.7555e-05
10:33353984 A G 0.083739 2.3359e-05
10:33359425 C T 0.045224 -1.6048e-05
10:33361337 G A 0.887483 -1.2178e-05
10:33365699 C T 1.928163 -3.3940e-05
10:33368644 C T 0.156721 -1.7364e-05
10:33371368 A G 0.115659 2.4557e-05
10:33372515 C T 0.164440 -3.0374e-05
10:33374735 G A 0.401762 2.3817e-06
10:33376207 A G 0.032241 -1.6319e-06
10:33384007 T C 0.238487 2.6984e-05
10:33385294 C A 0.025259 3.1102e-06
10:33390680 C T 0.046074 7.3071e-06
10:33390850 T C 0.727354 8.5873e-07
10:33395124 G T 0.380541 3.3710e-05
10:33396157 C T 0.038087 2.8168e-05
10:33405679 A G 0.031507 -1.9494e-05
10:33414748 A G 0.218967 1.7018e-05
10:33418872 A G 0.841889 -5.7542e-06
10:33421011 G T 0.206642 -5.1132e-06
10:33423206 C T 0.149720 8.8284e-06
10:33430184 T G 0.037742 1.7314e-05
10:33435012 C A 0.052712 6.1438e-06
10:33441017 C G 1.350442 2.1776e-05
10:33446007 A C 0.125526 1.4097e-05
10:33448302 A G 0.242272 -1.6181e-05
10:33448764 T G 0.115519 1.8915e-05
10:33449308 A G 0.033497 2.4467e-06
10:33464138 G A 0.080724 -6.6850e-06
10:33467321 T G 0.558870 5.6634e-06
10:33475282 T C 0.192971 2.3355e-05
10:33490519 G T 0.455646 1.7039e-05
10:33493307 T C 0.889129 2.1229e-05
10:33495613 C A 0.502032 1.4630e-05
10:33496576 C G 0.024402 -6.6693e-06
10:33501147 G A 0.034620 -4.9399e-05
10:33508813 A G 0.513483 1.1967e-05
10:33513119 T C 0.041822 4.5132e-06
10:33516355 C G 0.356888 1.2607e-05
10:33519279 T C 0.038005 -1.3994e-05
10:33520753 C T 0.083239 2.5318e-06
10:33536537 T C 0.276522 1.9768e-05
10:33539328 C T 0.135120 -1.2376e-05
10:33545464 C G 0.642738 -1.4039e-05
10:33546204 T C 0.324771 1.1826e-05
10:33549561 C T 0.284578 3.1191e-05
10:33552407 A G 0.961923 2.5135e-05
10:33553398 C T 0.107213 -7.3677e-06
10:33561574 T C 0.306354 1.0428e-04
10:33561788 T C 0.856048 3.7757e-05
10:33563297 C T 0.030069 1.6465e-05
10:33568307 A C 0.069412 -1.8499e-05
10:33569413 A C 0.150032 9.9253e-06
10:33571234 T C 0.080311 -8.4777e-05
10:33573399 A G 1.306172 3.2551e-06
10:33574833 T C 0.147464 5.1986e-06
10:33587096 T C 0.105905 7.6364e-06
10:33593822 G A 0.947336 -2.3359e-05
10:33596592 T C 0.075900 -2.3432e-06
10:33613032 G A 0.140236 -1.8446e-05
10:33623251 A G 0.185463 3.4417e-05
10:33635072 C A 1.406459 -2.4003e-05
10:33635835 A G 0.123010 2.8166e-05
10:33636866 T C 0.039427 -7.0820e-06
10:33641460 T C 0.050521 4.7565e-05
10:33654034 C A 0.110228 -1.1755e-05
10:33656119 C T 0.188394 2.6967e-05
10:33657364 A C 0.941708 -1.0598e-05
10:33660600 T C 0.030650 -8.2302e-06
10:33662310 A G 0.192906 -2.4225e-05
10:33665183 C G 0.127973 -2.7829e-05
10:33671349 G T 0.440767 -4.3615e-05
10:33674982 G A 1.016680 -2.1357e-06
10:33677995 T C 0.063372 2.6723e-05
10:33681540 C T 0.216117 -1.0288e-05
10:33681599 A G 0.216967 -2.1901e-05
10:33687297 A G 1.206116 -6.6321e-06
10:33690129 G A 0.514924 4.4490e-05
10:33701196 T C 0.780972 2.6445e-06
10:33705496 T C 0.151892 1.2909e-05
10:33706415 T G 0.778031 -1.3624e-06
10:33708671 G T 0.031605 1.8852e-05
10:33708874 G A 0.346976 1.5786e-05
10:33711550 G T 0.095924 8.1012e-07
10:33715709 G A 0.283864 -8.4200e-06
10:33716882 T C 0.022273 2.6445e-05
10:33720175 A G 0.272864 1.9729e-05
10:33733976 G T 0.305468 -9.3802e-06
10:33735135 G A 0.538869 2.4105e-05
10:33758430 T C 1.557357 1.9748e-06
10:33759910 T C 0.105609 -4.0350e-05
10:33760115 C A 0.064722 -2.6256e-05
10:33762902 C T 1.137169 3.9747e-05
10:33766736 T C 0.060217 -1.7705e-05
10:33767968 C A 1.577841 -2.6817e-06
10:33771680 T C 0.030121 -2.2908e-05
10:33774731 C T 1.298879 -1.1399e-05
10:33778723 A G 1.300820 1.3996e-05
10:33782231 T G 1.445516 -1.2450e-05
10:33787338 A G 0.060940 -3.0862e-05
10:33788096 T C 0.697593 2.1220e-05
10:33791668 C A 0.033987 -1.7450e-05
10:33795480 G T 0.413148 2.7328e-05
10:33797071 G A 0.055517 -6.8383e-06
10:33806001 G C 0.063897 -1.7400e-05
10:33817533 A G 1.191825 -1.1604e-05
10:33821216 A G 0.249607 4.0724e-05
10:33821823 C A 0.324615 8.3691e-06
10:33836540 T C 0.874591 1.8589e-05
10:33838759 A G 0.043095 3.8142e-05
10:33838844 T C 0.067968 2.9977e-06
10:33838999 C T 0.786301 -6.4139e-05
10:33841193 T C 0.027768 -2.5875e-06
10:33841580 C A 0.029852 3.0154e-06
10:33844359 T C 1.336592 -2.0896e-05
10:33848021 G A 1.423558 -1.1577e-05
10:33850029 T C 0.527742 2.1068e-05
10:33854166 T C 0.058113 -8.5147e-06
10:33855696 G T 0.481544 2.1899e-05
10:33856151 A G 0.062534 -4.1249e-06
10:33863197 T C 1.190884 1.9189e-05
10:33868125 G A 0.063829 -5.7018e-05
10:33868374 T C 0.619635 -8.1533e-06
10:33869058 C T 0.863023 -1.5451e-05
10:33878849 G A 0.243943 2.4958e-05
10:33879999 T C 0.075414 -2.2871e-05
10:33882585 A G 0.095878 1.8184e-05
10:33885610 T C 1.771705 9.5493e-06
10:33900705 G A 0.120034 -7.5796e-06
10:33905261 T C 1.940845 3.0948e-05
10:33906877 T C 0.479006 -8.4388e-06
10:33908086 T C 0.549671 1.5743e-05
10:33910313 G A 0.138240 -8.8214e-06
10:33913854 A G 0.669760 1.1416e-05
10:33915191 C T 0.312145 -2.2926e-05
10:33916521 T C 0.051479 1.9389e-05
10:33917056 G A 0.114899 1.4724e-05
10:33918552 G A 0.194496 -1.9415e-05
10:33922273 T C 1.180416 -1.7796e-05
10:33922376 A G 0.055406 8.5685e-06
10:33923388 A G 0.094113 -1.7258e-05
10:33925714 T G 0.494437 -6.4822e-06
10:33937977 T C 0.096969 1.6650e-05
10:33938535 T C 0.078095 4.1307e-06
10:33943452 T C 0.078718 -7.3553e-06
10:33947396 C T 0.047016 1.3728e-05
10:33948850 G A 0.064212 -7.3509e-07
10:33955921 A C 0.034626 -1.5391e-06
10:33958834 G A 0.467016 -4.7719e-06
10:33962977 C T 0.118210 -4.8877e-06
10:33967123 T C 0.154761 3.7642e-07
10:33968127 T C 0.131975 -4.2384e-05
10:33973093 T C 0.229584 1.6447e-04
10:33994685 G A 0.039787 1.4963e-05
10:33995037 T C 0.028541 9.1620e-07
10:34003178 A G 0.486543 6.4262e-05
10:34006031 A G 0.033799 9.4165e-06
10:34013633 T C 0.168832 1.9051e-06
10:34019406 G A 1.891106 -2.3296e-05
10:34020720 C T 0.566445 4.1602e-05
10:34024165 G A 0.250266 -2.4872e-05
10:34026697 A G 0.568850 -8.1717e-05
10:34028762 C A 0.409523 -3.4748e-05
10:34031508 G A 1.933493 -2.1811e-06
10:34039552 C T 0.042274 -3.3583e-05
10:34043192 T C 0.078740 -2.9521e-06
10:34051838 G A 0.222326 -3.5339e-06
10:34055880 T C 0.048288 -5.6180e-06
10:34056213 G A 0.033322 -1.0028e-05
10:34064066 G A 1.585609 -1.0225e-05
10:34066436 C A 0.039070 9.5074e-05
10:34076298 T C 0.257637 4.3185e-05
10:34082310 G T 1.807750 -1.4532e-05
10:34083719 T C 0.188891 -6.9923e-05
10:34088053 C T 1.397309 -3.6818e-05
10:34097883 A G 0.230217 -1.7446e-05
10:34106658 A G 1.617548 -7.2264e-06
10:34113125 G A 0.092613 -2.2952e-05
10:34117003 C T 0.250727 -4.0338e-06
10:34134806 A G 0.041368 -1.1906e-05
10:34144725 G A 0.800301 -3.8972e-07
10:34146040 C T 0.150197 -7.6542e-06
10:34147295 C T 0.273860 -3.5165e-05
10:34149520 A G 0.158276 1.4031e-05
10:34151119 T C 0.034013 -1.5229e-06
10:34155311 G A 0.859258 8.9749e-06
10:34156833 C T 0.635737 4.1767e-06
10:34156901 A G 0.042657 -4.8183e-07
10:34165548 C T 0.045455 2.7633e-05
10:34165617 T C 0.342857 -2.0141e-06
10:34167001 C G 0.296808 1.0022e-05
10:34168090 T C 1.003905 1.1119e-05
10:34168825 C T 1.022279 -2.1241e-06
10:34168881 A G 0.114513 3.7264e-05
10:34171139 G A 1.944428 -9.2770e-06
10:34177129 C T 0.475848 -7.4939e-06
10:34178636 T C 0.132865 -1.0521e-05
10:34179022 A G 0.342639 6.2575e-06
10:34181026 G A 1.443730 1.7079e-05
10:34186497 A G 0.057127 -2.1903e-05
10:34186525 G C 0.363877 -4.6890e-06
10:34192790 A G 0.247715 4.6691e-06
10:34194353 A G 0.139892 -5.7168e-06
10:34194404 A G 0.619151 6.7369e-06
10:34195211 T C 0.068273 -3.3345e-05
10:34201682 C T 0.027271 1.4947e-05
10:34201851 A G 1.173067 -3.2633e-05
10:34202302 T G 1.677813 -6.1351e-05
10:34202856 T C 0.185067 3.1875e-06
10:34204103 A G 0.539447 1.3431e-05
10:34205182 G A 0.054926 4.4431e-05
10:34206477 T C 0.363101 -3.5991e-05
10:34206497 T C 0.668663 -1.7370e-05
10:34207272 C T 1.745440 -1.2093e-05
10:34207969 G A 0.214445 2.7798e-05
10:34208456 T C 0.149824 -5.9093e-06
10:34209459 G A 0.287467 8.3274e-06
10:34210538 C T 0.165141 6.8889e-06
10:34211489 A G 0.049505 4.0798e-05
10:34214086 C T 0.770984 -3.8989e-06
10:34218285 C A 1.693844 -3.2512e-05
10:34220435 T G 0.049421 2.9649e-05
10:34220715 A G 0.048976 2.7112e-05
10:34229323 A G 0.227636 -5.2813e-06
10:34230325 G A 0.729376 -1.8864e-05
10:34231275 C A 0.502175 -1.7260e-05
10:34236915 C T 0.795185 1.8833e-05
10:34237166 A G 0.607414 -5.8228e-05
10:34237242 A G 1.553290 -4.2157e-06
10:34239128 T C 1.152995 -1.6411e-05
10:34241330 A G 0.062842 4.9171e-06
10:34246494 A G 0.115000 -1.5751e-06
10:34248860 G T 0.860455 -1.8668e-04
10:34253453 G A 1.861809 -2.6725e-05
10:34254270 C T 0.057779 1.9400e-06
10:34255219 C G 0.031721 -5.1024e-05
10:34255388 C T 0.145708 -1.3015e-05
10:34257612 A G 0.764411 -1.3098e-04
10:34260271 C T 0.371277 5.9077e-05
10:34260593 T C 0.190442 -2.1632e-05
10:34263083 A G 0.039427 5.8446e-06
10:34265531 C A 1.894335 -8.4317e-06
10:34267428 G T 0.033507 -3.0287e-05
10:34267459 T C 1.839478 -9.4983e-06
10:34272829 T C 0.116405 6.6339e-06
10:34273227 A G 0.041767 -4.3714e-05
10:34281430 T C 0.580561 1.3143e-05
10:34284406 G A 0.025071 5.7105e-07
10:34289996 G A 0.800875 -1.5316e-04
10:34290125 G A 0.054919 1.2870e-06
10:34304047 C T 1.897059 -2.8141e-06
10:34305335 A C 1.872160 -9.6787e-06
10:34312169 T C 0.525587 -9.2805e-06
10:34316972 T C 0.600251 1.3722e-05
10:34320417 G A 0.706941 -2.4526e-05
10:34322109 A G 0.084158 -2.4269e-05
10:34325044 C T 0.027398 1.6432e-05
10:34332327 T C 0.047444 -1.9648e-05
10:34342143 C T 0.113727 4.4419e-05
10:34354752 T C 0.064284 9.9216e-06
10:34369573 G A 0.025762 1.6778e-05
10:34370846 A G 0.023769 2.1459e-05
10:34375702 C T 0.031708 -5.5055e-05
10:34380912 T C 0.044237 1.4471e-05
10:34383172 T C 0.838595 2.3514e-05
10:34384105 C A 0.674957 -3.2173e-05
10:34390799 A C 0.153894 -2.7485e-05
10:34393863 C T 0.186716 -9.0765e-08
10:34395970 A G 0.092256 3.6218e-05
10:34399069 T C 1.895906 2.5196e-05
10:34401632 T C 0.497517 -7.0471e-06
10:34402495 A G 0.061541 3.2690e-05
10:34414534 T C 0.021039 -1.8920e-05
10:34414868 G A 0.026768 3.6769e-06
10:34421485 T C 0.034263 7.1562e-06
10:34422513 C T 0.021611 1.6926e-05
10:34424509 C T 0.577955 1.3354e-05
10:34427540 C T 1.203838 -3.9340e-05
10:34428128 C T 0.606457 -6.4902e-05
10:34433796 G A 0.042679 4.5916e-05
10:34443426 C T 0.089552 -3.6962e-05
10:34456691 A G 1.167959 -3.4976e-05
10:34460535 A G 0.134040 -3.3128e-05
10:34461245 T C 0.486520 8.0546e-06
10:34465073 C T 0.131547 3.4629e-06
10:34467741 C A 0.531248 -2.0369e-05
10:34468587 A C 0.088611 -3.6291e-05
10:34480664 A G 0.131829 -7.4281e-06
10:34483082 T C 0.075069 -2.1174e-05
10:34488793 T C 0.091578 -2.8654e-05
10:34489367 T G 1.922512 1.4219e-05
10:34491885 A C 0.092837 -1.2729e-05
10:34492188 T G 0.534130 -5.4529e-06
10:34498373 C A 0.445749 5.8653e-07
10:34505150 G A 1.339234 -3.2193e-05
10:34507905 A G 0.022854 1.5748e-05
10:34509423 C A 0.047071 2.8438e-06
10:34511704 T C 0.159990 -2.5099e-05
10:34513830 T C 0.992781 -2.9487e-05
10:34519133 G A 0.045172 -4.8221e-06
10:34521238 A C 0.078445 -3.6281e-05
10:34522468 T C 0.056922 4.6078e-05
10:34524792 G T 0.474098 -8.5345e-07
10:34525999 C T 0.181458 -4.4536e-05
10:34529170 G T 0.226481 -5.2321e-06
10:34530765 G C 0.193133 4.3304e-06
10:34535781 A G 0.073800 2.1698e-05
10:34537601 G A 0.031738 -1.6871e-05
10:34538563 C T 0.205380 -4.3789e-07
10:34547562 C T 1.069892 3.4679e-05
10:34561169 A G 0.029219 7.0845e-06
10:34564364 C T 0.075521 6.6923e-06
10:34583790 A G 0.026324 1.6873e-05
10:34584680 C T 1.933227 1.6339e-05
10:34589054 C T 1.242856 4.9418e-05
10:34600093 G C 0.034364 6.3710e-06
10:34605286 C T 0.037093 1.0277e-06
10:34610322 C T 0.075339 -1.7635e-05
10:34618786 G A 0.024694 -2.0768e-06
10:34620220 T C 0.932789 3.1356e-05
10:34623962 A G 0.102110 -2.8706e-05
10:34651987 T C 0.961556 2.2857e-05
10:34656697 G A 0.080568 -1.2673e-05
10:34657923 C T 0.031890 -7.3694e-06
10:34658076 C T 0.079195 -1.6464e-05
10:34669037 T C 0.045120 -2.1135e-06
10:34673277 A G 0.050946 5.1306e-07
10:34675845 T C 0.197924 3.2870e-05
10:34677647 G T 0.554049 -1.2108e-05
10:34685371 A G 1.971599 -2.1080e-05
10:34697864 G A 0.076053 -2.0447e-05
10:34700119 A C 0.112280 3.6166e-05
10:34702615 A G 0.067192 -1.6546e-05
10:34704074 T C 0.578487 3.7586e-06
10:34705559 G A 0.804478 2.2988e-05
10:34706277 C A 0.033023 -8.2523e-06
10:34726104 C A 1.375318 -3.7856e-07
10:34740212 C A 0.693101 2.4931e-05
10:34743386 A G 0.591633 4.3282e-06
10:34747485 C G 0.067688 8.2376e-06
10:34755329 C G 0.475987 -2.8145e-05
10:34767475 C T 0.047298 1.4665e-05
10:34767895 T C 0.072668 2.1139e-05
10:34780035 C T 0.041848 1.8464e-06
10:34786932 C T 0.089620 -3.5082e-05
10:34789296 A G 0.086819 -2.7939e-06
10:34792352 G A 0.035344 3.9910e-05
10:34797138 C A 0.106213 -3.0510e-06
10:34802967 T C 0.454750 -1.1090e-06
10:34813205 C T 0.036834 1.4303e-05
10:34813943 C G 0.044484 9.7113e-06
10:34817988 A G 0.089526 3.0312e-05
10:34819773 C T 0.780741 3.1939e-05
10:34823274 G A 0.100374 -8.4549e-05
10:34834298 A C 1.824761 -4.1743e-05
10:34856584 C T 0.026752 1.5240e-05
10:34876019 G A 0.153054 4.3056e-05
10:34883101 A G 0.238373 -8.5769e-05
10:34885422 C A 0.055267 -1.7537e-05
10:34889569 A C 0.101890 -3.7068e-05
10:34898243 T C 0.736614 1.6396e-05
10:34898820 G C 0.099173 -1.0183e-05
10:34907886 A C 0.035081 3.8750e-05
10:34914171 C T 0.575612 -1.0598e-05
10:34948362 C T 0.625458 2.9845e-05
10:34950516 T C 0.239776 -1.0973e-04
10:34952979 A G 0.036321 1.0489e-05
10:34957570 T C 0.078121 -6.2610e-06
10:34979189 C T 0.802183 -5.3641e-05
10:34984959 G A 1.364892 -3.3876e-05
10:34998474 G A 0.122011 -4.7891e-05
10:34998488 A G 0.045737 3.4560e-05
10:34999031 T C 0.228889 2.9654e-05
10:35003567 T C 0.052556 -2.5408e-05
10:35004417 T A 0.070759 2.1862e-05
10:35006068 A G 0.810697 -4.4792e-05
10:35013241 T C 0.037811 -1.6894e-05
10:35013782 A G 0.038223 -7.6762e-07
10:35020349 T C 0.042874 2.4370e-05
10:35027892 C T 0.040300 6.4349e-05
10:35030500 G A 0.117492 -2.4369e-05
10:35036853 A G 0.060093 -1.2061e-06
10:35041310 C T 0.046214 -9.5232e-06
10:35042616 G T 0.517479 2.8910e-05
10:35049949 A G 0.045562 -3.4718e-05
10:35053262 A C 1.467960 -3.4102e-05
10:35071485 C T 0.039690 7.1559e-05
10:35096266 A G 0.463209 4.2323e-05
10:35096730 C T 0.030319 1.5484e-05
10:35100738 A G 0.535269 -2.2143e-05
10:35101464 C A 0.040998 3.7504e-06
10:35104735 C T 0.082486 -1.7982e-05
10:35105887 A G 0.269008 -8.6767e-06
10:35108896 A G 0.385669 1.4331e-05
10:35111495 A C 1.748760 -3.3128e-05
10:35118015 G A 0.300193 -4.4922e-06
10:35119259 G A 0.030485 1.1026e-05
10:35123628 A G 1.200654 -5.9806e-05
10:35125023 A C 0.067549 3.4803e-05
10:35125543 G A 0.053348 -6.3528e-06
10:35132742 T C 0.975721 -2.4715e-05
10:35145881 C T 0.080182 -1.5950e-05
10:35147228 T C 0.605876 1.5162e-05
10:35148770 G A 0.042920 2.6659e-05
10:35157902 C A 0.037502 1.2544e-05
10:35158001 C T 0.353636 7.4141e-07
10:35160070 T A 0.111007 -2.8087e-07
10:35161685 T C 0.034269 3.1555e-06
10:35173730 G A 0.038002 3.2076e-05
10:35174347 G A 1.757066 -4.7900e-06
10:35178745 A T 0.037859 -7.1194e-06
10:35184378 C T 0.239873 1.3262e-05
10:35192438 C T 0.045257 1.0133e-05
10:35194388 A C 0.753746 -1.7735e-05
10:35194846 C G 0.052923 1.5073e-05
10:35199225 A G 0.587410 -1.1155e-05
10:35205349 C G 0.049535 -3.7837e-06
10:35212149 C T 0.501409 -3.3542e-05
10:35231376 A G 0.238730 1.3763e-05
10:35244427 G T 0.463082 2.9114e-06
10:35250069 A G 0.377486 1.9692e-05
10:35257886 A G 0.643517 1.7471e-06
10:35269199 T C 0.941014 1.0199e-05
10:35273736 A G 0.021091 1.0191e-05
10:35283761 C A 0.053085 -2.7656e-05
10:35284000 A C 0.031384 1.9475e-06
10:35284461 T C 0.075436 -3.8300e-05
10:35287650 G T 0.687690 -2.5970e-05
10:35299006 T C 0.063524 2.0468e-05
10:35301722 C G 0.021913 1.0747e-05
10:35303323 C T 0.020455 1.8302e-05
10:35317498 A T 0.052868 1.5194e-05
10:35323433 T C 0.338319 -2.7341e-05
10:35343656 T C 0.349897 -6.6452e-06
10:35353304 G C 0.076455 -4.1535e-05
10:35363104 T C 0.051011 5.3465e-06
10:35370943 A G 0.049804 4.6896e-05
10:35401289 A G 0.062151 2.1707e-05
10:35408030 T G 0.077838 -1.6810e-05
10:35411246 G A 0.689449 -2.3167e-05
10:35445593 G A 0.087592 5.4695e-07
10:35473913 G A 0.339822 -2.1458e-05
10:35478127 G T 0.032056 1.4661e-05
10:35478972 G C 0.147026 -7.5606e-06
10:35481169 G A 0.354116 -1.0829e-05
10:35495698 G A 0.131148 -4.3394e-07
10:35496946 A G 0.872274 -1.3738e-05
10:35501643 T C 0.039388 -5.6579e-06
10:35508906 G T 0.050885 -3.2392e-05
10:35519715 T C 0.063089 6.7416e-06
10:35521598 C T 0.322138 -1.9085e-05
10:35535695 G A 0.627535 -2.5663e-05
10:35537076 T C 0.042329 -1.3247e-05
10:35538663 A G 0.066309 -2.3261e-05
10:35548225 C T 0.132095 1.2732e-05
10:35554054 G T 0.555332 -1.4555e-05
10:35554142 A G 0.028304 1.8144e-06
10:35555521 T C 0.031705 -1.5886e-05
10:35567127 C T 0.677641 -6.8232e-06
10:35591788 G A 0.252973 -4.5644e-06
10:35617403 T C 0.025207 -4.1278e-06
10:35622910 T C 0.616739 6.6517e-06
10:35647067 A C 1.964052 -3.6199e-05
10:35657506 A G 0.056513 9.7456e-06
10:35661250 T C 0.043559 6.8618e-06
10:35662860 A C 0.060441 -1.2921e-05
10:35681278 C T 0.042796 2.6367e-05
10:35699825 C T 0.050388 -3.7221e-05
10:35706859 T C 0.113919 1.6445e-05
10:35715552 C G 0.074154 1.7771e-05
10:35720884 T G 0.597466 -1.7651e-07
10:35724454 A G 1.039440 1.4605e-05
10:35728134 C T 0.031131 -2.7056e-06
10:35752385 A G 0.047327 1.3478e-06
10:35772402 A G 0.634971 4.6802e-06
10:35774123 G T 0.072018 4.8051e-05
10:35787404 A G 0.080152 -1.9936e-05
10:35787528 T C 0.075933 -1.7898e-05
10:35802124 T C 0.025207 -4.2371e-06
10:35815727 A G 0.273967 -1.6898e-05
10:35820373 G A 0.100981 2.8754e-05
10:35833157 T C 0.039950 -1.0881e-05
10:35849845 A G 0.083119 -3.3420e-05
10:35851413 T C 0.069315 2.9584e-05
10:35864959 A G 0.024487 2.0214e-05
10:35867977 T C 0.069863 -1.3176e-05
10:35870714 T C 0.612815 3.1645e-06
10:35873493 T G 1.874821 -6.4534e-06
10:35874847 C T 0.111429 4.0446e-05
10:35877486 T C 0.140473 -2.9516e-06
10:35881826 A G 0.555455 -3.3717e-05
10:35882638 G A 0.070574 -3.5013e-05
10:35888023 A G 1.770293 7.5116e-06
10:35892923 T C 0.152680 -1.2009e-05
10:35893495 C T 0.106362 -1.3789e-05
10:35896470 T G 0.046165 -1.5060e-05
10:35896700 T C 0.045136 3.9244e-05
10:35898361 A G 0.020968 -8.6922e-06
10:35899601 C T 0.035850 -2.0044e-06
10:35902912 C T 0.463186 -1.9509e-05
10:35909940 T C 0.040959 -1.9578e-05
10:35914517 T C 0.028420 -7.0175e-06
10:35917816 C A 0.344450 -2.0938e-05
10:35918521 T G 0.175869 1.0965e-05
10:35921576 T G 0.068993 2.6372e-05
10:35922417 C A 0.072353 3.0894e-05
10:35923333 A G 1.594080 3.8318e-05
10:35938972 A G 0.029485 -4.4680e-06
10:35947881 T G 0.069441 2.1059e-05
10:35948516 G A 0.303300 1.7720e-05
10:35950484 T G 0.039041 -1.7348e-05
10:35950742 G A 1.761123 1.1847e-05
10:35964302 G A 0.360757 6.2667e-06
10:35969570 A G 1.341987 1.8649e-05
10:35971667 T C 0.047454 -2.0934e-06
10:35993394 A G 1.526402 4.9795e-05
10:35996411 G T 0.056445 -2.7970e-05
10:35996542 C T 1.967289 5.4229e-06
10:35996972 G C 1.381998 2.4664e-05
10:36000906 T C 1.660097 -8.4572e-06
10:36001121 A G 0.652784 -2.3029e-05
10:36003829 T C 0.105564 -8.2076e-06
10:36006940 G A 1.012578 1.7765e-05
10:36007779 A G 1.926690 -1.0070e-05
10:36008683 C T 0.071824 -1.6094e-05
10:36016517 T C 0.308973 -5.1447e-05
10:36017327 G T 1.141443 1.6501e-05
10:36017381 T C 1.906017 3.2300e-05
10:36017592 A G 0.388847 3.4495e-05
10:36026138 C T 1.803472 9.6021e-07
10:36028950 T C 1.455850 2.6436e-05
10:36029183 T G 0.117788 8.8180e-06
10:36030945 G A 1.128827 3.8865e-05
10:36041963 A G 0.121553 -1.3151e-05
10:36042660 A G 0.045464 5.2956e-05
10:36058211 A G 0.602932 1.5986e-05
10:36058844 C A 1.063157 3.5106e-05
10:36060309 G A 0.355960 -1.2321e-05
10:36061337 A C 0.325803 -5.9878e-06
10:36067367 C T 1.450751 6.3707e-06
10:36074526 A G 0.075427 -2.1307e-06
10:36079293 T C 0.223439 4.4578e-05
10:36080075 G T 0.144452 -2.3493e-05
10:36085040 C T 0.196116 -2.0826e-05
10:36091350 T C 0.150389 -2.6430e-05
10:36109346 T C 0.053777 -2.3684e-05
10:36116230 G T 0.260013 1.9539e-05
10:36121464 G A 0.025298 -2.2856e-05
10:36122509 G A 0.322681 -2.7945e-05
10:36124112 A G 0.357171 -1.4074e-05
10:36124547 A G 0.302365 8.3167e-06
10:36125324 A G 0.040365 2.1491e-05
10:36132217 A G 0.260413 6.6481e-06
10:36136605 A G 0.357937 -1.3275e-05
10:36142195 A G 0.386808 -8.7301e-06
10:36164881 G C 0.157471 1.7267e-05
10:36165392 C T 0.229590 3.9677e-05
10:36170452 T C 0.041313 -3.4349e-06
10:36171926 C A 0.134406 -4.1178e-05
10:36172146 C T 0.042780 -2.5534e-05
10:36172484 C A 0.026191 -2.1401e-05
10:36172842 A G 0.065209 3.8238e-05
10:36177055 T C 0.432568 1.4990e-05
10:36186861 C T 0.081558 -1.6197e-05
10:36193006 A C 1.964429 2.9625e-05
10:36193792 G A 0.300878 7.6871e-06
10:36195566 A G 1.568016 1.1972e-05
10:36198028 G A 0.095440 3.4610e-05
10:36201437 T C 0.960677 4.4866e-05
10:36205439 T C 0.182587 -5.6369e-06
10:36206258 C T 0.240250 2.9520e-05
10:36206905 T C 1.601030 -1.0362e-05
10:36209232 T C 0.036866 -2.1879e-05
10:36210444 T C 0.027219 -2.3409e-05
10:36215550 A G 1.060953 3.9221e-06
10:36218364 A G 0.280391 2.1448e-05
10:36222422 T C 0.055234 -1.7043e-05
10:36223220 T C 0.058607 -8.5361e-06
10:36230317 A G 1.582223 -1.3127e-06
10:36232798 C T 0.059168 -2.5844e-05
10:36235785 T G 0.035970 -9.2058e-06
10:36235823 G A 0.081308 -3.7607e-06
10:36239156 T C 1.152732 -5.4299e-06
10:36244618 C T 0.049470 7.1644e-06
10:36244805 C T 0.769813 1.2548e-05
10:36257632 A G 1.872043 8.0381e-06
10:36262488 G A 0.987533 3.5582e-07
10:36273474 C A 0.147218 4.2078e-05
10:36282984 A G 0.069074 3.1224e-05
10:36296365 G A 1.711170 -1.2691e-05
10:36306640 A G 1.650665 -8.3759e-06
10:36308094 A C 0.026551 4.4085e-06
10:36312759 A C 0.098303 2.8402e-05
10:36313443 C T 0.392738 8.1386e-06
10:36313497 T C 0.095515 2.2452e-05
10:36317196 C G 1.509108 -4.0074e-06
10:36317517 C T 0.172947 -2.3724e-05
10:36318355 C T 1.808720 -1.5466e-05
10:36320590 A C 1.257219 -6.7059e-06
10:36327593 T C 0.069454 3.3753e-05
10:36327999 T G 1.217701 -1.4820e-05
10:36328479 A G 0.065559 -1.1543e-05
10:36338215 C T 0.117856 -5.5837e-06
10:36339816 T C 0.145043 1.1008e-05
10:36341543 A G 0.025580 1.1360e-05
10:36352303 C T 0.078935 4.5897e-06
10:36356560 A G 0.038843 3.1752e-06
10:36357781 G A 0.296561 -1.1927e-05
10:36379110 A G 0.025600 1.6928e-05
10:36379308 T G 1.856642 1.4766e-05
10:36383244 T C 0.238055 2.4004e-05
10:36385531 T C 1.207986 -5.0253e-05
10:36387350 C T 1.762224 -1.8538e-05
10:36396060 T C 0.105794 -1.8274e-05
10:36399558 T C 0.763830 -8.5627e-07
10:36408558 A G 0.250415 7.1905e-06
10:36415617 T C 0.062506 4.2196e-05
10:36416380 C G 0.267313 -3.8562e-05
10:36417203 T C 0.036613 -1.6156e-05
10:36422092 G A 0.096859 -1.7357e-05
10:36422510 A G 0.029070 3.4233e-06
10:36423110 C A 0.069620 3.9785e-06
10:36430041 G A 0.156244 1.8608e-05
10:36434649 A G 0.028216 3.7749e-05
10:36434790 A C 0.148899 8.4841e-06
10:36435549 A G 0.030839 -2.1775e-05
10:36439780 T C 0.140226 1.8206e-05
10:36446818 G A 0.155241 1.9161e-05
10:36453926 G A 0.038125 1.3402e-05
10:36455292 G A 0.334839 8.5821e-06
10:36455471 T C 0.037992 1.1134e-06
10:36455908 C T 0.034841 -4.1414e-05
10:36461861 T C 0.288499 5.1046e-05
10:36465719 C T 0.246329 -3.8640e-05
10:36466053 C T 0.755706 -6.3920e-05
10:36467648 G A 1.927342 -8.1295e-05
10:36474822 A C 1.791475 -9.3262e-05
10:36475839 G T 1.187667 -4.2413e-05
10:36480286 T G 0.037363 -5.1626e-07
10:36487178 C T 0.051992 3.4787e-05
10:36487446 A G 0.215844 9.3210e-05
10:36494856 C G 0.120514 1.9777e-05
10:36495749 T C 0.374893 1.8188e-05
10:36499962 C A 1.737692 -1.9617e-06
10:36514894 G A 0.109563 -2.8025e-05
10:36516196 G A 0.029462 2.9446e-05
10:36518006 C T 1.324219 -1.3090e-05
10:36519509 C T 0.275119 2.0892e-04
10:36524322 A C 0.089127 -8.9141e-06
10:36540765 C T 0.029836 3.3836e-05
10:36548567 G C 1.920354 1.4431e-05
10:36551131 G A 0.446145 5.8611e-05
10:36570721 C A 0.040868 8.3676e-08
10:36573920 T C 0.061064 2.7889e-06
10:36577982 T C 0.032935 -1.5236e-05
10:36590152 A G 1.796159 -4.4336e-05
10:36596493 T A 0.061408 -3.9030e-05
10:36602924 T C 0.295140 1.2476e-04
10:36604164 T C 0.038911 1.7378e-06
10:36612033 T G 0.035282 -8.7986e-06
10:36614471 G A 0.178144 3.3177e-05
10:36615215 A G 0.324881 -6.0894e-05
10:36619902 A C 0.027476 -1.9679e-05
10:36627310 C T 0.065932 2.5188e-05
10:36635058 T G 1.488094 -3.3687e-06
10:36635409 G A 0.395533 5.0742e-05
10:36637021 T G 0.560314 -2.0514e-05
10:36647556 C T 0.037324 1.9616e-06
10:36648040 G T 0.169555 2.8943e-05
10:36648566 C T 0.555620 -6.7643e-06
10:36649186 G A 0.243090 1.1499e-04
10:36654368 A G 1.629158 -1.5736e-05
10:36656814 G A 0.336660 2.2196e-05
10:36659730 A G 0.064293 -2.0773e-05
10:36659847 A G 0.536993 -1.6658e-05
10:36666512 A G 0.297162 5.1799e-05
10:36672310 G A 0.021614 -3.3212e-05
10:36686162 A G 0.343665 -3.9506e-05
10:36695156 C A 0.034682 -5.3379e-06
10:36702570 T C 1.363039 -1.4300e-06
10:36711613 T C 0.033536 -1.6002e-05
10:36713313 T C 0.026135 -2.4705e-06
10:36715566 T C 0.402726 -4.6341e-05
10:36718287 T C 0.044020 3.1656e-05
10:36725466 A G 0.453715 1.6610e-05
10:36725682 G C 0.038457 2.8720e-05
10:36729227 T C 0.167429 -9.6132e-06
10:36731029 A C 0.440670 -8.0179e-05
10:36734964 G A 0.030955 -1.2289e-05
10:36754138 C T 0.124516 -3.8140e-06
10:36765530 C T 0.368781 1.0528e-04
10:36778871 A G 0.022338 -3.4058e-05
10:36789324 C T 0.185421 -5.6389e-05
10:36792027 A G 0.567529 7.4242e-06
10:36800397 C T 0.376681 -7.0953e-05
10:36803573 A G 1.894004 1.0245e-05
10:36812251 T C 0.051239 1.6666e-05
10:36826186 A C 0.108768 -1.4726e-05
10:36828410 G A 0.140466 3.5298e-06
10:36833321 T C 0.036577 2.0328e-05
10:36853842 A G 1.156796 -4.7654e-06
10:36860053 G A 0.523039 -1.8759e-05
10:36864986 C T 0.043478 3.6486e-05
10:36867432 T C 0.481119 -1.0541e-05
10:36884871 C T 0.187466 -6.4742e-06
10:36885746 C A 0.131219 -6.4045e-06
10:36885921 G A 0.495576 -3.3217e-05
10:36887434 A G 0.212968 5.0917e-05
10:36888003 T C 1.899908 8.6591e-06
10:36891028 G A 1.215753 2.2136e-05
10:36891816 G C 0.021883 -1.9989e-05
10:36892179 G A 0.065517 -2.6096e-05
10:36892217 G A 0.612322 4.8735e-05
10:36893210 G A 0.342519 -1.5832e-05
10:36902635 G A 0.146241 6.6609e-05
10:36903993 C A 0.069341 3.0577e-05
10:36910285 G A 0.099056 -3.6762e-05
10:36910405 T C 0.049194 9.5617e-06
10:36912633 G T 0.527041 -8.6346e-06
10:36914935 A G 0.130602 2.0292e-05
10:36915345 T C 0.543552 -7.4028e-07
10:36927802 T G 0.021728 -2.0499e-05
10:36933396 T C 0.303718 -1.2427e-06
10:36933911 A G 0.029079 -3.5228e-05
10:36942066 C G 0.347365 2.7126e-05
10:36942094 G A 0.446785 -6.2359e-06
10:36947104 C A 1.567150 -3.6430e-05
10:36955209 T G 0.817270 -4.2203e-05
10:36959273 A C 0.083843 -4.1252e-05
10:36964024 T C 0.142213 8.8212e-05
10:36967380 C T 0.094152 1.9506e-06
10:36974142 G T 0.323846 7.4386e-05
10:36994431 T C 0.110059 -9.8878e-06
10:37001827 A C 1.351932 -1.2136e-06
10:37004038 G A 0.798807 -3.2930e-05
10:37005752 C T 0.137406 1.9968e-05
10:37007428 A G 0.021900 2.3995e-05
10:37009761 G A 0.339744 2.9487e-05
10:37017925 A G 0.086787 1.0422e-06
10:37036551 A G 0.083960 -3.0454e-05
10:37041265 C T 0.022669 -8.2631e-06
10:37041412 C T 0.160175 8.6875e-06
10:37055420 T C 0.937352 -2.8920e-05
10:37060768 T C 0.314946 2.3759e-05
10:37063692 T G 1.258965 -9.4959e-06
10:37068259 C T 0.031316 -6.0673e-06
10:37071841 C A 0.083658 -2.4081e-05
10:37084097 T G 0.167449 9.4973e-06
10:37089969 G A 0.138324 3.1087e-05
10:37091993 C T 0.153872 1.1199e-05
10:37096493 A C 0.030348 -5.3818e-06
10:37100674 T C 0.077290 -1.3733e-05
10:37100768 T C 1.041365 4.9535e-06
10:37111514 T C 0.887068 -5.6311e-06
10:37120394 G A 0.181240 5.8156e-06
10:37138052 A C 0.144180 -1.1350e-06
10:37142132 G T 0.700926 2.3055e-05
10:37143638 C A 0.608992 -1.0951e-05
10:37147830 C G 0.032117 -3.3153e-05
10:37161534 G A 0.068286 5.2042e-05
10:37162077 T G 0.118895 4.7769e-06
10:37176095 A G 0.030592 2.8422e-05
10:37177813 A C 0.106788 -1.5367e-05
10:37191979 C T 0.130323 1.1794e-05
10:37220523 T G 0.076494 2.2726e-05
10:37221864 T C 0.077377 -2.4273e-06
10:37222560 C T 1.475033 -2.5663e-05
10:37232415 A G 0.149110 1.2870e-05
10:37234950 G C 0.830191 -1.2525e-04
10:37235393 G A 1.825913 -4.2774e-05
10:37238001 G A 0.161853 -2.4659e-05
10:37250582 T C 0.182983 -1.7691e-05
10:37250974 G A 0.136429 1.2579e-05
10:37256635 T C 1.341166 -3.4685e-05
10:37264042 A G 0.222797 -1.9713e-05
10:37279058 G A 0.112604 9.0702e-06
10:37283349 T G 0.326634 1.2393e-05
10:37285492 T C 0.238653 3.2714e-05
10:37304120 C T 0.085242 -7.5108e-05
10:37310508 T C 0.903330 3.3364e-05
10:37315221 C T 0.155323 2.4580e-05
10:37327092 T C 0.676414 -2.7393e-05
10:37346278 C T 0.163586 2.6479e-06
10:37349436 G A 0.136198 1.4086e-05
10:37352831 C T 0.057750 -3.2513e-05
10:37358339 C T 0.560324 2.4900e-05
10:37362961 A C 0.035149 1.6247e-05
10:37368998 T G 0.135779 2.0925e-06
10:37376149 C T 1.105330 3.6372e-05
10:37394296 C T 0.032189 -2.2845e-05
10:37396981 A G 0.164735 -1.9113e-05
10:37416971 G T 1.174330 -2.7137e-05
10:37419218 T C 0.197226 1.4569e-05
10:37421199 T C 0.129009 1.0302e-05
10:37432010 A G 0.077374 9.9854e-06
10:37445093 G A 0.198950 2.2031e-05
10:37481539 G A 0.020338 -6.3379e-07
10:37508450 C A 0.828364 -6.5081e-05
10:37522267 T G 0.036129 -1.5045e-05
10:37525630 G T 0.055335 1.6921e-05
10:37538359 T C 0.075715 1.6101e-05
10:37538965 C T 0.198836 2.2618e-05
10:37539392 A G 0.137506 1.5532e-05
10:37539985 T C 0.029456 5.9518e-06
10:37558818 A G 0.937171 -4.4096e-05
10:37585841 G A 0.053978 -3.1942e-05
10:37594894 A C 0.027534 3.3673e-05
10:37598573 G A 0.129028 1.7190e-05
10:37601063 T C 0.914495 -2.7682e-05
10:37612616 A G 0.097806 9.8200e-05
10:37612836 T G 0.063894 -6.5149e-06
10:37633443 A G 0.146173 1.5683e-05
10:37656491 C T 0.039547 -1.6518e-05
10:37681073 A G 0.274545 2.8996e-05
10:37687545 T C 0.079737 1.1109e-05
10:37687620 G A 0.041819 -3.7780e-05
10:37706622 T C 0.112990 -2.9487e-05
10:37720411 G A 0.127074 1.3968e-05
10:37721225 C T 0.174791 -5.9155e-06
10:37739418 A G 0.031183 -2.1745e-06
10:37751394 G A 0.047905 -7.4712e-07
10:37758910 C T 0.473809 -1.9840e-05
10:37767467 G A 1.082256 -7.2324e-06
10:37778077 T C 0.103000 2.5742e-05
10:37807240 T C 0.060402 -1.0568e-04
10:37811746 T G 0.038856 -2.3962e-06
10:37812362 T C 0.033400 -3.3989e-05
10:37817540 G T 0.095651 4.1980e-05
10:37836606 T C 0.032961 1.7598e-05
10:37840146 C T 0.521000 8.3598e-07
10:37843457 C T 0.114831 1.7752e-05
10:37844115 T C 0.028537 3.7714e-05
10:37845077 A G 0.040832 5.3573e-05
10:37846521 G A 1.328815 2.8750e-05
10:37853301 A C 0.035555 -4.4601e-05
10:37885669 A G 0.029774 -4.5124e-05
10:37885903 C A 0.454588 -1.6410e-05
10:37897960 A C 1.311210 1.5083e-05
10:37906832 G T 0.027236 8.2869e-06
10:37913618 T C 1.677070 -1.1870e-05
10:37923915 A G 0.054861 1.8053e-06
10:37939165 T G 0.165112 -1.1568e-05
10:37949979 G A 0.065770 -4.7328e-05
10:37951471 A G 0.027557 -1.0676e-05
10:37953754 C A 0.039054 5.1312e-05
10:37963109 T C 0.046853 2.7836e-05
10:37982097 T C 0.300654 2.2644e-05
10:37990034 T C 0.344606 -4.8350e-05
10:37992406 T C 0.031202 -4.3990e-05
10:37996138 T C 0.153304 1.0735e-05
10:38014782 G C 0.128058 -8.1149e-06
10:38020337 T C 0.275713 -4.5867e-05
10:38027989 T C 0.322642 1.2757e-05
10:38030610 A C 0.028557 -2.5867e-05
10:38030983 A G 0.070389 1.3848e-06
10:38039183 T C 0.171182 -4.7646e-06
10:38040205 G C 0.205821 3.1810e-05
10:38043551 G A 0.035321 3.4023e-05
10:38048629 G A 0.083431 -3.4021e-05
10:38084912 C A 0.045127 -5.4272e-06
10:38105518 T C 0.050651 3.6679e-05
10:38121631 C T 0.035613 -4.1488e-05
10:38128462 A C 0.050959 2.4769e-05
10:38129803 T G 0.023101 6.3183e-05
10:38145594 A G 1.968308 -3.8544e-06
10:38193722 G A 0.096729 -7.4701e-06
10:38195797 C T 0.027732 -2.8050e-05
10:38220013 C A 0.041913 3.8784e-05
10:38228135 C T 1.705376 -2.2031e-05
10:38231211 A C 0.119622 4.6651e-06
10:38241067 C A 0.172704 -6.8771e-06
10:38246545 G A 1.737461 -1.4503e-05
10:38249619 C T 0.085067 2.5252e-05
10:38266870 A G 1.515554 -8.2384e-06
10:38274554 A G 0.035977 -5.2650e-05
10:38281614 G C 0.038486 -3.5203e-05
10:38298982 A C 0.030368 2.2567e-05
10:38318975 C T 1.030813 -5.6297e-06
10:38335790 G A 0.155689 -5.7244e-05
10:38346017 C T 0.091782 3.7230e-05
10:38356377 T C 0.065455 5.5387e-05
10:38368611 T C 0.171870 -5.7826e-06
10:38369046 A G 0.029787 1.5804e-05
10:38380867 T C 0.191147 -5.8433e-06
10:38381879 A G 0.989058 7.6552e-06
10:38384015 G T 0.874185 9.9393e-06
10:38425634 T G 0.115655 -5.8182e-06
10:38426984 C T 0.049768 2.6698e-05
10:38429816 T C 0.040164 -1.6881e-05
10:38482929 C T 0.826949 2.1142e-05
10:38501155 G A 0.951796 1.6000e-05
10:38502333 T C 0.331866 -1.0457e-05
10:38550823 A G 0.433986 -9.8763e-06
10:38554626 C T 0.285915 2.9954e-05
10:38554693 C T 0.908555 1.4074e-05
10:38574679 T G 0.146575 2.5506e-05
10:38576787 T A 0.031708 -2.3909e-05
10:38577543 T G 0.115529 1.1065e-06
10:38584643 C T 1.016434 1.9617e-05
10:38623373 A C 0.099845 5.1328e-06
10:38649891 T C 0.434902 -8.0762e-06
10:38651764 G A 0.034166 9.0032e-06
10:38655478 T C 0.466474 3.5604e-05
10:38669528 A G 0.900769 1.9120e-05
10:38672399 G T 0.126146 -9.0310e-06
10:38709449 G T 0.052050 1.4861e-05
10:38962788 A G 0.145079 2.4804e-05
10:38989995 G A 0.115113 1.4653e-06
10:39024050 G T 0.469947 3.7201e-05
10:39030136 C A 1.022984 2.2091e-05
10:39035115 T G 0.326660 -8.7816e-06
10:39049672 A G 0.901320 2.1038e-05
10:39072157 A G 0.119015 2.0042e-05
10:39074656 A G 0.294322 3.4324e-05
10:42423532 G A 0.122088 -4.0723e-06
10:42454116 T C 0.049363 6.9512e-07
10:42464862 C G 0.045123 6.7703e-06
10:42467126 G A 0.961086 2.1336e-05
10:42471278 T G 0.115175 3.3190e-06
10:42471449 T C 0.046974 -1.2479e-05
10:42476722 A C 1.057591 1.3223e-05
10:42483209 A G 0.090137 -2.3857e-05
10:42490985 C T 0.121462 2.6765e-06
10:42493103 A C 0.028479 -2.3693e-05
10:42501173 G A 0.081272 1.7141e-05
10:42509492 A G 0.027125 3.0856e-06
10:42511722 T C 0.067318 1.5350e-05
10:42520444 T G 1.969402 -1.5501e-05
10:42606876 A G 0.116532 -2.2310e-06
10:42611505 C T 1.128840 -2.3319e-05
10:42618351 G A 0.027810 -2.2339e-05
10:42652777 G C 0.115642 -6.7703e-07
10:42725820 C G 0.104305 -8.4806e-07
10:42734014 C A 0.081681 4.4940e-05
10:42737622 A G 0.067283 1.1451e-06
10:42783346 G A 0.070895 -1.9177e-05
10:42827951 A G 0.822206 -3.5664e-05
10:42843933 G A 1.104649 -3.2963e-05
10:42856898 G A 0.115116 9.5251e-07
10:42858841 C T 0.031397 2.5799e-05
10:42877828 T G 0.156030 2.1100e-06
10:42878987 A G 0.038969 -3.0347e-05
10:42882706 C T 0.049651 -3.5851e-05
10:42885157 A C 0.773305 -2.8875e-05
10:42907260 C T 0.750750 -7.9613e-06
10:42916615 C T 1.532621 -3.9664e-05
10:42918660 T A 0.109147 1.9776e-06
10:42926743 C T 1.650136 -3.6635e-05
10:42939635 T C 0.053183 9.8229e-06
10:42959602 C T 0.033542 6.6253e-06
10:42964471 C T 0.033322 7.0967e-06
10:42970504 G A 0.277375 -2.4995e-05
10:42983707 T G 0.296493 -3.9317e-05
10:42988230 G A 1.202994 -4.0937e-05
10:42990196 T C 0.109229 -1.5801e-06
10:43008405 T C 0.053072 2.4517e-05
10:43011866 A G 0.096560 2.3735e-05
10:43019635 A C 0.149503 -1.3626e-05
10:43028691 C T 0.056929 1.8542e-05
10:43039766 A G 0.150243 -1.0399e-05
10:43050025 C A 0.032260 -3.7700e-06
10:43051835 T G 0.059097 -2.2795e-05
10:43074218 C T 0.037197 -1.5872e-05
10:43087416 T C 0.179017 6.0201e-05
10:43089965 A G 1.716678 1.4590e-05
10:43090783 C T 0.767748 -1.3009e-05
10:43121519 G A 1.857197 4.5022e-05
10:43133453 A G 0.032530 -1.7091e-05
10:43133654 A C 0.470489 -4.8215e-06
10:43134361 C T 1.774081 1.4377e-05
10:43137912 G A 0.233761 2.1234e-05
10:43141235 A G 0.785217 4.2589e-05
10:43142521 A G 0.152956 -8.1754e-06
10:43156544 T C 0.054134 -5.0723e-05
10:43160410 A G 0.052384 -7.3183e-06
10:43167642 T C 0.036116 2.0846e-05
10:43168023 A C 0.027090 4.5870e-06
10:43180761 C T 0.111543 -2.9756e-06
10:43182294 C A 0.022929 8.7384e-06
10:43191254 G C 0.287009 -1.2974e-05
10:43209711 T G 0.142222 -3.5641e-05
10:43212423 T G 0.113205 -1.4130e-05
10:43216662 T G 0.313096 -1.2096e-05
10:43224933 T C 0.077030 -2.2749e-05
10:43225469 T C 0.022744 -9.4414e-07
10:43225806 C T 1.402947 -4.6452e-05
10:43231006 A G 0.064839 2.9896e-05
10:43239546 C A 0.026285 -2.2241e-05
10:43255654 G A 0.142680 2.0578e-05
10:43256070 A G 0.053514 1.8251e-10
10:43265618 A G 0.033857 1.9796e-05
10:43270264 G A 0.114490 1.9727e-05
10:43273866 C T 0.079458 -4.5716e-05
10:43275208 T C 0.133141 2.2263e-05
10:43275990 A G 0.638236 -2.2831e-06
10:43276241 A G 0.077815 5.1968e-06
10:43277859 G A 0.157507 3.0033e-05
10:43292647 G A 0.307393 -1.1560e-04
10:43297639 A G 0.031257 3.8079e-08
10:43311389 G A 0.770744 2.7047e-05
10:43312807 T C 0.380294 -9.1394e-06
10:43329878 A G 0.581438 1.6251e-05
10:43341105 T C 1.650921 -3.8708e-05
10:43356959 C A 0.625172 2.5366e-05
10:43375787 T C 0.058120 -1.7055e-05
10:43376624 A G 0.189556 1.0884e-05
10:43379151 T C 0.122420 2.2466e-05
10:43398194 T C 0.635491 7.5645e-06
10:43403838 A G 0.042861 -7.9418e-05
10:43416861 C T 0.233699 1.1500e-04
10:43418934 G A 0.213556 -1.6719e-05
10:43423439 C T 0.175005 6.4479e-05
10:43431356 T C 0.189602 3.1366e-05
10:43436576 A G 0.043845 8.2729e-07
10:43441217 G C 0.076082 3.1300e-05
10:43452972 T C 0.040712 -2.6492e-05
10:43460062 C T 0.287973 -3.0219e-05
10:43460183 T C 0.530060 -3.1737e-05
10:43467392 A G 0.313063 2.7629e-05
10:43470145 G A 0.052355 -2.5401e-05
10:43478876 C T 0.150149 4.5764e-05
10:43488531 A G 0.033234 7.1089e-06
10:43489157 A G 0.027417 9.8865e-06
10:43501091 C T 1.621186 3.6579e-07
10:43501174 A G 0.270234 7.6669e-06
10:43509445 C T 0.052261 -1.4224e-05
10:43516799 A G 0.042777 -8.0921e-05
10:43525148 T C 0.308934 -7.0988e-05
10:43534777 T G 0.069565 -7.6648e-06
10:43548632 G T 0.097261 1.0661e-05
10:43548659 G A 1.310054 -1.2009e-05
10:43549827 T C 0.181685 1.6544e-05
10:43555688 A C 0.186012 -2.0772e-05
10:43562340 T C 0.792004 7.2383e-06
10:43563176 A C 0.491067 8.7281e-06
10:43575599 T C 0.771221 3.2030e-05
10:43575625 G T 1.523889 2.1675e-05
10:43583324 T G 0.040277 5.4525e-05
10:43583540 T G 0.074002 -3.3645e-05
10:43590868 C T 0.812729 2.6170e-05
10:43598195 G A 0.521111 7.1748e-06
10:43606687 G A 1.372011 1.8947e-05
10:43610119 A G 0.346774 8.3758e-06
10:43610366 A G 1.647549 -2.6722e-05
10:43612609 T C 1.548301 -5.3566e-06
10:43620335 T C 0.026583 -2.2199e-05
10:43628681 A G 0.155348 1.6841e-05
10:43650915 T C 0.116850 -2.8946e-05
10:43655570 A G 0.043079 9.3673e-06
10:43658376 T C 0.020157 7.6862e-06
10:43668416 T C 0.096193 8.3701e-06
10:43672002 T C 0.096972 2.0061e-05
10:43709063 A G 0.138262 2.6970e-06
10:43716800 T C 0.119151 -1.8110e-05
10:43719867 A C 0.023149 3.8907e-05
10:43730423 C T 0.135023 3.8836e-05
10:43730794 G T 1.424989 3.8387e-06
10:43745869 T G 0.364357 3.6324e-05
10:43748423 A G 0.102685 2.9308e-05
10:43753532 T C 0.248004 2.1628e-05
10:43758650 A G 0.703802 1.0742e-05
10:43764720 T C 0.070103 -2.2938e-05
10:43766857 C T 1.488812 -4.6994e-05
10:43767880 G A 0.786159 -6.9374e-05
10:43783317 A G 0.046049 2.0119e-05
10:43790965 A G 1.950517 -2.0737e-05
10:43792903 A G 0.105340 1.0552e-04
10:43792983 A G 0.094067 -6.0900e-06
10:43793625 T C 0.668890 -5.7322e-05
10:43794079 A C 0.042329 1.0241e-05
10:43796792 A G 0.069191 -1.3886e-05
10:43797642 C G 0.279001 5.8888e-06
10:43811043 A C 0.096768 2.0029e-05
10:43814049 A G 0.577270 8.8395e-06
10:43815361 A G 0.172340 2.4219e-05
10:43820236 G A 0.462433 -1.2644e-05
10:43827653 C T 0.151402 -1.7000e-05
10:43830772 T C 1.546792 2.9841e-05
10:43834545 T C 1.038398 1.6847e-05
10:43846574 T C 0.035253 2.2095e-05
10:43867139 T C 0.229951 -7.7370e-08
10:43869097 A C 0.429092 -2.5025e-05
10:43871158 A G 0.086738 -5.1697e-05
10:43874179 T C 0.066377 -1.7829e-05
10:43880313 A C 0.062878 3.2291e-06
10:43880649 A G 0.235193 3.9560e-06
10:43888022 C A 0.070133 3.3983e-05
10:43890575 G A 0.068519 -2.3316e-05
10:43897997 G A 0.062388 7.4499e-05
10:43909183 T C 0.590257 -5.9262e-06
10:43917571 G A 0.089929 1.1358e-05
10:43923646 A G 0.045925 -9.8344e-06
10:43923728 A G 1.637532 -7.0033e-06
10:43933241 T C 0.167553 1.4481e-05
10:43963442 A G 0.314582 -2.4973e-05
10:43967500 G A 0.056416 1.9668e-05
10:43968915 C T 1.547753 1.9748e-05
10:43971441 G A 0.062826 3.2757e-05
10:43971579 G T 0.089108 -5.1291e-05
10:43976983 C T 0.428628 1.9081e-05
10:43988273 T C 0.349760 8.3578e-06
10:43988718 A G 1.766547 -4.1868e-06
10:44002739 C T 1.613162 4.0646e-05
10:44002805 A C 0.064420 -1.8686e-05
10:44014299 C T 1.319246 -2.8755e-05
10:44014779 C T 0.081772 -1.9181e-05
10:44015353 C T 0.742664 6.7564e-06
10:44015771 T C 0.518248 3.2945e-05
10:44015891 T C 0.937544 -2.3743e-05
10:44016123 C T 0.035944 -2.7485e-05
10:44016330 C G 0.069337 1.3799e-06
10:44019543 T C 0.020332 -3.8813e-06
10:44021832 C T 1.311862 -1.0082e-05
10:44041142 C T 1.322346 1.3177e-05
10:44049745 T C 0.267648 -2.3448e-05
10:44053013 C G 1.056800 3.3306e-05
10:44055035 A C 1.964043 3.1916e-05
10:44070357 G T 0.056286 1.5603e-05
10:44071222 G T 0.072427 -1.2491e-05
10:44088396 G C 1.242119 -3.5395e-05
10:44089490 G A 0.035392 8.6720e-06
10:44091204 C T 0.055504 -2.9195e-05
10:44096760 C T 0.473637 -1.3193e-05
10:44100867 G T 0.112215 -6.6965e-06
10:44105723 A G 1.876441 -6.4983e-05
10:44107407 C A 0.265476 -4.9065e-06
10:44108129 T C 0.506875 1.8369e-05
10:44109024 C T 0.351030 -3.5791e-06
10:44112245 A G 0.479477 -2.4577e-05
10:44114210 C A 0.091094 -2.6253e-05
10:44124200 T C 0.046636 -3.8336e-05
10:44124901 G A 0.566621 -1.2145e-05
10:44127462 T G 0.919766 2.4824e-05
10:44149046 A G 0.225809 1.6731e-06
10:44151100 C A 0.049759 -4.5650e-05
10:44153978 A G 0.133274 2.6766e-06
10:44157090 T G 0.020669 -5.8643e-06
10:44160271 C A 0.562414 -1.9132e-05
10:44160627 C T 1.486825 6.6258e-06
10:44165055 A G 0.066205 -1.6145e-05
10:44172133 C A 0.750708 2.5524e-05
10:44174579 T C 0.041024 -7.4237e-06
10:44179130 A C 0.052031 7.5803e-05
10:44190893 T C 0.085255 5.7779e-06
10:44201064 T G 0.182127 -2.6162e-06
10:44208251 A G 0.572765 -1.5570e-05
10:44210305 A G 0.249581 3.6626e-06
10:44210656 T C 0.040002 5.0682e-06
10:44233375 A G 0.029144 5.8085e-06
10:44235295 T C 0.046789 -2.4685e-06
10:44240966 A G 0.036629 -7.0777e-07
10:44250690 C T 0.058798 1.5055e-05
10:44252796 A C 0.068568 -9.2611e-06
10:44259462 G A 0.051518 -2.9574e-05
10:44263699 C T 0.035061 2.0774e-06
10:44272879 T C 0.181955 -6.0624e-06
10:44288408 T C 0.186255 -2.3428e-05
10:44291108 T C 0.242600 1.2455e-06
10:44297019 T C 0.145936 -3.7362e-05
10:44304097 C T 0.810879 1.3649e-06
10:44314431 C A 0.326566 1.2887e-05
10:44315843 A G 0.033935 1.2335e-05
10:44317319 A G 0.181270 -4.1331e-05
10:44322048 C T 1.179458 -1.4715e-05
10:44345134 G A 0.090711 8.0593e-06
10:44358550 A G 1.144027 -2.1387e-05
10:44360819 A G 0.032825 -1.4101e-05
10:44362266 A G 0.886127 -3.5470e-05
10:44375635 T C 0.118518 -1.3813e-05
10:44378684 T G 0.045039 -3.1369e-05
10:44380000 C T 0.111721 -2.4279e-05
10:44392564 C A 0.093649 1.0887e-07
10:44392652 T C 0.075543 3.4360e-06
10:44398291 C T 1.213854 1.2513e-05
10:44398862 A G 0.052410 2.3503e-06
10:44404397 A C 0.171480 3.9450e-05
10:44429049 T C 0.023983 -1.7509e-05
10:44429119 G T 1.315225 -5.2323e-06
10:44429319 T C 0.116379 9.8579e-06
10:44437185 C T 0.151567 1.0276e-05
10:44439740 T C 0.085842 9.6326e-07
10:44448756 T C 0.460404 2.0732e-06
10:44449117 A G 0.173519 -2.2681e-05
10:44450060 C T 1.952754 1.3475e-05
10:44452589 C A 0.184431 3.6895e-05
10:44464873 A G 0.058912 -3.5942e-05
10:44465356 A G 0.041066 6.3634e-05
10:44470955 A C 0.106022 -1.9447e-05
10:44473793 T A 1.808951 1.6665e-05
10:44480287 A G 0.042481 -7.7541e-07
10:44482558 T G 0.060197 -1.0297e-05
10:44483355 G C 0.241415 1.4203e-05
10:44483778 T C 0.059272 -1.0601e-04
10:44489626 G A 1.585988 -9.6302e-07
10:44490532 G T 0.166108 2.6369e-06
10:44495877 G A 0.257368 1.1824e-05
10:44500778 T C 0.073180 -7.1801e-06
10:44501501 A C 1.571580 2.4271e-05
10:44512715 G C 0.022107 -1.7651e-06
10:44524675 T C 0.025369 -1.4878e-05
10:44527366 C T 0.518663 5.9329e-06
10:44539913 G T 1.042248 1.5402e-05
10:44568952 C A 0.042546 -1.5206e-07
10:44569965 T C 0.035876 5.4659e-06
10:44579062 T C 0.253204 -4.6105e-05
10:44597898 G A 0.154839 -1.6397e-05
10:44598561 A G 0.115259 3.6545e-05
10:44601052 G A 0.332993 -4.2672e-05
10:44601196 G A 0.061093 -2.8610e-05
10:44608481 A C 0.041741 9.1233e-06
10:44628303 G T 0.296435 -2.7263e-05
10:44631285 A G 0.043786 -7.1179e-06
10:44632262 C T 0.399801 1.0334e-05
10:44640797 G A 0.266083 -5.6905e-06
10:44641066 A G 0.036963 -2.2681e-05
10:44655275 C T 1.007508 -2.2011e-05
10:44660151 T C 0.057299 1.6410e-05
10:44670020 A G 0.021539 -9.5673e-06
10:44676292 A G 0.023104 -9.5554e-06
10:44677014 T C 0.201433 3.6704e-05
10:44677301 C G 0.229743 2.9859e-05
10:44693970 T C 0.036561 -9.9142e-06
10:44697755 T C 0.727562 1.6735e-06
10:44699424 C T 0.051297 1.0522e-05
10:44704776 A C 0.118073 -1.0837e-05
10:44713475 A C 0.403557 -1.3683e-05
10:44732825 C T 0.701884 8.3288e-06
10:44733483 T C 0.050739 -2.5911e-05
10:44735490 A G 0.374971 -2.8983e-06
10:44736560 G A 0.061106 -1.1223e-05
10:44737604 G A 0.040245 -2.1818e-05
10:44738932 A G 0.204510 3.6818e-05
10:44741256 A G 0.207814 1.9388e-05
10:44749854 C T 0.705078 -1.0310e-05
10:44752268 A G 1.293079 1.4255e-05
10:44753867 C T 0.257248 9.7542e-06
10:44754032 A G 0.047568 -5.0651e-07
10:44759215 G A 0.065670 1.2680e-06
10:44775824 T C 0.256018 5.8723e-06
10:44778490 T C 0.067241 -4.8518e-06
10:44781374 C T 0.026340 -2.1789e-05
10:44786833 T C 0.129736 3.6166e-06
10:44794020 T C 0.457415 1.5974e-05
10:44797954 T C 0.091292 7.1634e-06
10:44805674 A C 0.136383 -6.9032e-06
10:44813919 C T 1.961212 2.2693e-05
10:44826084 C T 1.670623 3.2453e-06
10:44828631 C A 0.153015 1.9188e-05
10:44833031 C T 0.229055 1.7878e-05
10:44839865 A G 0.065523 -5.0494e-06
10:44841144 T C 0.540910 3.9158e-06
10:44843882 T C 0.215140 2.9436e-05
10:44845097 T C 0.379119 -3.0611e-05
10:44849540 C T 1.029553 2.0544e-05
10:44851308 C G 0.025730 -3.5205e-06
10:44852120 A G 0.119829 -3.1865e-05
10:44854180 A G 0.276609 1.9472e-05
10:44854913 A G 0.127522 1.2561e-05
10:44855927 G A 0.438459 -1.8038e-05
10:44856642 T C 1.725351 -4.0505e-05
10:44856863 A C 0.336618 -1.8202e-05
10:44857786 T C 1.403924 -2.2457e-05
10:44859151 C T 0.118813 2.1639e-05
10:44861668 C A 1.703887 -3.2132e-05
10:44871739 C A 0.035392 -1.8496e-05
10:44874821 G A 0.062456 -2.8888e-05
10:44876499 C T 0.201553 -4.1789e-05
10:44884401 T C 0.085141 2.7042e-05
10:44887197 T C 0.057062 5.3320e-06
10:44889371 T G 0.413314 7.7159e-05
10:44890879 T C 0.086521 2.4556e-05
10:44893756 T C 1.339546 -2.2924e-05
10:44893830 A G 1.513876 -4.8438e-05
10:44894310 A G 0.557172 -4.4402e-05
10:44894940 A G 0.040411 -2.0701e-05
10:44898607 T C 0.207850 2.4033e-05
10:44907260 A G 0.045708 -2.7423e-05
10:44912793 A G 0.300226 3.5214e-05
10:44914953 A C 0.376324 3.1164e-05
10:44922040 T C 0.264230 1.7323e-05
10:44935055 C T 1.549190 2.9676e-05
10:44952374 T C 0.029884 -1.6085e-05
10:44953571 C T 0.429893 -3.2248e-05
10:44955760 T C 0.035272 7.2929e-06
10:44963072 T C 0.092996 -8.6262e-07
10:44963836 T C 0.142424 -4.9404e-05
10:44968154 C T 0.168673 1.6634e-05
10:44970427 T C 1.551651 2.4544e-05
10:44970597 A C 0.023931 1.4928e-05
10:44996906 T C 1.221868 7.7386e-06
10:45001419 A G 1.670503 -2.1632e-05
10:45002548 G A 0.107596 -3.6766e-05
10:45002658 G A 0.069707 5.8105e-05
10:45005077 C T 0.607615 -1.4733e-05
10:45006398 A G 1.155170 1.0009e-05
10:45006604 T C 0.049827 5.3256e-05
10:45007131 T G 1.042864 -5.0313e-05
10:45012731 T C 0.064624 3.6813e-06
10:45026907 G A 0.892534 1.6716e-05
10:45046299 T C 0.205360 2.0842e-05
10:45057471 T C 0.106067 6.2102e-05
10:45078943 T C 0.284237 3.7204e-06
10:45087072 A C 0.477432 3.1278e-06
10:45099619 C T 0.050427 1.1986e-05
10:45102496 A G 1.893031 -4.7493e-05
10:45119985 T C 0.227133 1.0579e-06
10:45123379 C T 0.942211 -1.7015e-05
10:45123711 C T 0.040849 -1.3693e-05
10:45125718 T C 0.056302 -1.2246e-05
10:45130042 A G 0.033893 -5.3576e-05
10:45141957 G A 0.748361 1.0551e-05
10:45145116 C T 0.072414 -1.9506e-05
10:45147109 G C 1.431698 5.6214e-05
10:45155151 G A 0.074028 9.8738e-07
10:45156416 T C 0.119917 -9.7950e-06
10:45157566 A G 0.107901 -1.5077e-05
10:45161109 T C 0.379577 -1.3186e-06
10:45180993 C T 0.427543 1.3773e-05
10:45182316 G A 0.575930 -7.4925e-06
10:45183009 A T 0.475987 -7.6845e-06
10:45186931 T C 0.195029 -2.3168e-05
10:45192767 T C 0.110160 -6.2056e-07
10:45193851 A C 0.174940 1.1377e-06
10:45196011 T C 0.037538 -3.9060e-06
10:45216607 T A 0.059798 1.7027e-05
10:45221793 T C 0.084135 -1.7796e-05
10:45243317 A C 0.030303 3.6677e-05
10:45247709 T G 0.026811 3.5595e-05
10:45248943 G A 0.966487 -1.4989e-05
10:45249394 A G 0.614529 -4.7581e-06
10:45256309 T C 0.057338 -2.4013e-05
10:45262439 G C 0.086920 1.0290e-06
10:45265699 A G 0.073336 3.6250e-05
10:45271629 C T 0.064780 1.5066e-05
10:45283306 A G 0.077643 -9.6000e-06
10:45307666 G A 0.046743 -8.8292e-06
10:45313372 A G 0.163706 1.7253e-05
10:45314905 C A 0.242249 1.2393e-05
10:45317052 T C 0.467061 1.2155e-05
10:45319654 A G 0.305218 -1.8613e-05
10:45329761 T C 0.027515 9.9788e-06
10:45331473 G A 0.210836 -4.2513e-06
10:45339776 T G 0.088984 -1.6341e-06
10:45343576 A G 0.038132 -1.4928e-05
10:45351872 A G 0.534237 -1.5137e-05
10:45365561 G A 0.532423 -6.5285e-06
10:45368032 C G 0.370024 5.1250e-05
10:45370689 T C 0.309457 1.2674e-05
10:45371060 T C 0.257024 2.3702e-05
10:45374222 A C 0.088118 -5.9890e-07
10:45381307 G A 0.199670 -2.8384e-05
10:45384409 A G 0.370264 5.6014e-05
10:45391707 T C 0.113111 -5.0516e-06
10:45401601 A G 0.044601 5.0229e-05
10:45412166 C T 1.227552 -9.0365e-06
10:45413022 T C 0.081441 -1.5285e-05
10:45425266 T G 1.606155 3.8765e-05
10:45425745 T C 0.366996 6.2740e-05
10:45432156 G A 0.209320 -3.5357e-05
10:45432762 G A 0.866743 9.2050e-06
10:45433145 C A 0.468545 2.1689e-05
10:45443686 T C 0.029729 2.0030e-05
10:45446095 T C 0.066965 1.2432e-05
10:45448049 T C 0.039726 -2.6885e-07
10:45449060 G C 0.788681 -5.5371e-06
10:45453950 C T 0.293147 4.6476e-06
10:45454640 G A 0.769063 -2.3744e-05
10:45458125 T C 0.199485 1.6610e-05
10:45463065 T C 0.113808 6.0376e-06
10:45464035 G A 1.437284 2.0780e-05
10:45467204 C T 0.099861 1.3998e-05
10:45471222 A G 1.284383 9.7349e-06
10:45473317 T C 0.303692 -3.3492e-05
10:45474443 C A 0.045831 1.3526e-05
10:45477080 C T 1.629943 2.9038e-05
10:45478092 G A 0.344470 1.4535e-05
10:45484308 C T 1.400171 4.7442e-05
10:45491258 C A 1.968373 2.2998e-05
10:45496126 A G 0.114208 6.1311e-05
10:45499009 G A 0.115954 5.1594e-05
10:45501305 A C 0.073138 8.1362e-06
10:45521180 C A 0.040157 -8.6290e-06
10:45522320 C T 0.117298 5.1090e-05
10:45537235 A G 1.444545 -1.1697e-06
10:45545476 A G 1.565832 2.3767e-05
10:45548366 G A 1.623410 -1.9837e-05
10:45560014 G A 0.075336 -1.2659e-06
10:45565417 C A 1.474410 -1.7707e-05
10:45573645 A G 0.713043 4.0169e-05
10:45579762 T C 0.046373 -3.8180e-05
10:45589783 A G 1.531157 -1.1889e-05
10:45590406 G A 0.044575 2.6299e-05
10:45590642 A G 0.084671 -2.7587e-05
10:45597857 C T 0.077264 -6.2355e-07
10:45613117 G A 0.074790 4.0632e-05
10:45620335 C A 0.056137 1.4905e-05
10:45621186 T C 1.088923 5.8996e-06
10:45632911 G A 0.082528 1.4411e-05
10:45651372 T C 1.729425 -1.4478e-05
10:45651550 A C 0.028524 -7.9461e-06
10:45665728 T C 0.022575 3.3320e-05
10:45694085 A G 0.801703 2.0545e-05
10:45697020 A G 1.176794 -1.3767e-05
10:45703106 G A 0.022143 -1.5847e-05
10:45706161 A C 0.048405 -6.7943e-05
10:45720368 T G 1.443302 6.8957e-07
10:45722867 T C 0.020381 -1.0988e-05
10:45723458 A G 1.176258 7.9269e-07
10:45742582 T C 0.036785 2.3327e-05
10:45744976 C T 0.037882 2.2231e-05
10:45753266 G A 0.061917 -1.5598e-05
10:45764692 G A 1.218217 3.7973e-05
10:45780460 A G 0.033331 1.2029e-05
10:45781481 G A 0.024172 7.8998e-07
10:45783429 C T 1.220687 3.6130e-05
10:45789879 T G 0.954257 3.4302e-05
10:45797702 C A 0.027388 -2.1213e-05
10:45798283 G A 1.971375 -1.0948e-05
10:45800858 T C 0.849618 2.6839e-05
10:45801335 A G 0.051307 -3.5477e-05
10:45811168 C T 0.048707 -2.0959e-06
10:45816424 G T 0.075459 4.9881e-05
10:45817890 A G 0.098813 9.7783e-06
10:45819509 A G 0.224504 -1.6860e-05
10:45849953 A G 0.219875 -1.2455e-05
10:45850300 G A 1.216763 1.0539e-05
10:45875980 T C 0.318237 -1.2240e-06
10:45879062 A G 0.091091 -7.5383e-07
10:45879606 T C 0.038405 -2.1052e-05
10:45891484 G A 0.785597 4.5651e-05
10:45898356 A C 0.423191 -4.1281e-05
10:45898913 A G 0.022451 1.6168e-05
10:45904061 C G 0.021072 2.9219e-05
10:45912237 C T 0.316393 -3.4555e-05
10:45917542 C T 0.169776 1.7735e-05
10:45918279 T C 1.462602 9.2191e-06
10:45919863 T C 0.057240 4.6223e-05
10:45922730 T C 0.051738 -1.5681e-05
10:45922801 A C 0.092538 -4.7564e-05
10:45924256 C T 1.509361 9.6893e-06
10:45925215 A T 1.000438 4.5655e-05
10:45930281 T C 0.051839 -1.5384e-05
10:45938079 A G 0.027382 -9.3046e-06
10:45941405 T C 0.027758 -9.9103e-06
10:45941499 A C 0.097550 -4.7627e-06
10:45944404 C T 0.044653 3.2398e-05
10:45950807 C T 0.029453 -2.3125e-05
10:45953767 G A 0.632832 1.1225e-05
10:45954290 A G 0.030696 -4.5801e-05
10:45955177 G A 0.101445 -5.9637e-06
10:45958676 A G 0.113867 1.2963e-05
10:45970601 A G 0.040385 -5.7452e-06
10:45983125 T C 0.067315 -3.5130e-05
10:45987515 A G 0.087316 -5.4174e-06
10:45997099 G C 0.087796 -8.8733e-06
10:46001617 A G 0.095924 -3.3488e-05
10:46005065 C T 0.043971 3.3217e-05
10:46010133 C T 0.086534 -1.7374e-05
10:46013277 C A 0.495462 6.8381e-06
10:46019460 C T 0.094548 8.0107e-05
10:46024729 G A 0.635653 1.0929e-05
10:46028959 T C 0.021656 1.7430e-06
10:46030868 G A 0.027239 -4.0611e-06
10:46052917 C T 0.331551 1.0899e-05
10:46054336 C T 0.020676 -4.1636e-06
10:46061206 G A 0.048496 -3.7914e-05
10:46085224 T C 0.038616 -2.8454e-06
10:46111895 A G 0.047094 2.6665e-05
10:46136306 A C 1.327848 2.7070e-07
10:46140766 T C 0.070717 -1.9908e-05
10:46141837 C T 1.090049 1.1696e-05
10:46143958 G T 0.271789 1.0276e-04
10:46148326 C T 0.375779 2.7083e-06
10:46157099 C T 0.070418 -2.1403e-05
10:46163327 C T 0.477136 -4.9169e-06
10:46169204 A G 0.065338 -3.5045e-05
10:46169848 C A 0.295685 -7.9029e-06
10:46208186 A G 0.482275 -6.5424e-06
10:46224381 T C 0.070197 -2.2330e-05
10:46528901 A G 0.069344 -1.9010e-05
10:47087371 A G 0.727305 3.0602e-05
10:47091507 G A 1.271351 -2.5223e-05
10:47536152 G T 0.025048 2.1663e-05
10:47543460 C T 0.041092 3.3878e-05
10:47556040 G A 0.038758 -9.8933e-06
10:47587221 T C 0.064878 4.4159e-05
10:47594623 T C 0.046633 -8.1305e-06
10:47599478 T C 0.079130 5.3278e-06
10:47600184 C T 0.022630 3.4180e-05
10:47606631 G C 0.040187 3.4227e-05
10:47607642 A C 0.039398 -1.7243e-05
10:47607691 A C 0.076241 6.2550e-06
10:47608802 T C 0.114454 6.5046e-06
10:47612294 G A 0.186833 -7.3099e-06
10:47618365 A G 0.056208 -2.4365e-05
10:47620300 A G 0.031387 -1.7755e-05
10:47623492 T C 0.220469 -1.8855e-05
10:47628892 T C 0.078692 4.2728e-06
10:47634745 T C 0.133024 2.2408e-05
10:47635443 G A 0.031517 -2.2826e-05
10:47636169 A C 0.077978 2.3765e-05
10:47654624 T C 0.065459 4.0705e-06
10:47659716 A G 0.061973 -4.9819e-07
10:47660466 A G 0.027943 1.0516e-05
10:47673546 A G 0.095375 3.5373e-05
10:47678244 G T 0.114250 -1.6290e-05
10:47684765 C T 0.592633 1.1088e-05
10:47701362 C T 0.052102 2.3813e-05
10:47703946 C T 0.275035 1.7752e-05
10:47966214 A C 1.325131 -2.0427e-05
10:48003992 T C 0.875399 -1.3346e-05
10:48005276 G A 0.220547 5.2814e-06
10:48312762 G A 0.076511 1.0428e-05
10:48319376 A G 0.577403 1.4588e-05
10:48320402 C T 0.419140 3.5036e-07
10:48323395 C T 0.317260 -1.2026e-05
10:48324245 A G 0.145189 -3.8054e-05
10:48326282 G A 0.436619 -3.9768e-05
10:48327604 A G 0.069821 7.4637e-06
10:48327867 T C 0.266012 -1.0788e-05
10:48339106 A C 0.132722 1.3974e-05
10:48340623 A G 1.068097 -2.2510e-05
10:48341334 G T 1.891239 -1.8952e-05
10:48342670 T C 0.033997 -1.2392e-05
10:48357300 T G 0.027443 6.1662e-05
10:48359864 G A 0.250052 2.4023e-05
10:48366736 T C 0.956889 -1.9281e-05
10:48369727 A G 0.094282 2.3895e-05
10:48370101 G A 0.231041 3.2906e-06
10:48371277 T C 0.259721 1.9688e-05
10:48372645 C T 0.059639 -8.5702e-06
10:48384075 C T 0.158380 -3.7530e-05
10:48387980 A G 0.052784 6.3943e-06
10:48399521 C G 0.035061 -4.9076e-06
10:48400458 T C 0.394202 6.2213e-06
10:48402818 C T 1.764369 -9.1641e-07
10:48403781 A G 0.034626 -1.1393e-05
10:48406227 T C 1.220226 1.8150e-05
10:48407088 T C 0.038671 -7.9577e-06
10:48408289 C T 0.121933 -4.6835e-05
10:48411796 T G 0.230080 -2.6153e-05
10:48414570 G A 1.869102 7.2269e-06
10:48420192 A G 0.341824 2.6658e-06
10:48422848 A G 0.057737 -1.6575e-06
10:48426891 A C 0.348858 7.3865e-06
10:48427639 G A 0.023613 -1.7667e-05
10:48431110 G T 1.594307 3.3343e-05
10:48436242 C T 1.596628 2.1312e-05
10:48440082 G A 0.084674 -2.4275e-05
10:48442894 G A 0.532968 -1.6095e-05
10:48443093 A G 0.556172 -2.4109e-05
10:48445554 A G 1.963439 1.8783e-05
10:48447437 T G 0.058376 1.4222e-05
10:48449174 T C 0.034260 -3.0390e-05
10:48450392 C T 0.640190 -2.8845e-05
10:48450729 G A 0.053047 -3.0875e-05
10:48451786 A G 0.196755 3.1772e-05
10:48453151 T C 0.042825 -1.5046e-05
10:48453280 A G 1.723004 3.5255e-06
10:48455837 T C 0.361088 3.1944e-05
10:48461026 A G 0.067526 -1.7650e-05
10:48472191 G A 0.084710 -1.5410e-05
10:48477559 C T 0.027447 7.6380e-06
10:48479761 T C 0.093155 -6.6779e-06
10:48482576 C G 1.592292 -6.6321e-06
10:48485288 C T 0.243245 3.8781e-05
10:48485976 G A 1.142570 3.7823e-06
10:48487554 C T 0.122105 -2.4022e-05
10:48488887 A G 0.095090 -1.1429e-05
10:48489065 A G 0.022328 4.8227e-07
10:48489541 C T 0.408805 4.3777e-05
10:48493811 C T 0.592246 1.1738e-05
10:48494336 C A 0.691367 -6.1504e-05
10:48494364 A G 0.087712 1.2870e-05
10:48496354 A G 0.055617 3.9546e-05
10:48497586 T G 0.055429 -2.1295e-05
10:48499927 A C 0.051807 -1.5916e-05
10:48501995 T G 0.041657 -8.2298e-06
10:48505778 T C 0.987640 8.2100e-05
10:48511877 T G 0.842506 7.7417e-05
10:48516583 G A 0.021653 2.2437e-05
10:48524247 A C 0.685710 1.4711e-05
10:48528485 C T 1.226675 -1.4886e-05
10:48528502 C T 0.064004 4.5066e-07
10:48529682 C T 0.106794 -9.7633e-06
10:48529707 T C 1.947856 1.6271e-05
10:48530557 C G 1.927141 4.6875e-05
10:48534880 T C 0.799804 1.4505e-05
10:48541256 A G 1.923762 4.5974e-05
10:48541779 T C 0.062495 1.3552e-05
10:48542740 A G 0.020653 2.2740e-05
10:48543126 G A 0.237903 3.9268e-06
10:48545293 T C 0.359777 -2.1171e-05
10:48545686 T G 0.683788 3.5013e-05
10:48554303 T G 0.045915 2.8947e-05
10:48561679 A G 0.040589 1.0309e-05
10:48582944 C T 0.025353 6.3265e-06
10:48583478 T C 1.641229 -9.6975e-06
10:48590354 A G 0.172162 -2.1697e-06
10:48591872 A G 0.043247 8.4246e-06
10:48594291 G A 1.556903 -7.9287e-06
10:48596141 G C 0.107914 -3.3806e-05
10:48598133 T C 0.089280 2.5417e-05
10:48602195 A G 0.024931 7.5896e-06
10:48611773 T C 0.691507 -2.0119e-06
10:48614921 A G 0.036191 2.9715e-05
10:48615461 C T 0.050995 -1.3410e-05
10:48623196 G A 0.083285 2.5886e-06
10:48625324 C A 1.241184 -3.4186e-05
10:48629311 T C 0.073064 -5.0634e-06
10:48631327 A G 0.077264 1.2985e-05
10:48631361 T C 0.044030 -1.7726e-05
10:48636891 G T 1.964669 -9.9277e-06
10:48639880 G A 0.990019 2.0153e-05
10:48642321 C T 0.834213 2.3888e-05
10:48643209 T C 1.185304 -2.7140e-06
10:48645212 A C 0.148328 -3.6785e-06
10:48645628 A T 0.023243 -1.4838e-05
10:48648356 A C 1.769602 -1.3927e-05
10:48653495 T C 0.187109 -5.0492e-05
10:48654942 T C 1.156413 1.3205e-05
10:48656220 G C 0.063229 -1.2044e-05
10:48662162 G A 0.227831 -1.5378e-05
10:48663854 G A 0.032056 3.8634e-05
10:48663862 T C 0.105665 2.8651e-06
10:49389758 T C 0.407484 4.8887e-05
10:49390308 A G 1.217188 1.2872e-04
10:49394928 G A 0.040105 -6.4971e-06
10:49397690 A G 0.022614 1.6412e-05
10:49403140 C T 0.542686 1.7248e-05
10:49404479 T C 0.193799 2.3410e-05
10:49411559 T C 0.122199 -2.5030e-05
10:49412577 T C 0.043069 1.9772e-05
10:49418470 A G 0.079841 -2.6068e-05
10:49420008 C T 0.456272 1.8876e-05
10:49424022 T C 0.078036 2.2994e-05
10:49426600 C G 0.033974 2.0989e-06
10:49427090 A G 0.021731 2.7382e-05
10:49433015 A G 0.812472 -9.5082e-06
10:49433758 A G 0.028849 1.6282e-05
10:49446236 T C 0.040449 2.0160e-05
10:49446325 T G 0.063404 -1.3562e-05
10:49449085 C T 0.034123 -8.1255e-06
10:49449627 T G 0.245365 6.9153e-06
10:49455314 A G 0.133624 2.6165e-05
10:49483224 T C 0.149263 3.5091e-05
10:49484481 G C 0.169137 1.0398e-05
10:49491047 G A 1.192955 1.1997e-05
10:49491942 C T 1.124020 6.1033e-06
10:49492614 T C 0.076173 -9.8285e-06
10:49500504 G A 1.942500 -1.9002e-05
10:49503002 T C 0.138642 -1.8703e-05
10:49503802 C T 0.020637 -1.1701e-06
10:49510814 C T 0.211255 -5.6566e-06
10:49511627 T C 0.933016 1.8859e-05
10:49518130 A G 0.159367 8.2531e-06
10:49518363 A G 0.049564 -3.0335e-06
10:49529761 A T 0.139794 -4.7992e-05
10:49538435 C T 0.134169 -1.5679e-05
10:49564486 A G 0.022805 -1.0314e-05
10:49571350 A C 0.093957 2.7340e-07
10:49574575 A G 0.040995 -1.1108e-06
10:49578487 C A 1.118229 7.8722e-06
10:49607750 A G 0.278622 -4.5444e-05
10:49612716 G T 0.076975 -1.5137e-05
10:49613797 A G 0.050229 -6.6511e-06
10:49626368 A G 0.490808 -1.9334e-05
10:49627912 G T 0.261156 9.3937e-06
10:49629485 C G 0.034604 1.0044e-06
10:49652090 C T 0.717126 -1.3828e-05
10:49655567 G A 0.096073 -3.3101e-06
10:49657551 T C 0.073671 -2.1827e-05
10:49658842 G C 0.023909 2.1816e-05
10:49660694 A G 0.222235 8.9967e-06
10:49661883 G A 0.339637 1.6672e-05
10:49678018 C T 0.234190 -8.9335e-06
10:49683413 T C 0.035788 8.3861e-06
10:49690653 C T 0.054215 -2.6532e-05
10:49695173 G A 1.814952 3.3546e-05
10:49703242 G T 0.588442 -1.3063e-05
10:49707061 A G 0.379528 1.3282e-05
10:49720644 G A 0.487624 -5.3676e-06
10:49730982 A G 1.830850 -1.2231e-05
10:49735563 T C 0.881342 2.0799e-06
10:49736674 T C 0.323700 -3.2816e-06
10:49743008 G A 0.550602 -7.3028e-06
10:49753956 T C 0.028278 -1.8285e-05
10:49758116 C A 0.102928 1.8335e-06
10:49761146 T C 0.139882 4.6928e-05
10:49765168 A G 0.310875 1.7609e-05
10:49765286 A G 0.366071 -9.3991e-06
10:49770816 C T 0.221008 -2.3263e-05
10:49772697 T C 0.048609 4.3289e-06
10:49775261 T C 1.279333 2.8791e-05
10:49781341 G A 0.630985 -3.5625e-05
10:49788293 C T 0.021721 -1.4015e-05
10:49788358 C T 1.011753 -3.5729e-05
10:49795566 A G 0.120605 1.7247e-05
10:49798033 T C 1.308506 -1.1382e-06
10:49807631 A C 1.356791 3.5520e-05
10:49810853 T C 0.489682 -1.0615e-05
10:49813471 C A 0.056851 -5.4272e-06
10:49814057 T C 0.086745 4.4747e-05
10:49818324 T C 0.204393 3.4390e-05
10:49818441 T C 0.951605 2.5557e-06
10:49818668 A G 0.531533 -8.3697e-06
10:49823349 A G 0.613967 -1.4087e-05
10:49829983 C T 0.971732 -1.3760e-05
10:49834326 T G 1.016882 8.6575e-07
10:49856744 T C 0.028291 3.3725e-05
10:49862342 G A 0.190842 -1.1112e-05
10:49862652 C T 1.325180 3.4594e-06
10:49866099 G A 0.127954 4.7777e-05
10:49866788 A G 0.049986 -1.2672e-05
10:49871617 G A 0.445457 -1.3058e-05
10:49876324 T C 0.115188 -2.0133e-05
10:49878790 C A 0.179144 7.6033e-06
10:49881538 G A 0.202286 4.2531e-05
10:49886813 T C 0.689930 2.0037e-05
10:49890875 C A 0.106739 1.5701e-05
10:49895647 G T 0.059798 -3.5609e-05
10:49900195 G T 1.448229 1.5453e-05
10:49903711 T C 0.020997 -1.8557e-05
10:49903921 A G 0.081353 -1.0408e-06
10:49905573 T C 0.053137 -7.7188e-06
10:49907243 C T 0.139746 -1.1236e-05
10:49908784 T C 0.561732 4.0893e-06
10:49910599 C T 0.057630 8.6591e-06
10:49911132 A G 0.044912 -1.1917e-05
10:49911357 A G 0.091370 -1.8045e-05
10:49911701 A G 0.170805 -1.1000e-06
10:49920683 A G 0.050047 5.0376e-05
10:49922991 T C 0.047655 2.3187e-05
10:49924919 A C 0.125029 3.5889e-06
10:49925611 T C 0.432571 -3.0663e-05
10:49929331 A G 0.036152 -8.3653e-06
10:49930972 C T 0.213007 8.6578e-06
10:49931845 C T 1.333165 -2.9180e-06
10:49933146 C A 1.239841 3.8658e-06
10:49933488 A C 1.151914 -2.1233e-05
10:49933974 C T 0.136201 2.5123e-05
10:49934020 A G 0.020062 1.1045e-05
10:49936336 T C 0.651324 -1.0666e-05
10:49938285 C A 0.052563 -1.2747e-05
10:49938524 C T 0.246910 8.3443e-06
10:49939988 T C 0.052527 5.4547e-06
10:49942050 T A 0.032254 -2.3619e-05
10:49944268 G T 0.198051 -1.3076e-05
10:49946318 G T 0.163018 1.5554e-05
10:49954594 A C 0.033890 -1.5257e-05
10:49958535 C T 0.126672 -5.0950e-06
10:49968085 T C 0.083028 1.4279e-05
10:49968648 T C 0.606392 -1.5164e-05
10:49969524 A G 0.058912 -2.8608e-05
10:49973070 C G 0.058960 3.2216e-08
10:49973323 G A 0.136497 1.8123e-05
10:49975771 T C 0.045896 3.3019e-05
10:49976066 A C 0.121959 2.2490e-05
10:49977285 C T 0.466562 1.4045e-05
10:49977882 A G 0.863782 -7.7529e-06
10:49984690 A G 1.491077 3.1642e-05
10:49985110 T C 0.112426 -7.1779e-06
10:49998780 A G 0.094859 -2.1286e-05
10:49998824 T C 0.166910 1.0456e-05
10:50002105 C G 0.084054 1.5077e-05
10:50002222 G A 0.342863 -3.9803e-05
10:50004372 T C 0.093960 -2.5792e-05
10:50010018 T C 0.439297 -6.6208e-05
10:50013402 C T 0.606129 -4.2840e-05
10:50014328 G A 0.311401 -3.6496e-06
10:50014917 C T 0.733719 -5.3652e-05
10:50018765 A G 0.061271 1.1181e-05
10:50019435 C T 1.910775 8.2810e-06
10:50021046 T C 0.022792 3.9981e-05
10:50025396 A G 0.731259 -1.4810e-05
10:50025446 T G 0.229600 -2.5552e-05
10:50026020 G A 0.974666 -2.8678e-05
10:50028308 T C 0.139275 -1.8987e-05
10:50029121 T C 0.047944 -1.4142e-05
10:50031145 G A 0.485991 -1.5085e-05
10:50038800 G A 0.976854 -2.5309e-05
10:50038878 C G 0.144144 -1.8428e-05
10:50040722 A C 0.256401 5.4036e-06
10:50041680 T C 0.048859 -1.8594e-05
10:50047563 T C 0.029440 2.5714e-06
10:50056819 A G 0.080828 -2.1843e-05
10:50060369 A G 0.024454 -5.6986e-06
10:50068415 T C 0.073148 -8.7638e-06
10:50078117 A G 0.665401 -3.1567e-05
10:50086567 T C 0.047185 -1.3010e-05
10:50092825 T C 0.033740 -2.6428e-05
10:50098214 T C 0.074862 -2.1752e-05
10:50098739 C G 0.146173 -1.6129e-05
10:50098740 A T 0.085836 -2.3996e-05
10:50099480 A C 0.033374 1.5879e-05
10:50111346 A G 0.036379 -4.2845e-06
10:50119054 G A 0.917004 -6.4863e-06
10:50119116 C T 0.051949 -5.8641e-07
10:50119149 C T 0.117035 1.5208e-05
10:50119379 C T 0.632248 -1.3469e-05
10:50121454 A G 0.125091 -8.6602e-06
10:50121785 A G 0.039813 1.0548e-05
10:50121964 A G 0.038151 6.4415e-06
10:50122109 T C 0.252467 1.1458e-05
10:50122181 A C 0.653748 -1.3741e-06
10:50124080 A C 0.790609 -4.3907e-06
10:50125944 C T 0.624312 1.1126e-05
10:50127382 A G 0.066442 -2.2263e-05
10:50132639 T G 1.209833 -3.3065e-06
10:50135711 G A 0.041595 4.0135e-06
10:50139007 C G 0.176417 -1.8621e-05
10:50139215 A G 1.714471 2.0266e-05
10:50139535 A G 0.043900 -8.9668e-05
10:50141004 C G 0.562878 9.0043e-06
10:50141332 A G 1.884562 -2.1720e-05
10:50141668 C T 0.098368 1.7445e-05
10:50149432 A C 0.020153 -2.6861e-06
10:50151159 C T 0.044156 3.0999e-05
10:50151575 T C 0.030842 5.4318e-05
10:50171949 T C 0.061538 -9.3763e-06
10:50175604 A G 0.127155 -7.1299e-06
10:50175821 C A 1.047899 1.0728e-06
10:50177998 A G 0.075177 8.7199e-07
10:50183042 A G 0.119352 -4.7561e-05
10:50183737 C T 1.879856 4.8023e-05
10:50188592 A G 0.027018 3.1807e-07
10:50191089 A G 0.116350 4.5862e-05
10:50195284 T C 0.089234 -7.8960e-06
10:50197199 C A 0.062511 -1.5003e-05
10:50197994 A C 0.874903 5.3809e-06
10:50209121 A C 0.503882 -2.1669e-06
10:50209441 A G 0.082139 4.9693e-06
10:50211209 C T 1.280287 -2.1971e-05
10:50219993 G A 0.049148 1.8237e-05
10:50224766 T C 1.614396 -3.7959e-05
10:50226804 A C 0.490967 1.7252e-05
10:50244183 A G 0.211404 3.8620e-06
10:50244273 T C 0.078085 1.4546e-05
10:50251101 C T 1.794306 -4.1485e-05
10:50251896 T C 0.066179 1.7021e-05
10:50253711 T C 0.144712 3.3817e-05
10:50253839 T C 0.050015 -2.3965e-06
10:50292810 C G 0.027989 -2.0955e-05
10:50298474 T C 0.064147 1.9869e-05
10:50307461 T C 0.332749 4.9081e-06
10:50311341 G A 0.217724 9.4820e-06
10:50315893 G A 0.787596 1.3576e-05
10:50316586 T C 0.064540 -1.7591e-05
10:50319387 A G 0.784808 1.8191e-05
10:50332840 C T 0.033630 3.7527e-05
10:50332930 A G 0.190978 -1.6431e-05
10:50338992 A G 0.117525 1.8992e-06
10:50345140 G A 1.200511 2.1247e-05
10:50346307 G A 0.022954 1.8162e-05
10:50349605 T G 0.028674 5.2970e-05
10:50349716 G A 0.087361 -6.4927e-05
10:50350183 C T 0.621368 -8.6985e-06
10:50351704 T C 0.428611 1.8628e-06
10:50358493 A G 0.051122 -2.3471e-05
10:50358852 T C 0.072684 -2.2648e-05
10:50365581 G A 0.111345 -6.1700e-07
10:50365667 G T 0.577858 4.3413e-05
10:50369688 A G 0.041238 6.7058e-06
10:50370101 T C 0.090046 7.6483e-06
10:50373832 A G 0.021909 -2.7355e-06
10:50374930 T C 0.445149 1.5272e-05
10:50376004 G A 0.074401 -3.2542e-05
10:50376942 C T 0.598043 1.7274e-05
10:50377251 A C 0.066650 -1.5105e-05
10:50378351 T G 0.672019 3.3386e-06
10:50378449 A G 0.134416 3.9646e-05
10:50379136 T C 0.590117 -1.8343e-05
10:50380033 T C 0.461151 -2.3801e-06
10:50384547 T C 0.717899 -7.6568e-06
10:50386498 G A 0.672873 1.6644e-05
10:50387056 A G 0.192156 -1.9218e-05
10:50388598 T C 1.925174 3.3603e-05
10:50393013 T C 0.676988 3.1674e-05
10:50393251 A G 0.035970 2.5883e-05
10:50401982 A G 0.074969 -2.8361e-05
10:50411159 A G 0.115282 -1.6766e-05
10:50414102 G A 0.028459 5.0879e-05
10:50418927 G A 1.427031 1.1634e-05
10:50421139 C T 0.434739 -2.0006e-05
10:50423250 G A 0.444977 -1.5722e-06
10:50426361 T C 0.796837 4.0383e-05
10:50430027 T C 0.174369 3.8865e-06
10:50439574 A C 0.053206 1.2383e-05
10:50447452 G A 0.071720 -2.8099e-05
10:50450453 A G 0.063696 2.6327e-05
10:50453933 A G 0.120417 -2.1316e-05
10:50460376 A G 0.115129 -7.9670e-05
10:50460557 T C 0.183788 -2.7367e-05
10:50468666 G A 0.023376 -2.1938e-05
10:50470330 G A 0.161606 2.7884e-05
10:50472780 A G 1.531030 8.2869e-05
10:50476193 A C 1.775866 2.1445e-05
10:50482300 T C 0.128317 -4.3526e-05
10:50492097 G A 0.060875 3.6609e-06
10:50496617 T C 1.880619 2.3548e-05
10:50499834 G A 0.020053 1.7116e-05
10:50504845 T C 0.041683 1.3841e-05
10:50508228 A G 0.318435 -4.7483e-05
10:50513443 T C 0.145553 5.9690e-05
10:50514253 A G 0.355970 -5.4965e-06
10:50518351 T C 0.942137 1.6310e-05
10:50521254 A G 0.029472 2.5046e-05
10:50523748 G C 0.068669 -1.2702e-06
10:50528599 G A 0.133452 -2.3642e-05
10:50530724 G A 0.020355 1.8984e-05
10:50531137 T A 0.023156 7.5239e-06
10:50531214 G C 0.106126 -9.1442e-06
10:50531972 C A 0.346966 -1.8047e-05
10:50533237 A G 0.347466 -2.5517e-05
10:50533386 T C 0.055896 -1.2129e-05
10:50534350 A G 0.250915 3.2170e-06
10:50534599 A G 0.897649 2.8623e-06
10:50534862 C T 0.660003 -4.7741e-05
10:50538068 C G 1.649960 1.2556e-05
10:50538367 A G 0.085654 1.6107e-06
10:50542358 T C 0.998260 -1.1699e-05
10:50546999 G A 1.134955 -2.2571e-05
10:50549116 T C 0.027898 -1.6711e-05
10:50554213 T C 0.090370 2.7938e-06
10:50555799 G C 0.191095 1.0523e-04
10:50568273 C T 1.200319 1.1151e-05
10:50576633 T C 0.243586 -3.8556e-06
10:50578746 A G 0.180721 4.7742e-05
10:50592953 T C 0.100030 -4.1029e-06
10:50612261 A G 0.080636 -5.8433e-06
10:50614964 C G 1.001337 -1.8846e-05
10:50618348 G T 0.164466 4.5336e-06
10:50623216 G A 1.752256 2.4633e-05
10:50624085 G A 1.065481 1.0801e-05
10:50627519 A G 0.107154 1.9112e-05
10:50633805 T C 0.171389 -3.0041e-05
10:50634165 G C 0.056117 5.0861e-06
10:50637535 T C 0.032147 -2.3051e-05
10:50637770 G A 0.146607 -2.1412e-05
10:50638140 C T 0.097949 -2.4278e-05
10:50668313 C T 0.023088 -6.3776e-06
10:50669892 A T 0.041508 -1.6304e-05
10:50680845 C T 0.082353 -1.6633e-05
10:50681033 A G 0.843915 -4.2170e-05
10:50685177 T C 0.043634 2.9541e-05
10:50691733 A G 0.040164 -3.8968e-05
10:50704091 G C 0.184509 -1.2541e-05
10:50710401 T C 0.122358 -2.6495e-05
10:50714435 A G 0.214429 3.3808e-05
10:50717586 T C 0.335891 9.3581e-06
10:50732139 T C 0.035685 -6.2160e-06
10:50732280 T C 0.334557 8.4859e-06
10:50734686 T C 0.051557 -8.6424e-06
10:50734862 A G 1.035996 -3.0843e-05
10:50740600 T C 0.120534 -2.4613e-05
10:50740876 C G 1.479042 2.0137e-06
10:50741180 A G 0.392089 3.6478e-05
10:50744306 A G 0.187385 1.1726e-05
10:50747539 C G 0.849244 -3.6090e-05
10:50749740 T C 0.383657 1.0383e-05
10:50751024 C T 0.035237 1.5872e-06
10:50766496 G A 1.239467 -1.0402e-05
10:50768596 G T 1.231174 -2.3321e-05
10:50770632 G A 0.585836 3.9900e-05
10:50779645 C A 0.919971 -3.9372e-05
10:50785937 G A 0.190858 1.6292e-05
10:50786698 T G 0.087582 -8.6579e-06
10:50791675 T G 0.261231 3.8274e-05
10:50801342 C T 0.199657 -1.7867e-05
10:50801368 T C 0.308321 1.5375e-05
10:50803591 A G 0.020559 -1.9109e-06
10:50806587 A G 0.153829 -1.7290e-05
10:50807445 C G 0.041527 -1.0724e-06
10:50814006 C T 0.023844 -9.3920e-06
10:50815871 C T 0.177527 -1.6317e-05
10:50816943 T C 0.405482 1.1398e-05
10:50821191 T G 1.550723 -1.1910e-05
10:50821243 A G 0.061515 1.0636e-05
10:50823981 T C 0.206610 1.9011e-05
10:50824106 T C 0.024707 2.7026e-05
10:50824619 A G 0.516856 -7.2721e-05
10:50825318 C T 0.717405 1.1860e-05
10:50829480 A G 0.114610 -9.3743e-07
10:50829613 A G 0.034377 8.6256e-06
10:50829893 T G 0.062583 -1.7386e-05
10:50830171 T C 0.131988 1.6860e-05
10:50833839 A G 0.381092 4.4233e-05
10:50834978 G A 0.826702 9.7138e-05
10:50835264 A G 0.639411 9.1679e-05
10:50835967 A C 1.959369 3.1978e-05
10:50839567 T C 0.021289 1.8061e-06
10:50840661 C A 1.974881 6.6497e-06
10:50841704 T C 1.864516 2.3016e-05
10:50842024 T C 1.060726 5.0597e-05
10:50849342 G T 0.775535 -6.0692e-05
10:50850860 C T 0.067383 -2.6774e-06
10:50850921 G A 0.298317 1.2274e-05
10:50853192 C T 0.154238 1.9241e-06
10:50854637 A G 0.046321 2.3570e-06
10:50858346 C T 0.947534 -2.8986e-05
10:50863083 C A 0.903995 -6.1989e-05
10:50863188 A G 0.023626 -6.2433e-06
10:50871492 C T 0.032546 3.9778e-05
10:50872246 G A 1.820081 -8.3021e-06
10:50876924 A G 0.027684 -4.0459e-05
10:50879878 A G 0.638895 5.3249e-05
10:50885301 A G 1.770325 -3.5886e-05
10:50896333 T C 0.808532 4.2142e-05
10:50900638 G A 0.928118 -6.9797e-05
10:50902684 T C 0.937667 9.0583e-05
10:50903475 C T 1.865973 1.3654e-05
10:50909264 T C 0.918419 -6.9800e-05
10:50914810 T C 0.022860 -2.7432e-05
10:50916484 G A 1.865376 -2.5292e-05
10:50916542 T C 0.946846 4.0042e-05
10:50948104 A G 0.042423 -3.1213e-05
10:50950976 A G 0.359618 5.3798e-06
10:50951259 C T 0.948382 -3.2686e-05
10:50952101 G C 0.101283 3.1536e-05
10:50953036 C T 1.378525 -1.8434e-05
10:50964656 A G 0.373033 3.7258e-05
10:50977370 T C 0.060012 2.7642e-05
10:50981186 A G 0.367476 3.1661e-05
10:50985985 A G 0.039550 -2.7378e-05
10:50989330 G A 0.049314 -2.0173e-05
10:50991900 C A 0.966354 -1.3571e-05
10:50993053 T C 0.027184 -2.2828e-05
10:50993437 G A 0.168173 -2.7167e-07
10:51021509 C A 0.637208 -9.0536e-06
10:51023864 C T 0.041034 -2.6878e-05
10:51038547 T C 0.046782 2.2042e-05
10:51047944 A G 0.044017 -1.0267e-05
10:51049548 A G 0.862202 -5.2198e-06
10:51051329 C T 0.544867 -5.3907e-07
10:51095334 G A 0.150119 -6.0788e-06
10:51106059 C A 0.036561 -2.1753e-05
10:51122366 T C 1.110313 -3.1003e-06
10:51126485 G A 0.631819 -5.1434e-06
10:51496796 T C 1.149097 -3.1817e-07
10:51497296 C T 0.075060 1.8270e-05
10:51515459 A G 0.076498 -1.6309e-05
10:51515743 C T 0.054997 -3.4630e-06
10:51523918 T G 0.022279 3.0648e-05
10:51524971 T C 1.101981 -2.0543e-05
10:51527071 T C 0.059084 2.4263e-05
10:51530505 A G 1.086219 -1.7978e-05
10:51533289 A G 0.040664 3.3417e-05
10:51541635 G A 0.117986 1.7262e-05
10:51542120 T C 0.042491 2.0401e-05
10:51543344 C T 0.855519 4.9389e-06
10:51544788 T C 0.048665 1.7359e-05
10:51549314 T C 0.393900 2.5493e-07
10:51549496 C T 1.221025 -7.1797e-05
10:51549533 G T 0.025814 -1.2743e-05
10:51550945 G A 0.193328 -1.4698e-05
10:51553065 G A 0.298613 -2.9715e-05
10:51553565 A C 0.056997 5.6114e-06
10:51558125 C T 0.748883 -7.5687e-06
10:51559936 C T 0.665203 -2.3125e-06
10:51563700 G A 0.710924 5.9530e-06
10:51568378 G T 0.843129 -3.7737e-05
10:51573474 A G 0.141985 2.2309e-05
10:51573788 C T 0.841146 -3.3747e-05
10:51574606 C T 0.560580 -8.6684e-06
10:51579413 T C 0.281063 -3.1017e-05
10:51582894 T C 0.220573 5.8431e-06
10:51586233 A G 0.025837 -8.9735e-06
10:51594462 C T 0.678657 2.5859e-05
10:51739867 G A 0.541887 4.5294e-06
10:51755280 G A 0.149970 -2.5282e-06
10:51779747 G T 0.887509 5.0432e-06
10:51785728 T G 0.050265 -3.9543e-05
10:51785777 A G 0.313323 4.4302e-06
10:51786591 G C 0.079117 -9.6841e-07
10:51787804 A G 0.269449 -3.4258e-05
10:51797239 T G 1.201368 2.3128e-06
10:51805248 A G 0.461086 5.0626e-06
10:51816767 T C 0.298684 1.4026e-05
10:51827934 A G 0.879801 6.4278e-06
10:52005417 A C 0.153641 -1.0228e-05
10:52009061 T C 0.603782 2.4744e-05
10:52009648 G A 0.947739 -1.3380e-05
10:52013434 C A 1.754752 1.8839e-05
10:52017680 A G 1.607602 1.7121e-05
10:52019971 A G 0.023211 1.0344e-05
10:52022133 T G 0.046419 6.3177e-06
10:52031007 T C 0.029703 3.1576e-05
10:52031278 A G 0.604159 3.2250e-05
10:52032084 G A 1.218996 -7.3125e-05
10:52036219 G A 0.030264 -4.1438e-06
10:52036455 A G 0.601458 -2.0508e-05
10:52038589 A G 1.942611 -2.0503e-05
10:52039681 C T 0.220642 -5.2425e-06
10:52043987 C T 1.868992 -1.9995e-05
10:52045716 C T 0.074118 3.0966e-06
10:52046848 T C 0.507173 -3.0108e-06
10:52050045 T C 0.067929 -2.2218e-06
10:52053870 G A 0.022416 3.9493e-05
10:52054268 A C 0.067052 2.6540e-05
10:52060816 C T 0.075537 -5.2620e-05
10:52067157 C T 0.043439 2.5222e-05
10:52067937 T C 0.059551 -3.9994e-06
10:52068298 T C 1.057886 1.4002e-05
10:52075832 A G 0.043627 2.6179e-05
10:52079230 C T 0.053446 6.2565e-07
10:52083060 G A 0.492548 1.4433e-05
10:52088004 T C 0.732388 1.9923e-05
10:52093097 C T 0.250617 -3.2403e-06
10:52094616 T G 0.372030 2.5635e-06
10:52098186 C T 0.409341 -3.0779e-05
10:52098379 G A 1.035039 -2.4964e-05
10:52103707 G A 1.051508 -2.7892e-05
10:52119297 C T 0.671805 1.6252e-06
10:52127483 T C 0.729668 -2.2652e-05
10:52136162 C T 1.400399 -1.0811e-06
10:52145417 T C 0.023191 3.2018e-06
10:52148399 G A 0.029991 3.8923e-05
10:52150006 T C 0.066371 -4.4762e-06
10:52156286 A G 0.082012 1.7866e-05
10:52158925 C T 0.044964 1.7577e-05
10:52183046 A G 0.582535 1.4543e-05
10:52183668 G T 0.031134 -2.8222e-05
10:52186246 G T 0.025691 -3.7560e-06
10:52186476 T C 0.464718 -1.1356e-06
10:52194090 G C 0.458590 -6.2231e-08
10:52209580 T C 0.031734 -1.1270e-05
10:52211671 C T 0.118846 6.9267e-06
10:52212309 A G 0.539255 1.0843e-05
10:52220246 A G 0.249130 6.7068e-05
10:52228709 T C 0.036308 1.7601e-06
10:52232747 C T 1.665333 2.1730e-05
10:52258592 A G 0.032715 -1.4121e-05
10:52259596 A C 0.059889 -7.9565e-05
10:52264437 T C 0.025808 5.5588e-06
10:52265953 T C 0.024964 -1.6281e-06
10:52267005 A G 0.043322 1.7721e-05
10:52282255 G T 0.094067 -3.3163e-07
10:52283600 G A 0.172308 -5.0782e-05
10:52291770 A G 0.385474 -3.6080e-05
10:52298383 G A 0.156527 -2.8939e-05
10:52309703 T C 0.553131 2.1005e-05
10:52315019 T C 0.401976 -2.5463e-05
10:52322859 G T 0.624438 6.4563e-06
10:52325713 C T 1.681546 1.3004e-05
10:52343530 T C 0.062690 -2.9742e-05
10:52347599 C T 0.425784 -4.9363e-06
10:52350006 T C 0.402580 6.2098e-05
10:52366631 G T 0.068630 2.0066e-05
10:52370833 C T 0.095736 -1.2156e-05
10:52370918 C T 0.095726 -3.6297e-05
10:52373132 G A 0.024155 -1.2846e-05
10:52380642 G A 0.047970 4.1665e-06
10:52387136 T C 0.359326 -2.1328e-05
10:52398014 A G 0.557844 7.1812e-06
10:52398577 T G 0.029050 -8.8048e-06
10:52404090 A G 0.055091 -1.6421e-05
10:52412390 T G 0.425404 6.0907e-05
10:52412826 A G 0.084314 -2.3636e-06
10:52420389 A G 0.062593 3.8151e-06
10:52428634 A G 0.102451 8.2146e-06
10:52456629 G A 0.547490 1.3167e-05
10:52463140 G A 0.578718 3.7512e-05
10:52480121 G A 0.058207 1.0252e-06
10:52491639 T C 1.467282 9.5892e-06
10:52516765 T C 1.573550 -1.6148e-06
10:52530819 C A 1.027924 -8.7265e-06
10:52548905 C A 0.052339 2.5504e-05
10:52549641 G C 0.070912 1.4915e-05
10:52550158 G A 1.714027 1.3042e-05
10:52554308 G A 0.134686 -1.0548e-05
10:52566906 T C 0.028089 2.2023e-06
10:52571924 C T 0.546441 8.5045e-06
10:52573698 A G 0.141411 1.6781e-05
10:52573772 T C 0.020046 -5.4432e-06
10:52581892 G A 0.165703 -5.0297e-07
10:52597631 T C 0.071363 1.5014e-05
10:52598916 A C 0.085583 6.3884e-06
10:52612662 T C 0.597654 -2.2407e-05
10:52616223 T C 1.016116 6.7119e-05
10:52625270 G A 0.254080 -2.7678e-05
10:52637925 G A 0.594525 -2.7487e-05
10:52643494 A G 0.029618 2.7259e-05
10:52668995 T C 0.062219 -1.1988e-05
10:52684600 T G 1.130885 3.3731e-05
10:52702677 G A 0.668105 -2.8737e-05
10:52705456 C A 0.032604 -2.9617e-05
10:52708822 C T 0.238536 9.4807e-06
10:52709983 T G 0.237325 2.5758e-05
10:52714759 C T 1.693386 -4.9191e-05
10:52715308 T C 0.029225 1.5181e-05
10:52717857 T C 0.033630 -2.6960e-06
10:52717885 G A 1.227101 -2.4810e-06
10:52724904 G A 0.037830 -1.5395e-05
10:52727674 G A 1.723585 -1.4214e-05
10:52728613 C T 0.035386 -3.0362e-05
10:52731919 T C 0.080574 -1.8807e-05
10:52734485 C A 0.174710 -2.1725e-05
10:52738018 G A 1.750678 -2.0814e-05
10:52743715 C T 0.024740 -3.2727e-05
10:52747623 T C 0.659717 -1.5681e-05
10:52750995 A C 0.035636 4.2153e-05
10:52756369 T C 0.040446 -8.6269e-05
10:52760917 G A 0.470252 6.2135e-06
10:52767011 A G 0.022610 2.0793e-06
10:52771143 C T 1.917981 -1.5916e-06
10:52772786 C T 0.067575 -2.6321e-05
10:52802939 G C 0.065640 1.4940e-05
10:52803593 A G 0.108625 1.7923e-05
10:52811401 A C 0.041771 3.2381e-05
10:52811530 T C 0.068094 -4.0790e-06
10:52814314 G A 1.960599 -7.4266e-07
10:52814337 A G 0.084671 -1.8451e-05
10:52817155 C A 0.087134 1.5516e-05
10:52818828 A C 0.061703 -2.1709e-05
10:52824126 A G 0.060246 -3.4153e-05
10:52824324 T C 0.032449 2.6125e-05
10:52828115 C T 0.699540 4.0499e-06
10:52830695 A C 0.023104 2.8848e-05
10:52834982 A G 0.101656 -4.1085e-05
10:52845552 G A 0.023175 1.9524e-05
10:52850193 C T 1.176592 5.9692e-05
10:52865932 T C 0.187602 -3.4549e-06
10:52866503 G A 0.488029 -1.7983e-04
10:52869223 T C 0.059210 1.3804e-05
10:52874761 C A 1.715403 -1.1739e-05
10:52876007 C T 0.036340 3.7373e-05
10:52877106 T C 0.065488 2.3459e-05
10:52883080 T C 1.173353 5.5914e-05
10:52888902 T C 0.030400 -2.3534e-06
10:52895332 G A 0.078085 5.3067e-05
10:52899265 C T 1.094100 5.7567e-05
10:52899741 C G 0.344781 1.1041e-05
10:52900003 C G 0.568471 4.8885e-05
10:52904317 C T 0.070029 -3.8069e-06
10:52905312 T C 0.817536 -2.7660e-05
10:52905403 C T 0.183642 -2.0212e-05
10:52908357 C G 0.062102 -1.3243e-06
10:52910580 C T 0.951550 4.5789e-06
10:52915469 T C 0.918478 -3.5070e-05
10:52931142 C T 0.902434 -1.1985e-05
10:52940946 T C 0.284922 2.3543e-05
10:52941404 G A 0.021153 4.0498e-06
10:52941664 A G 0.034253 1.1587e-05
10:52950766 C T 0.061210 -1.9605e-05
10:52954793 T C 0.020299 6.3417e-06
10:52954853 C A 0.042978 3.8695e-05
10:52958300 C T 0.061304 -3.1400e-05
10:52964590 T C 1.026580 -2.6639e-06
10:52965186 T C 0.108050 -4.8369e-06
10:52980311 G A 0.121530 -1.3319e-05
10:52980600 A G 0.089202 -1.2812e-05
10:52988109 G C 0.115224 -1.3296e-05
10:52992561 G A 0.088926 -2.9034e-05
10:53001009 G C 0.041796 -1.2372e-05
10:53001127 A G 0.034665 1.7316e-05
10:53008235 G A 0.123234 1.6097e-06
10:53014443 C T 0.035253 -8.3889e-06
10:53014699 C T 0.034104 -2.3466e-05
10:53015283 C A 0.925648 -3.6146e-05
10:53026775 A G 0.396043 1.9848e-05
10:53034386 A G 0.240480 -2.6787e-05
10:53035623 T C 0.055474 2.6898e-06
10:53048883 G A 0.024759 2.4738e-05
10:53049844 T A 0.636883 4.1559e-06
10:53059599 G T 0.400717 1.8379e-05
10:53060634 C T 0.657520 -2.2480e-06
10:53063274 C T 0.084369 4.3135e-06
10:53064997 G A 0.040583 2.1428e-05
10:53079382 T C 0.082648 -1.1645e-05
10:53080409 C A 0.082480 -1.2339e-05
10:53082965 T G 0.063492 -7.1084e-06
10:53092302 T G 1.090766 5.1063e-06
10:53093557 G A 0.250484 -2.0519e-06
10:53096236 G C 0.328020 3.5662e-05
10:53098046 A G 0.030770 3.2460e-05
10:53101421 T G 0.174142 1.4670e-06
10:53103108 T C 1.629181 -7.6225e-06
10:53106717 A G 0.025282 1.2781e-05
10:53113925 G A 0.052469 -6.0391e-06
10:53122271 A G 0.170662 -1.3179e-05
10:53123578 A G 0.061716 -4.6825e-07
10:53125181 G A 0.038512 -8.1829e-06
10:53129579 A G 0.146137 5.0753e-06
10:53130635 A G 0.079730 -1.9898e-05
10:53134345 A C 0.900564 -3.1231e-05
10:53134556 C T 1.304741 -2.0095e-06
10:53137812 A G 0.245248 2.8596e-06
10:53142395 T C 0.062826 -1.2839e-05
10:53145366 A G 0.112653 7.7945e-06
10:53159395 G T 0.850845 4.7809e-05
10:53171093 C T 1.559019 2.7906e-06
10:53176449 A G 0.052647 1.2417e-05
10:53177544 A G 0.080013 1.6857e-05
10:53177737 T C 0.249127 -1.7903e-05
10:53192331 A G 0.023630 -1.6517e-05
10:53197242 A C 0.683230 1.1980e-05
10:53200276 T G 0.426378 -8.9635e-06
10:53202344 C T 0.042137 -1.6527e-05
10:53202895 A G 1.330110 3.4765e-06
10:53217522 A G 0.662493 5.0907e-06
10:53219843 G A 0.363708 -1.8606e-05
10:53223471 G A 0.102925 4.2234e-05
10:53223663 C T 0.268034 1.5076e-06
10:53225393 T C 0.060619 -2.3374e-05
10:53230476 G A 0.049749 -2.0774e-05
10:53231048 G A 0.033883 -6.4050e-05
10:53234629 C T 0.901080 -1.2530e-06
10:53236023 G A 0.443276 -1.6069e-05
10:53237452 A G 1.342120 -1.9959e-05
10:53239156 A G 0.949294 7.9261e-05
10:53240189 C T 0.189079 2.6242e-05
10:53242245 T C 1.398195 2.3351e-05
10:53250555 A G 0.164791 2.0561e-05
10:53255311 T C 0.036282 3.1771e-05
10:53256817 A G 0.031670 6.9120e-06
10:53257127 C T 1.852636 3.1788e-05
10:53274109 A G 0.526674 -3.1448e-06
10:53275204 T G 0.158727 8.6592e-06
10:53282895 G A 0.565371 5.9379e-06
10:53287405 T G 0.049194 1.5325e-05
10:53291327 A G 0.092503 8.8854e-06
10:53291813 G A 0.494810 2.8500e-05
10:53293647 A C 0.095401 3.8502e-05
10:53301690 G A 1.721894 -8.3687e-06
10:53302022 T G 0.045081 1.0068e-05
10:53305568 G A 1.551128 -1.9081e-05
10:53325576 C A 0.040622 -4.7943e-05
10:53341742 T C 0.237172 5.7521e-06
10:53342888 G A 0.543725 2.5125e-05
10:53348048 T C 0.302887 2.5175e-05
10:53354456 T C 0.168637 3.9954e-06
10:53363423 T C 0.064693 -2.9592e-05
10:53363713 A C 1.384247 -1.2531e-06
10:53364281 C T 0.121189 1.0801e-05
10:53365163 T C 0.522289 -3.3168e-05
10:53367226 A G 0.065403 7.3778e-06
10:53375814 A G 0.034217 1.6355e-05
10:53380059 A G 0.078763 -7.7515e-06
10:53380874 G A 1.523198 2.4631e-06
10:53390069 T C 0.041336 5.1476e-06
10:53390161 C A 0.046337 -2.0605e-05
10:53390880 G A 0.039265 -1.6214e-06
10:53393851 A G 1.734293 7.7799e-06
10:53394320 C T 0.070373 5.3156e-06
10:53394444 G T 1.750688 6.6839e-06
10:53396155 G A 0.133128 -1.7500e-05
10:53400748 G T 0.080286 -9.7766e-06
10:53402449 C A 0.053079 2.1427e-05
10:53407143 A T 0.095031 2.0757e-05
10:53407216 T G 0.103331 1.6813e-05
10:53415079 A C 0.033081 -3.3834e-05
10:53416634 C T 0.107138 -2.5598e-05
10:53420278 G T 0.248692 1.4803e-05
10:53425677 G A 0.031520 7.9879e-06
10:53426042 T C 1.862994 -2.1506e-05
10:53432700 G A 0.043578 -8.5525e-07
10:53433205 T G 0.026651 -1.1639e-05
10:53436142 G C 0.414667 -1.6086e-05
10:53437105 T C 1.066634 2.5050e-05
10:53437752 A G 0.028067 -4.3364e-05
10:53441007 C T 0.300203 -1.8459e-05
10:53445537 G C 0.099884 -1.7648e-05
10:53446083 A G 0.235835 7.7520e-06
10:53449554 A G 0.637707 1.2313e-05
10:53458047 G A 0.273318 3.6089e-06
10:53458998 G A 0.275233 3.5665e-06
10:53459593 T C 0.120352 9.3625e-06
10:53459700 G T 0.036009 2.1723e-05
10:53465698 T C 0.155553 1.0328e-05
10:53467340 T C 0.053816 -2.5022e-06
10:53475719 G A 0.179251 3.9142e-06
10:53480115 C T 1.000331 1.2899e-05
10:53487197 G A 0.042530 -1.2517e-05
10:53488534 T G 1.065368 1.5752e-05
10:53490111 A G 0.041683 -3.8793e-06
10:53493473 A G 0.234066 1.8780e-05
10:53509261 C T 0.889843 1.0032e-05
10:53517885 G C 0.110861 -6.7302e-05
10:53521356 A G 0.042773 2.3690e-06
10:53524664 C T 0.237075 -7.8626e-06
10:53528721 A G 0.115577 7.8941e-06
10:53533673 C A 0.107739 -1.8031e-05
10:53543410 A G 1.126104 3.3722e-05
10:53547402 T G 0.190309 8.2608e-06
10:53547844 T C 0.026781 5.6729e-06
10:53550389 G A 1.860650 7.8600e-06
10:53562658 A C 0.051774 4.1227e-05
10:53566533 G A 1.368713 3.0094e-05
10:53566931 A G 0.051083 -3.0185e-05
10:53575107 C A 0.104081 -1.2831e-05
10:53579412 T G 0.080954 6.9394e-06
10:53579511 A G 0.052764 -2.5717e-05
10:53582152 A G 0.193967 8.0777e-06
10:53592821 A G 1.028628 6.1395e-06
10:53600119 T C 0.171633 4.6195e-06
10:53601984 G A 0.190115 8.9411e-06
10:53605463 T C 0.057185 1.0572e-05
10:53608977 T C 0.389824 4.1419e-06
10:53610354 C T 0.115548 7.9900e-06
10:53610965 C T 1.901613 -4.0856e-06
10:53613028 C A 0.067218 1.0338e-04
10:53613392 C T 0.287028 -3.2879e-06
10:53614762 A G 0.361994 -1.2382e-05
10:53614932 T C 0.386493 4.0820e-05
10:53615279 G C 1.230853 -3.4497e-05
10:53617424 C A 0.068308 2.1455e-05
10:53619147 G A 0.777495 -1.3650e-05
10:53619366 G A 0.170068 -3.0984e-05
10:53619542 C A 0.071161 4.9007e-06
10:53619618 T C 0.125902 4.8509e-06
10:53619852 A C 0.682055 -2.2125e-05
10:53620668 A G 0.506385 -3.1882e-05
10:53623642 G A 0.121751 -1.1055e-05
10:53623681 G A 0.163908 1.9180e-05
10:53623686 G A 0.894783 -1.6552e-05
10:53628433 G A 0.059415 3.2389e-05
10:53629464 G A 0.377236 1.4154e-05
10:53630971 T C 0.043624 2.6458e-06
10:53636854 A G 0.331172 -1.9286e-05
10:53642170 T G 1.431464 -1.1618e-05
10:53642377 T C 0.083194 1.7105e-05
10:53644408 A G 0.148422 2.7918e-05
10:53652218 T G 0.422808 -3.9671e-06
10:53653340 C T 0.078984 1.3053e-06
10:53657698 G A 0.020160 1.2307e-05
10:53666041 G A 0.048635 2.8180e-05
10:53668890 C T 0.356898 1.0841e-05
10:53675164 C T 0.837358 -4.0726e-05
10:53675769 G T 0.498796 9.3795e-06
10:53678819 T C 0.333515 -1.9447e-05
10:53679060 T C 1.334210 -2.7125e-05
10:53680415 A G 0.041056 1.1385e-06
10:53685448 T C 0.199346 -2.1501e-06
10:53694967 G A 0.595005 2.5476e-05
10:53696074 A G 0.080941 1.0295e-05
10:53708131 C T 0.182211 -4.3093e-06
10:53709853 G A 0.035246 1.0733e-05
10:53713209 C T 0.620492 -1.8165e-05
10:53721350 T C 0.030017 1.6146e-06
10:53724367 T C 1.741100 1.3440e-05
10:53724395 G A 0.048363 -2.3226e-05
10:53735069 G A 0.225861 -9.9111e-06
10:53745716 G C 0.049557 6.9881e-05
10:53746534 T C 0.025658 5.3693e-06
10:53755377 G A 0.585135 8.0951e-06
10:53758887 C T 0.774487 -1.2373e-05
10:53760357 A C 0.020647 9.7433e-05
10:53763696 C T 0.032491 5.1674e-06
10:53765229 A C 0.028683 8.0894e-06
10:53765301 A G 1.340916 3.0457e-05
10:53770493 T C 0.822914 1.4032e-05
10:53772875 G C 1.635218 -4.4024e-06
10:53773545 A T 0.518277 1.5464e-05
10:53788070 T C 0.047610 2.5367e-06
10:53789388 T C 0.902677 2.3047e-05
10:53790461 T C 1.490886 -2.7137e-05
10:53790873 T C 0.161327 1.9427e-05
10:53791541 C T 0.026255 -1.3878e-05
10:53799707 G A 1.717720 -7.5549e-06
10:53801930 G A 0.030686 -1.3205e-05
10:53803067 A C 0.057084 -4.9739e-05
10:53808519 A G 0.241204 -8.5691e-06
10:53809027 C T 0.470307 1.3624e-05
10:53809894 G A 0.434545 7.8733e-05
10:53817290 G C 0.127937 -6.5032e-06
10:53819826 A G 0.024688 3.5512e-06
10:53822301 G A 0.111900 5.4121e-06
10:53823048 T G 0.066715 -2.9695e-05
10:53827301 C A 0.023613 -2.9312e-06
10:53830380 T C 0.467350 -3.6276e-05
10:53830789 C T 0.382478 6.8880e-05
10:53831221 A G 0.108592 -1.8244e-05
10:53832672 G T 0.078896 -4.5425e-06
10:53833671 A G 0.766641 -1.5098e-05
10:53836836 G A 0.103240 -1.6753e-06
10:53839821 A G 0.115509 -5.1844e-07
10:53841337 G A 1.753515 6.5994e-05
10:53843882 G A 0.836738 1.5375e-05
10:53851287 G A 0.091425 2.2466e-05
10:53867207 A G 0.484706 -6.6952e-05
10:53872242 T G 0.031994 1.8137e-05
10:53874789 G A 0.031436 2.2469e-05
10:53875495 C A 0.047610 1.4849e-05
10:53877215 T C 0.413749 8.8087e-06
10:53885184 T C 0.026278 9.2298e-07
10:53902340 A G 1.593025 1.2055e-05
10:53906019 G A 0.073051 7.6468e-06
10:53907722 A G 0.053722 9.6815e-06
10:53913465 A G 0.492807 2.8545e-05
10:53916059 A C 0.175664 -1.2154e-04
10:53916566 T C 0.027554 7.2078e-06
10:53919109 T A 0.045519 -2.1289e-05
10:53923658 A G 0.135529 5.0554e-07
10:53927488 T G 0.469071 3.9389e-05
10:53929791 C T 1.211212 -1.2470e-05
10:53934284 G T 0.630421 3.0564e-05
10:53935082 C T 0.567104 1.0448e-05
10:53940982 C T 0.634416 -2.1965e-05
10:53943069 G A 0.796026 7.0938e-06
10:53943194 A G 0.028810 9.5026e-06
10:53944635 C A 0.216354 -2.9593e-05
10:53947692 T C 0.021380 -1.9480e-07
10:53966026 C T 0.217331 -3.1240e-05
10:53967361 G A 0.063180 7.8317e-06
10:53974619 G A 0.142732 -8.9377e-06
10:53976041 T C 0.031683 -1.1660e-05
10:53982401 C A 0.044302 1.5869e-05
10:53983258 C T 0.588533 3.4111e-05
10:53983469 A C 0.104941 3.2444e-05
10:53983622 A G 0.118411 -7.1340e-06
10:53990654 T C 0.044095 -3.9792e-06
10:54002801 G A 1.243362 -1.6433e-05
10:54020120 T C 0.159912 -1.9073e-07
10:54021073 A G 1.779686 1.5566e-05
10:54027919 C T 1.890184 2.2061e-05
10:54028059 G A 0.070149 2.4430e-05
10:54036745 A G 0.041712 -2.8082e-05
10:54048119 T C 0.103555 5.9978e-06
10:54060101 T C 0.316371 -3.2356e-07
10:54060894 T C 0.640239 2.0220e-06
10:54063913 C T 0.056448 -3.6707e-05
10:54065821 A G 0.151574 1.3863e-05
10:54068904 T C 1.021935 9.4916e-06
10:54069336 A G 0.861221 7.5320e-06
10:54069403 C T 1.148490 1.4292e-05
10:54085899 A G 0.163327 8.2642e-06
10:54086279 T C 0.137837 1.4532e-05
10:54088932 G C 0.135844 2.2250e-05
10:54091912 A G 0.072356 -2.1188e-05
10:54096200 T G 0.940757 9.3529e-06
10:54098435 C T 0.164658 9.8437e-06
10:54100093 C T 0.040930 -2.2994e-05
10:54110638 A G 0.069204 -9.1642e-06
10:54114916 A G 1.081077 -2.0573e-05
10:54116123 G A 0.042092 -2.5907e-05
10:54117661 C A 0.041563 -7.0236e-07
10:54126152 C T 0.039904 1.0785e-05
10:54129654 A G 0.860780 -5.3441e-06
10:54138301 C T 0.029193 -1.0880e-05
10:54138750 C T 0.044555 6.9768e-06
10:54142641 A G 0.204808 -3.2230e-05
10:54145304 C T 1.275068 -9.6609e-06
10:54148116 G T 0.231531 -8.9683e-06
10:54148205 G A 0.020260 -1.6316e-05
10:54149771 A C 1.042397 1.2008e-06
10:54154221 T C 0.051378 2.2885e-05
10:54158764 T C 1.208794 -1.2592e-05
10:54159820 A G 0.064988 -1.9164e-05
10:54161042 T G 0.087264 1.4800e-06
10:54163235 T C 0.023334 -1.3915e-05
10:54169153 C T 0.024240 2.2645e-05
10:54175344 T C 0.220281 -2.6763e-05
10:54177595 C T 0.023688 2.0331e-05
10:54186172 G A 0.108897 1.0201e-05
10:54197748 A G 0.499909 3.6610e-05
10:54201572 T C 0.412035 3.5790e-05
10:54210403 A G 0.038385 -1.6471e-05
10:54223977 G A 1.520462 3.3200e-05
10:54225264 C T 0.046097 2.6324e-06
10:54226393 T C 0.065816 2.0210e-05
10:54228212 C T 0.043757 1.7622e-06
10:54233227 C G 0.101870 -2.0786e-05
10:54234770 A G 0.036259 1.4840e-05
10:54242095 G A 0.039044 -5.5929e-06
10:54244257 T C 0.060772 5.6621e-06
10:54244794 A G 0.022701 3.5358e-05
10:54246213 A G 0.030504 1.5506e-06
10:54258466 C A 0.120109 1.0255e-05
10:54262181 T C 1.911821 2.2673e-05
10:54263266 A C 0.530063 1.4126e-04
10:54263434 C T 0.024960 4.3010e-07
10:54269431 G A 0.088874 -2.2177e-05
10:54274078 C T 0.197885 -3.1516e-05
10:54276358 T C 0.066737 7.3568e-06
10:54286968 A G 0.078315 1.0073e-06
10:54287278 T C 0.032345 -3.5531e-06
10:54293076 C T 0.086589 1.4620e-05
10:54299534 G A 0.025532 -6.0882e-06
10:54299613 G C 0.032257 -1.2871e-05
10:54301740 G A 0.333927 2.6326e-05
10:54307933 A G 1.574466 -9.5878e-06
10:54308340 A G 0.023467 1.7869e-05
10:54334483 G A 0.077010 -9.3682e-06
10:54334653 C G 1.595181 3.5620e-06
10:54335093 A G 0.833278 4.7550e-05
10:54336509 G A 0.263162 -6.5924e-06
10:54336779 G C 0.047266 -7.8294e-06
10:54338259 T C 0.060363 -2.3667e-07
10:54344974 G A 0.087488 3.6242e-05
10:54351105 C T 1.225079 6.6650e-05
10:54353639 A G 0.043887 7.5384e-06
10:54360533 G A 0.034166 1.1561e-06
10:54368513 G A 0.278050 -1.6802e-05
10:54371482 A G 0.068159 2.5095e-05
10:54372626 C A 0.054718 -6.0683e-06
10:54382602 G A 0.827838 3.0216e-05
10:54390301 A G 0.547399 5.0319e-05
10:54392216 T G 0.158844 2.9304e-05
10:54397914 A C 0.046149 2.0119e-05
10:54399802 T C 1.829779 8.5313e-06
10:54410153 C A 1.814504 -2.6621e-05
10:54410645 C T 0.452267 2.9797e-05
10:54410927 C A 0.766830 -3.9073e-06
10:54411308 A C 1.261104 2.9760e-05
10:54412493 C A 1.554968 -4.5069e-06
10:54412870 T C 0.907400 5.7716e-05
10:54413404 T G 0.051910 -1.1315e-06
10:54414834 C T 0.039787 9.4073e-06
10:54417882 T C 0.984144 -1.7410e-05
10:54426718 A C 0.073589 -2.6841e-05
10:54437606 A G 0.214497 8.6920e-06
10:54442734 T G 0.765087 1.3522e-05
10:54446885 C T 0.071337 1.3456e-05
10:54446999 T G 0.377133 -2.1746e-05
10:54447346 G A 1.153602 -2.3618e-06
10:54451879 G A 0.189962 6.6238e-06
10:54463900 A C 1.109388 2.4835e-05
10:54467023 A G 0.154774 -3.9312e-06
10:54468032 A C 0.254677 -1.0142e-05
10:54475514 A G 0.060736 -2.3428e-06
10:54480395 G T 0.030868 1.3823e-05
10:54496648 T G 0.301281 -3.7949e-05
10:54498390 G A 0.108995 6.4040e-07
10:54501717 T C 1.072119 -5.2425e-06
10:54510601 A G 0.050609 2.6105e-05
10:54510808 A G 0.158929 -7.0072e-05
10:54512008 G T 0.449544 4.9695e-06
10:54516331 G A 1.192919 6.7508e-06
10:54527032 G T 0.054660 2.5252e-05
10:54528746 T C 0.049236 1.2778e-05
10:54531226 T C 0.038645 2.0806e-05
10:54531242 A G 0.143517 -4.6793e-05
10:54533360 G A 0.284789 -3.9214e-05
10:54536551 C T 0.463403 1.2552e-04
10:54540743 A G 0.091412 9.7620e-06
10:54543189 T G 1.464315 2.0523e-05
10:54547624 C T 0.028508 1.8925e-06
10:54554024 A G 1.746770 4.7292e-06
10:54562961 T C 0.554247 9.8293e-06
10:54564363 C A 0.433960 5.3975e-06
10:54565128 C T 0.431322 1.7380e-05
10:54565407 T G 1.334051 -3.5663e-06
10:54572822 A G 0.080691 -2.2266e-05
10:54585862 A G 0.020309 -8.6599e-06
10:54588046 A G 1.713510 -9.5598e-06
10:54590399 T C 1.131855 -3.4216e-05
10:54596674 C T 0.497283 3.8180e-05
10:54613900 C A 0.153407 4.2192e-07
10:54617058 A G 0.493807 3.5717e-05
10:54624102 G T 0.083483 -2.8221e-05
10:54624241 C T 0.162356 -1.1041e-05
10:54631215 T C 1.726228 -1.7023e-07
10:54631733 G A 1.012840 1.7808e-05
10:54633267 G C 0.073447 2.6677e-05
10:54655658 T C 1.784081 4.8003e-05
10:54660638 G A 0.065030 -1.1190e-06
10:54667007 A C 0.154008 -5.6309e-06
10:54669056 A G 0.171152 5.3539e-06
10:54670008 C T 0.179014 7.4917e-06
10:54670678 T C 0.528369 1.1482e-05
10:54671233 A G 0.056292 3.7607e-05
10:54671926 T C 0.136257 4.7302e-05
10:54672175 T C 1.069029 -1.6511e-06
10:54674566 A G 0.067903 5.5382e-06
10:54676411 A G 1.304744 -3.2051e-05
10:54676932 T C 0.280511 2.0559e-06
10:54680402 G A 0.248958 -3.2643e-05
10:54681053 A G 0.081259 2.9103e-05
10:54695684 T C 0.505774 -3.4612e-06
10:54695965 A G 0.923587 1.1843e-05
10:54703725 C T 0.399188 8.3850e-06
10:54703806 T C 0.133264 -1.2539e-05
10:54704973 T C 0.146715 9.3710e-05
10:54706817 T C 0.417358 2.3295e-07
10:54713182 A G 0.101409 -3.8322e-05
10:54715100 G A 1.406468 -1.1589e-05
10:54717141 G A 1.541910 -8.1202e-06
10:54719166 A G 0.209794 -5.4009e-05
10:54719998 C T 0.233982 4.1561e-06
10:54723082 T G 0.660480 2.1771e-05
10:54725683 A G 0.165959 2.4648e-06
10:54725850 A G 0.644011 1.1430e-05
10:54732096 C T 1.532806 -1.2909e-05
10:54742877 A G 0.287820 6.6649e-07
10:54751205 T C 0.057383 -2.1866e-05
10:54765608 C A 0.715351 -3.3830e-05
10:54770122 A G 0.537902 1.5066e-05
10:54774037 G A 0.029690 -1.0328e-05
10:54778333 G A 0.050275 3.2584e-06
10:54782940 G T 0.329601 1.6282e-05
10:54783246 T C 0.067835 7.6968e-06
10:54793779 G T 1.470895 -1.5441e-05
10:54794763 C T 0.468960 -3.6001e-05
10:54796265 G A 0.048252 -7.8884e-06
10:54812634 T C 0.052959 -2.7307e-06
10:54817443 C T 1.239630 -1.9477e-05
10:54825016 G A 0.056250 -3.5522e-06
10:54831767 C T 0.402236 1.4091e-05
10:54831907 T C 0.048684 2.3012e-05
10:54834245 G A 0.055760 8.0543e-06
10:54837180 C T 0.182198 -4.5439e-05
10:54837987 T C 0.041800 2.0515e-05
10:54839608 C T 0.496433 -2.1521e-05
10:54843940 A G 0.741778 -2.0041e-05
10:54844131 G A 1.148029 2.2952e-05
10:54845270 A G 0.180510 -8.2601e-07
10:54845292 T C 0.026074 -7.6956e-06
10:54847997 A G 0.139012 -5.6248e-05
10:54851562 T G 0.046539 -6.7326e-05
10:54858451 T G 1.280777 1.5357e-05
10:54864153 G A 0.048843 -1.2033e-06
10:54875845 T C 0.068581 1.2892e-05
10:54879218 G A 0.096450 1.0051e-05
10:54886526 G A 1.738266 -2.5516e-06
10:54887848 T C 0.058467 3.1738e-05
10:54894349 A G 0.177232 2.3526e-05
10:54897278 A G 0.055023 6.0635e-06
10:54902957 T C 0.055186 1.5502e-05
10:54911952 A C 0.070006 -3.4706e-06
10:54912180 T C 0.482797 -1.2095e-05
10:54914951 T C 1.226445 -3.1928e-05
10:54922812 A C 0.746537 -2.1143e-05
10:54944678 A G 0.968782 -4.5431e-05
10:54944818 T C 0.049109 -1.0166e-05
10:54945433 T C 1.650649 -1.8046e-06
10:54951247 C T 0.573294 4.2180e-06
10:54953967 T C 0.032520 -9.4577e-06
10:54954913 C T 0.575637 8.8918e-06
10:54956628 T G 0.033133 -4.6621e-05
10:54968868 G A 0.045412 3.4255e-06
10:54974083 G A 0.034143 -1.7999e-06
10:54974228 T C 0.045227 7.9643e-06
10:54984502 A G 1.003220 1.7674e-05
10:54984504 G A 1.786707 2.8928e-05
10:55010261 A C 1.874046 -5.5734e-06
10:55014860 A G 0.039661 -1.5993e-05
10:55017676 G C 0.641534 -7.2775e-06
10:55026784 T G 0.464504 -1.8605e-05
10:55029433 A G 0.040852 1.7265e-05
10:55039402 A G 0.523828 -4.3505e-06
10:55043282 A G 0.523883 -7.3832e-06
10:55047496 G A 1.585320 2.3256e-05
10:55052104 C T 1.070986 3.6544e-05
10:55059077 T C 0.070379 -1.1646e-06
10:55059337 C T 0.523815 -1.3738e-05
10:55066254 T C 0.182178 1.4217e-05
10:55071216 A G 0.086044 1.6328e-05
10:55071833 T C 0.885724 1.5330e-05
10:55074671 T G 0.047960 9.3691e-06
10:55076522 G A 0.090750 -2.7013e-05
10:55078713 C T 0.522250 -1.5802e-05
10:55080874 A G 0.339426 -1.0176e-05
10:55090182 G C 1.961849 1.5405e-05
10:55094843 A G 0.288706 -2.6261e-06
10:55096422 G A 0.835888 -1.8118e-05
10:55104360 G T 0.506914 -2.2633e-05
10:55104497 G A 0.179666 -6.5677e-06
10:55108233 A G 0.168738 -1.2699e-05
10:55117633 G A 0.190897 2.6379e-05
10:55117955 C G 0.143634 -1.0504e-05
10:55118190 C G 0.126935 -2.5023e-05
10:55121309 C T 0.025882 -9.7398e-06
10:55123373 T G 0.393160 8.5291e-05
10:55124591 A C 1.628398 2.9812e-05
10:55136974 G A 0.194977 2.7776e-05
10:55138574 G T 0.021546 1.2002e-05
10:55139542 C T 1.163914 9.9752e-06
10:55146454 G A 0.124458 -5.2683e-06
10:55147591 C T 1.184262 1.0022e-05
10:55147683 T C 0.027898 -1.4627e-05
10:55149260 G A 0.078585 -7.8638e-06
10:55159050 G C 0.169146 -1.4047e-05
10:55160552 A G 0.360189 2.0126e-05
10:55173321 A G 0.540488 -2.0793e-05
10:55175313 C T 0.353912 2.6774e-05
10:55182919 G T 0.029641 -1.9903e-05
10:55187651 A G 1.722735 1.4886e-05
10:55188681 T C 0.295838 1.0078e-05
10:55196027 C A 0.020212 1.8490e-05
10:55196113 C T 0.065192 5.3489e-06
10:55198597 G C 0.710304 1.0372e-06
10:55205997 C T 0.303261 -9.8230e-06
10:55208691 G C 1.243992 1.4055e-05
10:55208819 G C 0.180104 2.2272e-05
10:55216956 G A 0.053267 1.8560e-06
10:55218097 G A 0.063355 -1.0974e-05
10:55223621 G A 0.073820 -1.5050e-05
10:55246731 C T 1.378843 6.4066e-06
10:55247660 A G 0.345664 1.0287e-05
10:55247791 G A 0.252382 -3.5657e-05
10:55250225 A G 0.225130 -3.3279e-05
10:55252387 A C 0.172305 -2.4271e-05
10:55267820 A C 0.163142 -3.3675e-05
10:55271690 C T 0.730395 -2.4029e-05
10:55281261 C T 0.040527 3.8078e-05
10:55283948 A G 0.563605 -3.8444e-06
10:55292258 A C 0.097612 4.0475e-05
10:55294874 A G 1.306831 -2.3584e-05
10:55296561 G T 0.175060 1.5650e-05
10:55318856 G A 0.997329 8.6164e-06
10:55325763 G A 1.002976 6.3682e-06
10:55331574 A G 0.198875 -3.1386e-05
10:55332545 C G 0.107570 -4.0668e-06
10:55333463 A G 0.129177 -4.4066e-06
10:55335193 C T 0.675778 -5.5810e-05
10:55335280 T G 0.066121 1.2702e-05
10:55355686 G A 0.711060 -9.0166e-06
10:55367359 C T 0.421321 -1.6233e-05
10:55368113 A G 0.881135 -1.7954e-05
10:55376475 A G 0.124516 2.6507e-05
10:55383424 G T 0.257202 -8.5671e-07
10:55384743 T C 0.051050 -7.7752e-06
10:55394955 C A 0.248978 2.1324e-05
10:55398076 T C 1.295786 -3.5162e-05
10:55401516 T C 0.072853 -1.0266e-05
10:55411629 C T 0.067331 -3.5364e-05
10:55434812 A G 0.079838 1.2228e-05
10:55436702 C A 0.373293 -7.5962e-06
10:55437282 G A 0.025665 5.1242e-05
10:55443597 A G 0.331980 -9.6887e-06
10:55449251 C T 0.236588 1.3032e-06
10:55457255 A C 0.056484 2.1293e-05
10:55457393 G A 0.454013 4.0086e-05
10:55460324 C T 0.392631 3.0601e-05
10:55479548 G A 0.237617 -1.4819e-05
10:55482085 T C 1.914498 1.2004e-05
10:55484498 T C 0.422652 1.1676e-05
10:55485364 T C 0.038297 -2.2791e-05
10:55492531 G A 0.031751 -2.9484e-05
10:55494751 A G 0.423931 -6.6683e-06
10:55508663 T C 0.534052 3.7810e-06
10:55520279 G T 0.363383 8.6261e-06
10:55531562 C T 0.098563 2.0716e-06
10:55536140 A G 0.084664 2.2221e-06
10:55539406 G A 0.082996 -1.2759e-05
10:55539954 G A 0.190572 -1.2474e-05
10:55541467 T G 0.518375 2.2974e-05
10:55543601 G A 0.146017 -2.7514e-05
10:55545154 A G 0.035006 -2.9521e-05
10:55549907 A G 0.023347 2.9029e-05
10:55551277 T C 0.037622 -2.0756e-05
10:55563302 T C 0.082798 -2.7357e-05
10:55566406 G T 0.633462 1.5948e-05
10:55566438 T C 0.071645 1.3866e-05
10:55568972 G T 0.329484 -3.0554e-06
10:55570347 T C 0.022971 1.1982e-05
10:55582636 C T 0.024464 4.0954e-05
10:55582905 T G 0.101809 -6.0696e-06
10:55589608 T C 0.262633 1.0211e-05
10:55590584 T C 0.820220 2.3762e-05
10:55607045 C T 0.093918 -3.2296e-05
10:55609769 T G 0.395176 -7.7500e-06
10:55617880 G A 0.093142 3.0077e-05
10:55623011 T G 0.040862 8.0802e-06
10:55625542 T C 0.323846 1.3762e-05
10:55626367 G A 0.834427 3.6499e-05
10:55627331 C T 0.029725 8.2177e-07
10:55643955 T C 1.294789 2.3412e-05
10:55646895 C A 0.042205 -1.7260e-05
10:55659854 T C 0.055215 1.7272e-05
10:55660369 T C 0.023720 -1.5066e-05
10:55667925 G C 0.074060 -2.9442e-05
10:55668437 C T 0.190569 2.0119e-05
10:55678425 C T 0.021679 4.9891e-05
10:55680375 G A 0.058422 -1.5239e-06
10:55686763 G A 1.869112 4.4258e-05
10:55691848 G A 0.024607 -2.8601e-05
10:55707431 T G 0.173181 1.3970e-05
10:55708906 A G 0.084018 1.8387e-06
10:55719947 G A 1.350922 4.7697e-05
10:55725337 A G 1.356862 4.9355e-05
10:55741052 T C 0.035204 -2.1788e-05
10:55753901 T C 0.932224 3.5268e-05
10:55755491 T C 0.388314 7.1592e-06
10:55757217 A G 0.103629 1.8518e-05
```
