## Supplemental_Data_Files for "Common genetic variation associated with Mendelian disease severity revealed through cryptic phenotype analysis": SupplementalDataFile_9.txt (part 13 of 21)

```
10:55768235 T C 1.250370 5.0387e-05
10:55770773 A G 0.099228 -1.2105e-05
10:55779350 G A 0.060551 -3.2887e-06
10:55806680 G A 0.039849 -1.6290e-06
10:55807610 T G 0.492901 -1.9280e-06
10:55815450 T C 0.099530 -6.0787e-06
10:55827216 A G 0.026561 2.1563e-05
10:55838466 C T 0.043458 -2.0890e-06
10:55841801 T C 0.154115 -1.7291e-05
10:55843133 T C 0.773344 1.7387e-05
10:55846847 T C 0.066400 -4.3585e-06
10:55852464 G A 0.037525 -1.5613e-05
10:55858508 C T 0.059483 -3.1413e-05
10:55859463 G A 1.409594 1.9554e-05
10:55861453 A G 0.077004 -2.7537e-06
10:55867198 T C 1.311924 3.0471e-05
10:55870356 T C 0.413908 -2.7623e-05
10:55873902 C T 0.853558 6.2843e-06
10:55874703 T C 1.362549 -1.3695e-05
10:55877965 A T 0.070804 -5.7095e-06
10:55881607 T C 0.063384 1.7244e-05
10:55892271 C T 0.049291 1.0207e-05
10:55892642 C T 0.048762 3.7943e-06
10:55896262 C T 0.515096 -1.5811e-05
10:55909501 G A 0.032468 1.0628e-05
10:55919658 C T 0.032968 1.8201e-06
10:55921514 C T 0.522929 2.0392e-05
10:55922376 T C 0.139434 6.5100e-05
10:55924306 G A 0.054264 -4.2715e-06
10:55926133 T C 0.119875 6.4452e-06
10:55936308 A G 0.809025 2.6508e-05
10:55944422 A G 0.040660 -1.0987e-05
10:55951157 A C 0.447739 2.0465e-05
10:55951173 G A 0.567588 -6.0725e-06
10:55955444 G T 0.273445 -1.4896e-05
10:55955610 T C 0.255197 8.8173e-06
10:55960818 G A 0.241067 -1.2016e-05
10:55963315 C T 0.137276 -1.9618e-05
10:55966146 G A 0.098878 -5.0293e-06
10:55968685 T C 0.315660 -8.2840e-06
10:55969252 A C 0.041011 -2.7659e-06
10:55969540 G A 0.126081 4.9868e-05
10:55969932 C T 1.712485 4.1090e-05
10:55970572 C T 0.047256 -1.8470e-05
10:55973589 T C 1.292501 3.6156e-05
10:55973889 A G 1.399681 4.1119e-05
10:55978528 C A 0.032825 -5.7086e-06
10:55996608 C T 0.058727 -3.1604e-06
10:56007813 A G 0.094817 6.6928e-06
10:56012834 C A 0.030021 -1.4387e-05
10:56026088 C T 1.473722 3.7887e-05
10:56034219 C A 1.144430 4.7868e-05
10:56039990 C T 0.075345 -2.1627e-05
10:56065342 C T 0.043127 -3.8054e-06
10:56067437 C T 0.407192 -4.8323e-07
10:56072270 T C 1.006537 3.8391e-05
10:56073457 G T 0.060694 1.2219e-05
10:56080137 A C 1.000286 3.2063e-05
10:56093077 T C 0.052248 4.9242e-06
10:56094078 A G 0.036217 -4.3359e-05
10:56097371 G A 0.075069 -6.2756e-06
10:56097864 G T 1.416105 3.7433e-05
10:56102910 A G 0.412733 -5.8576e-06
10:56106173 C T 0.047340 -2.0751e-05
10:56123140 G A 0.222183 1.7243e-05
10:56127060 T C 0.063300 -2.3338e-05
10:56148082 G A 0.057983 -2.9692e-05
10:56159863 A G 0.036366 -7.6872e-06
10:56165837 C G 0.062028 1.7353e-05
10:56169913 T G 1.729324 -6.3173e-06
10:56170113 A G 0.978285 4.7876e-05
10:56175580 C G 0.053043 5.9293e-06
10:56176979 T G 0.038765 2.2456e-05
10:56185949 T C 0.135685 1.8480e-05
10:56192417 C T 0.139038 -3.1328e-05
10:56198138 A C 1.027482 6.9416e-05
10:56203741 G A 1.145452 9.3955e-05
10:56207381 A G 1.199871 2.3269e-06
10:56208736 A G 1.251730 4.8029e-06
10:56213531 G A 0.032033 -2.7542e-05
10:56224235 T G 0.032517 1.6801e-05
10:56229623 C G 0.034159 8.5311e-06
10:56236971 T G 0.106275 -1.9443e-05
10:56237214 T C 0.103367 -1.8243e-05
10:56239430 C T 0.209223 1.3151e-05
10:56244067 A G 0.225267 5.5652e-06
10:56244090 C T 0.049363 -1.4557e-05
10:56249445 C T 0.297649 2.2782e-06
10:56250419 A G 0.069405 -1.8459e-05
10:56258984 A G 0.115029 -2.6642e-06
10:56263572 C T 0.118810 2.2026e-05
10:56263890 C A 0.347229 -2.1152e-05
10:56268254 A G 0.212355 2.4223e-06
10:56269558 G C 0.033510 8.1376e-06
10:56271258 C T 0.157572 -4.0619e-06
10:56282688 A G 0.030030 -2.9926e-06
10:56287101 A G 0.467779 6.5644e-05
10:56287569 C T 0.175180 -2.5316e-05
10:56298010 C T 0.054053 3.9640e-05
10:56298422 C T 0.448145 1.2300e-05
10:56300266 C T 0.228217 -1.1878e-05
10:56304487 T C 0.025597 1.0236e-06
10:56304691 G A 0.737283 3.8866e-05
10:56305990 T C 0.982018 -5.1714e-05
10:56314562 G A 0.049100 4.5004e-05
10:56315090 C T 0.056896 3.3689e-05
10:56317823 C T 0.585291 3.5643e-05
10:56317924 G A 1.682363 -3.2492e-06
10:56324127 G A 0.531926 1.6757e-05
10:56331838 G A 0.045743 -1.4285e-05
10:56336022 G T 1.962592 -1.1444e-05
10:56344426 G A 0.162395 7.5214e-07
10:56345425 A G 1.628707 4.1380e-06
10:56346558 A G 0.059811 4.6009e-06
10:56350932 C T 0.043974 4.3525e-05
10:56354461 C T 0.050002 4.5382e-05
10:56360706 C G 0.032195 1.4624e-05
10:56366138 G A 0.371287 -3.3385e-05
10:56366524 C T 1.079464 3.1005e-05
10:56371099 G C 0.319350 7.5228e-06
10:56387287 T C 0.034146 3.1374e-06
10:56391303 A G 0.418806 -4.0426e-07
10:56392563 C T 1.123432 -1.1710e-05
10:56401659 C T 0.021682 1.5969e-05
10:56401749 C T 0.922921 -4.5252e-06
10:56410878 G T 0.181435 -2.9362e-05
10:56414533 T G 0.138727 -1.1692e-05
10:56417062 T C 0.101812 -1.4010e-05
10:56421400 C T 0.036100 -8.5997e-06
10:56423968 C A 0.487497 5.5391e-05
10:56424292 A G 0.043997 -8.7376e-06
10:56427941 C A 0.190118 1.6668e-05
10:56432242 A G 0.063242 -1.8401e-05
10:56441151 T G 0.155563 2.8297e-06
10:56443814 A G 0.060710 -1.2134e-05
10:56447124 G A 0.047574 -2.5632e-06
10:56451462 C T 0.030150 1.0408e-05
10:56455997 A G 0.140268 -1.7651e-05
10:56472435 T C 0.197853 1.7454e-05
10:56473373 T G 0.298038 6.7407e-05
10:56495833 A G 1.850695 -1.3314e-05
10:56497943 A G 0.061564 -1.6328e-05
10:56502217 C T 0.053569 -1.4198e-05
10:56508288 A G 1.091581 1.0514e-05
10:56519606 T C 0.093090 -3.1194e-05
10:56521894 C A 1.527645 -8.7068e-05
10:56541956 C T 0.134867 -1.4686e-06
10:56543051 A C 0.027960 -1.6153e-05
10:56544529 T C 0.113646 1.1187e-05
10:56558582 C T 0.022091 2.0664e-05
10:56565456 T G 0.290385 5.4013e-05
10:56573014 G A 0.217870 -1.4259e-05
10:56573866 T C 0.141693 -7.8641e-07
10:56575445 C A 0.025905 4.4265e-05
10:56580117 G C 1.370323 -2.0320e-05
10:56588532 C T 0.046691 2.0923e-05
10:56602960 A G 0.586196 -1.7194e-05
10:56607657 C T 0.441104 1.3184e-05
10:56610715 A G 0.788943 3.1275e-05
10:56619048 C T 0.068620 -1.7910e-06
10:56619555 G A 0.471713 1.6862e-05
10:56620608 A G 1.040031 -1.8949e-05
10:56623898 G T 0.228655 3.3088e-05
10:56625869 A G 0.594609 -1.0332e-05
10:56627890 T C 0.043695 -7.0929e-06
10:56628289 G A 0.829721 -4.4665e-06
10:56630078 A G 0.248757 1.7851e-05
10:56630165 C T 0.103396 -1.3704e-05
10:56635555 A G 0.180919 -3.7381e-05
10:56636078 G A 1.968853 -2.4049e-05
10:56647695 G A 0.525658 1.6952e-06
10:56650003 T G 0.601961 -2.6841e-05
10:56657155 A C 0.064806 1.6015e-05
10:56663583 C T 0.058873 -8.8351e-06
10:56689407 T C 0.908231 -1.2667e-05
10:56689998 G T 0.248770 2.2759e-05
10:56697898 G A 1.567416 -1.3097e-05
10:56701231 G A 0.110277 2.1046e-05
10:56703661 G T 0.338812 1.4319e-05
10:56729360 A G 0.022520 3.8924e-06
10:56731004 A G 0.879794 -3.5610e-05
10:56735153 A C 0.083346 9.5727e-06
10:56738087 G A 0.546490 1.0864e-05
10:56753074 C T 0.513707 4.6969e-05
10:56756091 C A 1.475296 4.4204e-06
10:56771835 T C 0.119748 -9.8660e-05
10:56773548 G A 1.204130 -5.3771e-06
10:56775561 T C 0.028076 -3.2047e-06
10:56780464 G A 0.099663 1.9490e-05
10:56784782 T C 1.920292 2.9878e-07
10:56787404 T C 1.106096 -1.2823e-05
10:56790969 A T 1.529102 -5.0229e-06
10:56813190 T C 0.094583 -3.7158e-05
10:56813307 T C 1.534445 -4.7159e-06
10:56819078 T C 0.573440 4.1096e-05
10:56823206 C T 0.100858 2.2081e-05
10:56824430 A G 0.022029 -9.0336e-06
10:56824484 C T 1.099825 -1.3401e-05
10:56840690 G A 0.938527 1.7558e-05
10:56844822 G A 0.126805 2.6109e-05
10:56849344 T C 0.087546 1.7348e-05
10:56855735 T C 0.444344 -1.2579e-05
10:56867991 C G 0.126983 3.9507e-05
10:56872120 A C 0.160214 1.3036e-05
10:56872378 T C 0.055250 1.9776e-05
10:56883744 T G 0.121089 6.8108e-06
10:56886629 T G 0.041842 1.8888e-05
10:56886698 G A 0.069061 7.0042e-06
10:56886761 C T 1.969080 -3.4286e-06
10:56886861 G A 0.054718 2.6543e-05
10:56886920 G A 1.332275 3.3020e-05
10:56887138 C A 0.376522 1.0347e-05
10:56888844 T G 0.031394 4.2738e-05
10:56890177 A C 0.067708 4.9679e-06
10:56890533 G A 0.021627 -3.0731e-05
10:56894035 G T 0.505450 8.9001e-06
10:56895057 A C 0.186528 3.0518e-05
10:56896993 A G 0.687787 2.6053e-05
10:56898180 G A 0.084356 -2.1315e-06
10:56903944 C G 0.798295 2.4743e-05
10:56904461 A G 0.617820 1.7900e-05
10:56905760 T C 1.145903 -3.5973e-05
10:56905761 G A 1.941247 -1.1575e-05
10:56907757 G C 0.050554 -8.4108e-06
10:56912395 A G 0.034467 -2.0436e-05
10:56912861 A G 0.834995 2.5005e-05
10:56913543 A G 0.082613 8.3964e-06
10:56914474 A G 1.307204 4.5056e-05
10:56914834 C T 0.638421 -5.4601e-05
10:56921978 A G 0.034811 1.8878e-05
10:56924343 G A 0.035425 2.5235e-05
10:56926479 C G 0.501928 -1.7599e-05
10:56929835 G A 0.276333 2.6320e-05
10:56937915 G T 0.051034 -4.4103e-05
10:56941300 G A 0.062651 1.5412e-05
10:56942586 A G 0.368099 2.9521e-05
10:56947195 A G 0.499299 -1.8091e-05
10:56957207 G A 0.978282 -1.0568e-05
10:56957277 A T 0.036334 2.3549e-05
10:56967380 C T 0.079513 2.4428e-05
10:56978070 C T 0.052397 5.4078e-05
10:56982907 T C 1.891985 5.2236e-06
10:56988054 A G 0.566033 1.6095e-06
10:56993693 A G 0.187492 1.0659e-06
10:56995810 C T 0.895170 -1.6138e-05
10:57001949 C T 0.235858 2.6373e-05
10:57003629 C T 0.328270 1.0170e-05
10:57014225 G A 1.130872 2.9578e-05
10:57014370 A C 0.068886 4.5711e-05
10:57018033 C T 1.334275 1.3790e-05
10:57019188 C T 0.077475 1.1991e-05
10:57020436 G A 1.812803 -1.0474e-05
10:57027220 T G 0.135130 2.9524e-05
10:57027736 A T 0.328702 -3.1294e-05
10:57029123 T C 0.974442 -2.6720e-06
10:57032057 A G 0.071509 -3.0115e-07
10:57033017 A C 0.023182 -1.0200e-05
10:57033435 A G 0.054728 2.7829e-06
10:57035212 C T 0.074787 3.3262e-05
10:57039423 C T 0.106476 1.2229e-05
10:57044498 A G 0.817377 -1.1749e-05
10:57050110 G T 0.147409 -1.6109e-05
10:57056414 A G 0.048635 4.1584e-06
10:57060384 C T 0.197336 -2.7661e-05
10:57062207 T G 0.341071 2.3672e-05
10:57064699 T C 0.182545 -1.6221e-05
10:57069150 T G 0.025366 -1.7204e-05
10:57075157 C T 0.084369 -4.9415e-05
10:57078245 T G 0.715257 1.2407e-05
10:57086794 C A 0.422249 2.3300e-05
10:57091360 A G 0.312469 -4.6976e-05
10:57092012 C T 0.205620 -8.0613e-06
10:57095695 A G 0.127778 -1.8363e-05
10:57100843 G T 0.041177 -5.3383e-05
10:57104040 G A 0.328244 -4.6399e-05
10:57105451 C T 0.057049 -4.9904e-06
10:57105865 C T 0.026885 -3.5197e-05
10:57112462 C T 1.063060 -2.1925e-05
10:57112842 C T 0.023211 1.8431e-05
10:57113404 T C 0.084310 -3.2975e-05
10:57114118 A G 0.035091 7.5326e-07
10:57138742 C T 0.191367 -2.5115e-05
10:57142079 C G 0.029128 -1.9580e-05
10:57147655 T C 0.395725 -1.6676e-05
10:57157729 A G 0.057977 -1.3739e-05
10:57165145 C T 1.836501 -5.0083e-05
10:57180235 G A 0.577923 9.1091e-06
10:57183477 A G 0.974339 -5.3474e-06
10:57184372 C T 0.031079 -2.3058e-05
10:57190417 A G 0.065507 2.6125e-05
10:57191812 G A 0.617817 -7.6807e-06
10:57199298 A G 1.874708 -2.8593e-05
10:57208391 A G 0.124812 3.1412e-05
10:57209301 T G 0.573414 -5.2580e-06
10:57213450 C T 1.292498 -1.1549e-05
10:57215598 A G 0.087258 7.1507e-06
10:57218280 T C 0.137087 -1.5745e-05
10:57234713 A G 0.050437 -3.5343e-05
10:57238161 A G 0.142005 2.9656e-05
10:57238499 A C 0.025752 -5.8827e-05
10:57239872 T G 0.098676 3.1793e-05
10:57266579 T C 0.088163 -3.1049e-07
10:57271032 T G 0.072885 3.4059e-06
10:57275967 T C 0.056698 2.1032e-05
10:57280758 C A 0.029579 2.3711e-05
10:57306829 A G 0.712949 -2.7600e-05
10:57330014 A G 0.063537 -1.5059e-05
10:57333479 T C 0.563868 5.1160e-07
10:57347475 A C 0.109735 -4.5182e-06
10:57357070 A G 0.050073 5.6482e-06
10:57357489 T C 1.290200 -2.1970e-05
10:57358667 A G 1.273831 -2.5624e-05
10:57406708 A G 0.034422 6.2269e-09
10:57416961 T C 0.727928 2.5711e-05
10:57420417 C T 1.460349 3.9705e-05
10:57433536 C T 0.102523 1.6751e-05
10:57449322 C T 0.060720 -5.1674e-05
10:57452323 G C 0.142303 -1.0094e-05
10:57452839 G A 1.173447 4.9834e-05
10:57464616 A G 0.937969 3.0328e-05
10:57470004 T C 0.235056 1.5151e-05
10:57478390 A C 0.114695 1.5697e-05
10:57481346 C A 0.026509 2.7868e-05
10:57483641 G A 0.049096 1.1684e-05
10:57486384 T C 0.064241 9.5339e-05
10:57489961 C T 0.175288 -6.8027e-06
10:57499863 C T 1.174220 4.7673e-05
10:57506658 G T 0.432948 1.6329e-05
10:57521426 G A 0.049875 -4.8186e-05
10:57524827 G A 0.459443 2.3800e-05
10:57540235 T C 0.190644 -7.2958e-07
10:57562456 T C 0.269754 -9.4872e-06
10:57574460 T C 0.120495 6.6898e-06
10:57578863 T C 0.084560 -2.6782e-06
10:57582598 A G 0.661973 -2.4133e-05
10:57585314 C T 1.840120 -2.4939e-05
10:57592067 C A 0.534026 -3.0090e-05
10:57612793 G A 1.640648 -4.5678e-05
10:57613856 C T 0.085508 -3.9043e-06
10:57622298 T G 0.032770 -6.9677e-07
10:57651564 A G 0.077452 -1.2429e-05
10:57652423 T C 0.046263 1.0397e-05
10:57671424 A G 0.145127 1.5805e-05
10:57677043 A G 0.376577 9.3506e-06
10:57690649 A G 0.026593 -2.6876e-05
10:57692433 G T 0.166147 -2.8794e-05
10:57701543 A G 0.063797 7.3679e-06
10:57708134 G C 0.076923 3.4066e-05
10:57718838 G A 0.085842 3.8788e-05
10:57720276 T C 1.090578 -1.4301e-05
10:57723889 T C 0.796324 1.4413e-05
10:57726255 T C 0.064644 -9.1810e-05
10:57727166 T C 0.757430 1.5137e-05
10:57728790 C T 1.960953 1.0454e-05
10:57737002 G C 0.157948 -9.2575e-05
10:57744545 T C 0.112491 -5.6576e-05
10:57744941 C T 0.913960 -2.3591e-05
10:57753569 T C 0.028657 -1.4652e-05
10:57767474 C A 0.095450 4.8239e-06
10:57772656 A C 0.804040 2.4496e-06
10:57773032 A G 0.113584 -1.0198e-05
10:57781159 G A 0.035740 1.5910e-05
10:57782101 C T 0.098420 2.9955e-05
10:57794098 C T 0.065478 -2.0165e-05
10:57794952 C T 0.041105 7.5639e-06
10:57808398 C T 1.081483 1.3016e-05
10:57808665 C T 0.128161 -2.2820e-05
10:57845682 A G 1.025275 5.1083e-06
10:57866195 A G 0.802339 6.4156e-06
10:57868254 C G 0.122682 -2.1532e-05
10:57885371 G A 0.041650 -3.2707e-05
10:57905899 G A 0.056737 -3.3295e-06
10:57913182 G T 0.068815 -1.5119e-05
10:57927293 T C 0.098644 3.0104e-05
10:57943438 G A 1.886701 2.0761e-05
10:57953647 A G 1.844947 1.3395e-04
10:57955426 G T 0.060892 1.3908e-05
10:57962585 C G 0.035276 -2.9929e-05
10:57965286 T C 0.099410 3.9179e-05
10:57973227 T C 1.795386 1.0382e-04
10:57983366 C A 0.109810 3.9673e-05
10:57992381 A C 1.790245 8.6527e-05
10:58020813 A G 0.055793 4.7237e-05
10:58021612 A G 0.035311 -3.4845e-05
10:58029209 T C 0.505784 -5.2392e-06
10:58031350 C T 1.216221 1.1127e-05
10:58065072 C A 0.027310 7.3419e-06
10:58066038 C A 0.238799 -5.5907e-05
10:58067127 C T 0.303313 5.6790e-05
10:58085580 T G 0.022773 -3.0267e-05
10:58097268 C T 0.076407 1.8455e-05
10:58111210 A G 0.035545 -6.5427e-06
10:58118630 C T 1.247572 2.1707e-05
10:58134429 T C 0.036045 -1.9737e-06
10:58153391 C G 0.098404 4.8786e-05
10:58160163 T C 0.088114 1.1198e-05
10:58164317 A G 0.402284 8.7235e-06
10:58174085 T G 0.127256 5.0974e-05
10:58175485 G A 0.050294 -4.5377e-05
10:58182621 A G 0.088952 2.3047e-05
10:58190334 T C 0.093506 1.0418e-05
10:58191480 T C 0.097784 3.4072e-05
10:58219290 T C 0.044760 4.7699e-06
10:58235549 T C 0.468214 3.1782e-06
10:58242756 G A 0.163385 4.6770e-06
10:58242866 A G 0.028171 -1.2480e-05
10:58257793 A G 0.045682 -5.3669e-05
10:58266235 A C 1.184259 1.7905e-05
10:58283775 G A 0.028888 -8.5926e-07
10:58285762 A G 0.690196 2.8311e-05
10:58289544 A G 1.611520 -2.9069e-05
10:58292452 A G 0.144245 1.3733e-05
10:58293506 A G 0.109660 9.9845e-06
10:58296495 T A 0.051953 -8.1621e-05
10:58297755 A G 0.049694 8.0751e-06
10:58300429 C T 0.064462 1.6632e-05
10:58306081 A G 0.073135 8.7483e-07
10:58307749 A G 0.313930 3.6964e-05
10:58317415 T C 0.050674 -1.0704e-06
10:58321180 A G 0.095921 6.8333e-05
10:58336143 A G 0.361838 -3.9359e-05
10:58338979 G T 0.585550 -6.1775e-06
10:58340947 G A 0.201235 2.2342e-05
10:58344393 A C 0.123896 -4.7888e-05
10:58354572 A C 0.035724 -5.8283e-06
10:58369102 A G 0.036191 -1.0561e-05
10:58384240 A G 0.105730 1.4233e-05
10:58384614 C T 0.241577 -2.9706e-05
10:58388352 A C 0.383115 -1.7961e-05
10:58389071 A G 0.097196 2.3744e-05
10:58390087 A G 0.058896 1.6296e-05
10:58394334 G A 1.301183 4.7253e-06
10:58409196 G A 0.032857 -1.0978e-05
10:58426696 A C 1.532900 -1.5676e-05
10:58429159 T C 0.236890 -2.7152e-05
10:58431082 T C 1.127934 -3.5369e-06
10:58434359 C T 1.301920 7.5141e-06
10:58440672 T C 0.042777 2.6951e-05
10:58457964 A G 0.174126 1.7254e-05
10:58458026 G A 0.045299 1.5300e-05
10:58473002 C T 0.162976 2.5799e-05
10:58491092 C T 0.095654 6.6434e-06
10:58493095 T G 1.558237 -1.1393e-05
10:58501439 T C 0.077062 8.6853e-06
10:58506740 C T 0.201842 2.2494e-05
10:58530263 A G 0.101286 4.4459e-06
10:58533543 T C 0.034071 -2.6375e-06
10:58545825 C T 1.135679 3.9539e-06
10:58552006 A G 1.118190 1.2590e-05
10:58552200 T G 1.084846 2.3460e-05
10:58557099 G C 0.097618 -3.0206e-05
10:58558464 A G 0.084839 1.3928e-05
10:58577852 C A 1.556114 -9.1905e-06
10:58582130 T C 0.057143 1.7643e-05
10:58582192 T C 1.930968 -2.0373e-05
10:58582299 A G 0.044925 9.9401e-06
10:58584423 C T 0.049327 4.2189e-06
10:58594990 A G 0.034837 -2.5699e-05
10:58611381 T C 0.236225 -2.2807e-05
10:58639445 G A 1.441465 -3.4653e-06
10:58642076 C T 0.198421 -6.2477e-06
10:58649325 A G 0.070746 6.2519e-06
10:58657811 T C 0.038168 2.2478e-05
10:58661193 A G 0.194629 1.6213e-05
10:58677550 T C 1.468350 -2.1478e-05
10:58680915 A G 0.051540 1.0493e-05
10:58682170 A G 0.235157 -2.2779e-05
10:58690936 A G 0.085265 2.3007e-05
10:58696065 A G 0.287726 -1.5219e-05
10:58721707 G A 0.291748 -1.9247e-05
10:58734995 T C 1.118067 2.9668e-05
10:58747523 T C 0.067578 -3.7306e-05
10:58749148 A G 0.044607 4.1686e-06
10:58757010 T C 0.046367 4.0688e-05
10:58757908 A G 0.555341 2.9097e-06
10:58762617 G A 0.866019 -3.4580e-05
10:58794533 C G 0.043900 -9.4685e-06
10:58800953 G A 0.066445 3.8033e-05
10:58801427 T C 0.034704 9.0981e-06
10:58805326 C T 0.288405 -2.7011e-05
10:58809061 G C 1.238179 3.1600e-05
10:58809636 G A 0.539508 -2.4228e-05
10:58810892 T G 1.975043 1.5170e-05
10:58822244 A G 0.550440 -5.1811e-05
10:58825506 T C 0.039239 1.0282e-05
10:58831254 A G 0.079416 -6.2512e-06
10:58831883 T C 0.025623 -1.5560e-05
10:58834216 T C 0.073852 -1.3381e-04
10:58844745 T C 0.452601 -2.7029e-06
10:58852540 A G 0.122686 -3.7687e-05
10:58853872 C T 0.038096 1.6019e-05
10:58856405 T C 0.028605 2.2686e-05
10:58857870 T C 0.042472 9.8273e-06
10:58872540 C T 0.461745 8.9026e-06
10:58879617 G A 0.112776 -2.9083e-06
10:58883019 A G 0.117924 1.2157e-05
10:58885379 T C 0.038830 1.2794e-06
10:58888040 C A 1.946713 1.9844e-05
10:58890761 C T 0.056912 -1.7332e-05
10:58894493 T C 0.109105 2.6468e-05
10:58895205 G T 1.938654 1.2925e-05
10:58916524 A G 0.024883 2.2103e-05
10:58922528 C A 0.063819 2.5300e-05
10:58932805 T C 0.025597 -3.7223e-06
10:58933549 C T 0.497290 1.6950e-05
10:58944275 T C 0.037554 1.7212e-05
10:58955460 A G 0.042085 -1.9265e-06
10:58955684 T G 0.028537 2.1420e-05
10:58981119 G A 0.769803 2.6308e-05
10:59010969 T G 0.496903 2.2405e-05
10:59011397 T C 0.065747 -3.2667e-05
10:59013036 C A 0.536477 2.1165e-05
10:59020331 G A 0.150626 1.0843e-05
10:59020450 T C 0.735774 2.7689e-05
10:59028261 G A 0.316189 -1.5477e-06
10:59036587 T G 0.043854 -4.4694e-05
10:59042302 A C 0.087877 -5.2720e-05
10:59048067 C T 0.037450 -1.9362e-06
10:59049746 C T 0.037970 2.5095e-05
10:59052748 T G 0.072937 7.6323e-06
10:59055959 T C 0.078844 -3.6632e-05
10:59064431 C T 0.111137 5.3581e-06
10:59066979 C A 0.919568 1.6984e-05
10:59067777 T C 0.083830 -1.9137e-06
10:59069786 G A 0.084914 -5.9291e-05
10:59084362 T C 0.077053 -3.0127e-05
10:59097328 T C 0.043744 -4.4528e-05
10:59112188 G C 0.057811 -1.2327e-05
10:59114274 T C 0.043780 -1.0701e-05
10:59120325 A G 0.189160 -3.6318e-05
10:59138245 A G 0.046003 -2.0277e-06
10:59143964 G A 0.093623 7.9391e-05
10:59147743 C T 0.052592 -1.5134e-05
10:59153690 C T 0.071652 -3.3124e-05
10:59154503 A C 0.041056 -4.9927e-05
10:59158985 G A 0.698797 7.6135e-07
10:59163049 C A 0.118791 -1.2150e-05
10:59165294 T C 0.457074 1.4553e-05
10:59168787 A G 0.269309 3.6059e-05
10:59171726 G C 0.326926 2.7421e-05
10:59172622 A C 0.060064 5.7879e-06
10:59187014 A G 0.063359 5.2531e-06
10:59189178 C T 1.217775 1.7586e-05
10:59202821 G A 0.030011 -5.8949e-05
10:59212316 T C 0.328728 1.3826e-05
10:59229676 C T 0.039112 -9.1659e-07
10:59232973 A C 0.161142 2.4414e-05
10:59234060 G A 0.037716 5.1394e-05
10:59242650 A C 1.230379 1.0573e-05
10:59264620 C A 0.064439 -1.5505e-05
10:59265253 T C 0.084739 3.7752e-05
10:59265477 G A 1.575939 4.0822e-05
10:59273462 T C 1.304043 1.7132e-05
10:59274562 T C 0.961154 -5.9872e-06
10:59285167 A C 0.073674 -1.5950e-05
10:59290336 A G 0.061989 5.0921e-07
10:59296276 G T 0.042436 7.2524e-06
10:59298207 T G 0.272357 1.8341e-05
10:59298792 C T 0.046110 1.2766e-05
10:59305635 T C 0.768612 2.2266e-06
10:59314146 A G 0.196963 4.0921e-06
10:59314859 T C 0.040307 -1.5174e-05
10:59318263 T C 0.512084 7.1285e-05
10:59324144 G T 0.038586 -1.3668e-08
10:59336003 C G 1.540164 -9.2562e-05
10:59338148 A G 0.056925 -4.6862e-06
10:59339212 T C 0.963962 -3.8870e-05
10:59353181 A G 0.049622 -3.2125e-06
10:59355944 A C 0.105973 1.8207e-06
10:59358510 G A 0.093976 -1.3376e-05
10:59365768 T C 0.189511 7.3651e-05
10:59365960 C T 0.428027 -6.8266e-06
10:59365989 C T 0.182363 5.7716e-05
10:59382398 C T 0.106528 -1.1558e-05
10:59385679 G A 0.351572 6.8260e-05
10:59392718 A G 1.692387 -2.3012e-05
10:59393120 T C 0.417007 6.3263e-05
10:59394152 A G 0.978847 -2.3997e-05
10:59396799 A G 0.031309 3.5029e-05
10:59401022 G A 0.057133 -3.3637e-07
10:59406181 C T 0.193974 2.3776e-05
10:59423191 G A 0.706162 -1.5589e-05
10:59425399 C T 1.166238 -8.2553e-05
10:59425598 C T 0.085281 -8.9772e-05
10:59434306 G T 0.271046 2.8005e-05
10:59439003 T C 0.051242 4.1139e-06
10:59439261 T C 0.184947 3.6093e-06
10:59449753 C T 0.094700 -2.1216e-05
10:59452425 A G 0.400097 1.0903e-05
10:59460136 A G 0.453568 2.4433e-05
10:59460709 T C 0.031754 -6.3072e-06
10:59461027 C T 0.926761 4.6682e-05
10:59463721 T C 0.022445 9.2371e-06
10:59467485 C A 0.164940 2.1088e-05
10:59472580 A G 0.329234 3.6277e-05
10:59484179 T C 0.035259 -9.0172e-06
10:59490230 T G 1.932850 -1.5402e-05
10:59521687 C T 0.037989 -9.9839e-06
10:59523061 C T 0.042861 2.7234e-05
10:59523527 A G 1.542040 -6.1270e-05
10:59536096 C G 0.043987 3.6960e-05
10:59537066 T C 1.710102 -4.6416e-05
10:59558432 G C 0.095930 -2.2042e-05
10:59558545 A G 0.042790 -2.9658e-06
10:59558557 G A 0.390233 -4.0990e-06
10:59559554 T C 0.057136 3.1616e-05
10:59563420 A G 1.171938 -4.1323e-05
10:59570003 G A 0.052190 7.0717e-07
10:59575742 C T 1.159996 -3.8729e-05
10:59582750 T G 0.156267 4.6913e-07
10:59604616 T G 0.281225 2.0366e-05
10:59610154 A G 0.062735 9.1296e-06
10:59636474 T G 1.817416 -5.6053e-06
10:59641023 C T 0.195678 -4.9001e-05
10:59649457 C T 0.232765 1.8579e-05
10:59662653 T C 0.045653 -6.2919e-06
10:59666541 A G 0.324086 5.4306e-05
10:59677013 A C 0.185509 3.7890e-05
10:59698834 T G 0.023341 2.9329e-06
10:59699577 G A 1.409373 -1.1310e-04
10:59700476 G T 0.086008 -2.2040e-05
10:59712224 T C 0.500906 -5.3916e-06
10:59714480 C T 1.296740 -1.1555e-05
10:59719339 A G 0.739880 -3.3844e-05
10:59733917 C T 0.025298 -2.1906e-07
10:59741080 A G 0.051979 -3.5353e-05
10:59743546 G A 1.106486 1.1929e-05
10:59744393 A C 1.561323 4.4797e-07
10:59768050 A G 1.443766 -1.0406e-06
10:59777448 C T 0.051326 3.8708e-05
10:59777522 T C 0.082746 3.1039e-05
10:59778439 T C 0.138383 -3.5971e-05
10:59790706 T C 1.284604 1.0580e-05
10:59799098 C T 0.045386 1.5256e-05
10:59801006 G A 1.780069 -2.4131e-05
10:59806617 C G 0.046260 1.5672e-06
10:59811508 G A 0.145504 1.7223e-05
10:59815756 A G 0.056734 4.2420e-06
10:59820938 G A 0.284091 -1.7285e-06
10:59823837 C A 1.444084 5.1975e-06
10:59823894 T C 1.476935 7.7136e-06
10:59825188 A G 1.738568 8.8154e-06
10:59825833 G T 0.033250 1.3595e-05
10:59831840 T C 0.284435 2.0104e-05
10:59837172 A G 0.297204 -7.3644e-06
10:59843798 T C 0.047123 -7.0459e-06
10:59843994 A G 0.144933 5.6377e-06
10:59846760 C T 1.826569 3.4491e-06
10:59854651 C A 1.683672 -1.4833e-05
10:59855400 C A 0.986059 -1.8404e-05
10:59860551 C T 0.062914 -5.1969e-06
10:59874367 C A 0.112556 -1.0075e-05
10:59887998 C T 0.178092 -5.6996e-06
10:59892719 C T 0.025548 -2.5992e-05
10:59893877 G A 0.041436 -2.2606e-05
10:59893930 T C 0.632290 -2.1455e-05
10:59913151 T C 0.406390 1.1437e-05
10:59913453 C T 0.045153 -8.9789e-06
10:59913636 A G 0.028807 5.6022e-06
10:59927241 G A 0.432091 4.2056e-06
10:59935754 G A 0.035915 1.9380e-05
10:59936266 A G 0.100169 -2.7136e-05
10:59938336 G A 0.084943 -5.8989e-06
10:59938668 A T 0.300969 -5.8511e-05
10:59939596 T G 0.109121 6.5968e-06
10:59947551 T C 0.173201 1.9139e-05
10:59965227 G A 0.035464 1.6891e-05
10:59970558 G A 0.068429 -9.5043e-06
10:59986447 A G 0.040151 -1.2553e-05
10:59986805 A G 0.024568 -1.2732e-05
10:59988633 G A 0.045954 -9.3366e-06
10:60001515 A G 0.125902 1.5163e-05
10:60017603 G A 0.078669 2.3831e-05
10:60028935 T C 0.040174 -1.2835e-05
10:60030080 T C 0.056588 -3.2436e-06
10:60035372 C T 0.418338 2.1206e-06
10:60050453 G A 0.355158 4.6955e-05
10:60056178 G A 0.082217 4.1305e-05
10:60064782 G A 0.213708 8.8316e-06
10:60073445 T C 0.056640 5.9445e-07
10:60078795 A G 0.147328 -4.0446e-05
10:60082337 A G 0.031192 1.8164e-06
10:60082640 T G 0.037953 -2.6899e-05
10:60082668 A G 0.174320 -1.8561e-05
10:60085925 C T 0.095606 7.7165e-06
10:60090584 C T 0.025519 1.4225e-05
10:60106835 T G 0.821768 1.5004e-06
10:60110335 G T 0.447914 2.9211e-05
10:60115223 T G 0.908490 -1.6504e-05
10:60119742 T G 0.037996 2.4461e-05
10:60121414 G A 0.268884 4.9883e-05
10:60127732 G C 0.060281 5.1017e-05
10:60130608 A G 0.035285 -2.1145e-05
10:60130789 T C 0.027440 2.0308e-05
10:60131851 C T 0.059830 -6.0719e-06
10:60138020 T C 0.023062 -6.7053e-06
10:60142800 T G 0.357278 1.2778e-05
10:60144022 C T 0.060966 -1.3404e-05
10:60145342 C G 0.216860 -2.6067e-05
10:60147270 A G 0.858274 4.0611e-05
10:60156166 G A 0.455334 3.0336e-05
10:60156602 C T 0.028865 -1.2282e-05
10:60156783 A C 0.032935 -1.7980e-05
10:60158598 C T 0.049376 -7.9963e-06
10:60159859 C T 0.138519 5.3220e-05
10:60163521 C A 0.299950 5.5200e-05
10:60164572 C T 1.973670 -2.0771e-05
10:60200131 G A 1.564491 4.1298e-05
10:60205238 A G 1.556221 4.0866e-05
10:60211412 C T 0.103448 2.5083e-06
10:60220181 C A 1.613065 3.0630e-05
10:60221006 T C 0.085862 -1.8957e-05
10:60221431 T C 0.057863 -2.8804e-06
10:60226328 T C 0.054562 -2.8368e-05
10:60227099 C G 0.154479 1.8282e-05
10:60231574 G T 0.591318 -4.8355e-05
10:60233117 A G 0.064955 -3.8848e-06
10:60240354 G A 0.433587 3.0966e-06
10:60243002 G A 0.138421 2.4388e-05
10:60256001 C T 0.050940 -3.1189e-05
10:60261882 T C 0.818721 -8.3203e-05
10:60262718 G A 0.074329 -3.8674e-06
10:60272208 A G 1.901148 -3.0053e-05
10:60288236 C T 0.071876 2.4841e-05
10:60289006 A G 0.115048 1.8745e-05
10:60292587 G A 0.053209 2.1064e-05
10:60302716 C T 1.091019 5.4273e-06
10:60307055 T C 0.020718 3.9052e-07
10:60326732 T G 0.032621 6.4465e-06
10:60329012 A G 0.067844 1.3766e-05
10:60333564 G T 0.021539 9.5074e-06
10:60335179 T C 0.885419 1.6290e-05
10:60338503 A G 0.230898 3.0626e-05
10:60342485 C T 0.028284 2.3275e-05
10:60350761 A C 0.507621 -3.1224e-05
10:60361450 A G 0.096700 -3.0012e-06
10:60361989 C T 0.038171 1.2775e-06
10:60372595 C T 1.543429 6.4707e-05
10:60374080 T C 0.040466 -2.0358e-05
10:60376952 A G 0.076774 6.8875e-05
10:60376990 G A 0.959700 1.9490e-05
10:60377347 A G 0.516375 -4.0375e-05
10:60378113 G A 0.076046 2.2850e-05
10:60380553 T C 0.097284 -2.9559e-06
10:60392437 C A 0.849832 2.4768e-05
10:60392578 T C 0.338890 7.1604e-06
10:60395834 G A 0.056374 4.3407e-06
10:60396065 G A 1.476075 3.2822e-05
10:60398160 A G 0.058581 -3.9069e-06
10:60411173 T C 0.033409 1.1263e-05
10:60419414 T C 0.127350 2.7700e-06
10:60420415 C A 0.561291 -2.3281e-05
10:60424739 T C 0.267161 -1.7749e-05
10:60429105 G A 0.082678 1.1593e-05
10:60430196 G C 0.077484 4.2559e-05
10:60430441 G A 0.023552 1.1653e-05
10:60432645 A G 0.114198 1.5290e-05
10:60449940 C A 0.376344 -5.6784e-06
10:60473737 C T 0.558165 -2.2798e-05
10:60474570 A C 0.031485 2.6782e-05
10:60476834 G T 0.039560 -3.9409e-06
10:60490825 G A 0.073606 9.1317e-06
10:60504590 A G 0.112562 1.1618e-05
10:60504862 C T 0.080208 1.8516e-05
10:60504932 G A 1.442818 2.4048e-05
10:60505120 T C 0.086784 1.2352e-05
10:60514502 C T 1.079932 2.8661e-05
10:60517173 C T 0.048902 -3.7829e-05
10:60524819 G A 0.055633 6.7377e-06
10:60525837 A G 0.102234 -1.3865e-06
10:60526936 A C 0.898305 2.8287e-05
10:60529518 C T 0.912759 2.5810e-05
10:60531261 A G 0.403148 -1.7586e-05
10:60533365 T C 1.544997 -4.6983e-06
10:60548276 A G 0.893433 3.3387e-05
10:60554717 A G 0.107499 1.7739e-06
10:60556290 C T 0.024509 3.0943e-05
10:60556578 C A 0.103727 2.3005e-05
10:60556854 T C 1.355165 4.2616e-05
10:60562953 C A 0.033695 -1.1956e-05
10:60569646 G T 1.489860 1.7195e-05
10:60573753 T G 1.478941 5.4887e-06
10:60576687 C T 0.256024 -7.1128e-07
10:60577396 G A 0.021776 -2.7694e-05
10:60577986 A G 0.181107 -1.0349e-06
10:60588553 C T 1.465140 1.6202e-05
10:60588885 C A 0.051067 6.2098e-05
10:60592808 G A 1.840821 -1.4445e-06
10:60595587 T C 0.024431 4.6690e-06
10:60600602 A G 1.868372 -1.5660e-06
10:60601896 T C 0.077127 -1.9002e-05
10:60602187 A G 0.134913 -1.3978e-05
10:60603294 G A 0.115350 2.4945e-05
10:60605050 T G 0.224877 2.2514e-05
10:60606327 G C 0.958210 -3.2298e-05
10:60606990 A G 1.504690 -3.7122e-05
10:60611083 A G 0.327277 -2.1740e-05
10:60614009 G A 0.044776 3.4870e-05
10:60614717 T C 0.723342 -2.2283e-05
10:60628485 C A 0.223826 -1.7808e-05
10:60642754 G A 0.164414 -2.3466e-06
10:60645762 G A 0.173087 -1.3342e-05
10:60646809 G T 0.065092 6.0400e-06
10:60650592 A G 0.027706 -1.7947e-06
10:60655066 C T 1.558639 -2.7672e-05
10:60656185 T C 0.176979 1.7678e-06
10:60656187 T C 0.034698 5.2054e-05
10:60664491 T C 0.062476 2.1682e-06
10:60665522 C T 0.088611 3.1069e-05
10:60674838 T G 0.199138 -8.8028e-06
10:60685413 T C 0.784984 -1.1244e-06
10:60688982 T C 0.791225 -1.7473e-06
10:60696111 T C 0.297944 -1.7470e-05
10:60705768 T G 0.110257 -1.5342e-05
10:60710058 T C 0.026226 -3.0270e-05
10:60713295 C T 0.175525 1.0358e-05
10:60719597 C T 0.238679 -2.2671e-05
10:60720263 C T 0.063216 3.8698e-05
10:60724306 G A 0.312008 1.2533e-05
10:60725940 A G 0.083814 -2.8768e-05
10:60726740 G A 0.053920 -2.4172e-05
10:60727268 T G 0.508945 -2.4805e-05
10:60739526 A G 0.284045 -3.8362e-05
10:60740316 T C 0.146267 -2.3562e-06
10:60740366 C T 0.036798 -2.4296e-07
10:60740846 C A 0.025853 3.4796e-05
10:60754780 A G 0.472557 -2.8499e-05
10:60765036 G T 0.857800 -2.6661e-05
10:60766127 G A 0.382095 -1.2925e-05
10:60790990 A C 0.035220 -7.9122e-06
10:60793522 T G 0.026531 5.5776e-06
10:60793941 A G 0.032474 2.6992e-05
10:60796995 G C 0.033172 -2.5923e-05
10:60804207 C A 0.051849 1.2265e-05
10:60804875 A G 0.583242 -2.6862e-05
10:60820345 C A 1.853263 1.4150e-05
10:60823753 T C 0.037691 2.7744e-05
10:60830263 G A 0.069457 8.0989e-06
10:60832608 G A 0.145627 3.3449e-05
10:60832741 T C 0.028781 -3.3935e-06
10:60845241 T C 0.318325 4.4191e-05
10:60848926 T C 0.070785 -5.9833e-05
10:60849955 T G 0.040066 -1.7393e-05
10:60857440 G A 0.022941 2.7686e-05
10:60873931 T G 0.048142 -2.6543e-05
10:60891412 T C 0.125441 4.8686e-06
10:60892116 T C 0.057526 -1.0164e-05
10:60893372 T G 0.550226 8.8535e-06
10:60893515 A G 0.035428 3.6054e-05
10:60907607 G A 0.049784 9.0008e-06
10:60908771 A G 0.048915 1.4390e-05
10:60909461 G A 0.272185 2.9673e-05
10:60909857 T G 0.309726 -2.2307e-05
10:60911750 C T 1.190082 1.6012e-05
10:60932260 G T 0.096330 2.0073e-05
10:60935642 T C 0.045481 -6.2989e-05
10:60942534 T G 0.424771 3.1014e-05
10:60942993 G A 0.027213 -3.2321e-06
10:60943820 G A 0.148824 2.4932e-05
10:60952296 A G 0.142729 4.5318e-05
10:60952597 A G 0.067120 -1.4530e-06
10:60955642 G A 0.041861 -1.7119e-06
10:60957562 C T 0.021812 1.7448e-05
10:60965718 G T 0.162071 -4.2883e-06
10:60982233 G A 0.034811 3.7358e-05
10:60999991 G A 0.101893 -3.2844e-05
10:61001971 A C 0.056711 -1.2798e-05
10:61006956 T C 0.063904 2.6699e-05
10:61007534 G A 1.686103 -3.5954e-05
10:61024518 G A 1.950978 -2.0904e-05
10:61024689 A G 0.307289 -2.0719e-05
10:61027254 G C 0.035305 4.5779e-05
10:61031856 T C 0.052907 -4.6765e-06
10:61035989 T G 0.074807 -2.7990e-05
10:61036395 T G 0.052638 2.3419e-06
10:61047500 G A 0.107946 1.6260e-05
10:61051837 C T 0.551888 1.5848e-05
10:61055010 G A 0.053186 2.2171e-06
10:61058037 G A 0.274551 -4.0049e-06
10:61061507 G A 1.278414 -1.3768e-05
10:61068898 A G 0.021121 -2.6332e-06
10:61069211 T C 0.641713 8.2134e-06
10:61070567 G T 0.261231 -1.4129e-05
10:61073257 A G 1.910639 -7.2515e-06
10:61075275 T G 0.276856 -1.3027e-05
10:61090063 C T 0.215610 -3.2368e-05
10:61090513 A G 0.751104 -3.5407e-05
10:61092890 A C 0.024736 1.4925e-05
10:61097200 G A 0.028336 -2.1873e-06
10:61097300 C T 0.054747 4.3181e-05
10:61100872 T C 0.481833 -3.3111e-05
10:61101624 A C 0.253957 -1.3300e-05
10:61103632 G A 0.081951 4.9376e-05
10:61110698 T C 0.051427 -1.1543e-05
10:61115326 G A 0.172509 2.5266e-05
10:61117601 T C 0.132248 4.2968e-06
10:61118732 A G 0.091351 6.5378e-06
10:61119884 T C 0.108758 -9.1617e-06
10:61123193 C T 0.231661 -8.1555e-05
10:61134335 A G 0.186606 -5.1895e-06
10:61134717 C T 0.034341 -1.6997e-05
10:61141044 A C 0.057844 2.4478e-05
10:61143842 G A 0.063307 9.8453e-08
10:61146582 C T 0.049366 1.2045e-05
10:61148523 A C 0.034240 5.9471e-05
10:61154870 G A 0.253583 9.1736e-06
10:61179149 C T 0.036256 -3.5452e-05
10:61189831 A T 0.478259 -1.9582e-05
10:61191871 G A 0.050167 -2.2211e-05
10:61226348 T C 0.251058 -4.3026e-06
10:61228624 C T 0.043897 1.7337e-05
10:61241081 T C 0.923366 2.7195e-05
10:61263256 T C 0.105996 2.6459e-05
10:61264476 G A 0.048613 3.3889e-05
10:61266568 G A 0.152505 -2.1521e-05
10:61271263 T C 0.183279 1.9181e-05
10:61280073 C T 0.087774 3.0858e-05
10:61282608 C T 0.121322 -1.6941e-05
10:61283736 T C 1.538070 -1.2037e-06
10:61284384 A G 0.035568 -3.3273e-05
10:61284411 G A 1.120433 1.1457e-05
10:61285018 T C 0.165797 -1.1679e-05
10:61285052 A G 0.039894 -2.3537e-05
10:61285097 C T 0.166043 -6.6907e-06
10:61286319 A G 1.188618 1.3872e-05
10:61297835 G C 0.022026 9.0481e-06
10:61309703 C A 0.399990 2.6370e-05
10:61311293 C T 0.213673 1.4055e-05
10:61314814 G A 0.020183 1.1062e-04
10:61318264 G A 0.060369 -5.9912e-05
10:61319779 T C 0.021890 -2.3831e-06
10:61324243 A C 0.274727 1.6772e-05
10:61333139 C T 0.307902 9.3540e-06
10:61339147 A G 1.287957 -5.0112e-05
10:61340890 G A 0.407393 5.9683e-05
10:61350189 A G 0.043731 -4.8036e-05
10:61355845 C T 1.817932 5.4019e-06
10:61359979 T C 0.180156 -1.5710e-05
10:61378007 C T 0.801914 6.2954e-05
10:61380753 C T 0.161947 3.2432e-05
10:61384386 G A 0.223611 5.1499e-06
10:61385195 C T 1.886555 1.9619e-05
10:61385731 C T 0.935924 -1.7342e-05
10:61395380 A G 0.066640 1.5026e-05
10:61396448 C T 0.091055 1.9578e-05
10:61399182 T C 0.053774 5.5473e-06
10:61407477 A G 0.026924 1.4286e-05
10:61412200 T C 0.080659 -4.4032e-06
10:61413353 G A 0.333320 1.7727e-05
10:61414011 T G 0.535016 4.6035e-06
10:61414176 A G 0.093895 1.3779e-05
10:61416687 A G 0.099348 6.7118e-06
10:61418658 C T 0.044773 -1.6208e-05
10:61436118 T C 0.090471 2.1677e-05
10:61437340 G T 1.169529 7.1734e-06
10:61443751 C T 0.293926 -2.0267e-05
10:61449512 C T 0.483161 8.6585e-06
10:61450121 C T 0.296198 1.4781e-05
10:61452462 T C 0.079708 -1.4464e-07
10:61460554 A C 0.155770 3.5265e-06
10:61460975 C T 1.830195 -1.8288e-05
10:61463838 T C 0.065832 7.5002e-06
10:61465778 C T 0.062362 1.1501e-05
10:61465838 G A 1.568682 1.6691e-05
10:61467583 C G 0.087488 2.7307e-05
10:61469136 T C 0.813625 -1.4721e-05
10:61475831 A G 1.174736 -2.1512e-05
10:61478755 G T 0.087754 4.9277e-06
10:61486286 C T 0.992408 -1.6245e-05
10:61494521 T C 1.921139 -3.1569e-06
10:61495217 C T 0.025308 1.9587e-05
10:61507663 T C 0.517443 -1.3994e-05
10:61509588 G A 1.927203 4.9286e-06
10:61510341 C T 0.075573 1.2628e-05
10:61519357 C T 0.033948 -3.0030e-06
10:61522319 A G 0.815394 -8.5452e-06
10:61535106 G T 0.296084 1.9824e-05
10:61538488 C T 1.860530 -6.0409e-05
10:61546941 C T 0.841276 3.9197e-06
10:61552692 T G 1.011276 -2.6850e-05
10:61564136 A G 0.114464 1.4037e-05
10:61565654 T C 0.840860 1.0988e-05
10:61575320 T C 0.819263 -1.3154e-05
10:61580967 G A 1.871316 -3.2218e-05
10:61581189 C T 0.575462 -2.4673e-05
10:61600952 A G 0.905777 -2.3523e-05
10:61602429 G A 0.113679 -2.7537e-05
10:61614312 T C 0.036642 1.2406e-05
10:61614832 T C 0.050320 2.3321e-05
10:61618354 T C 0.024681 1.1712e-05
10:61623888 A T 0.766570 -2.1357e-05
10:61625301 T G 0.030287 -4.8679e-06
10:61634056 T C 1.440608 3.4504e-05
10:61634811 A G 0.059486 2.8636e-05
10:61643197 G A 0.047873 -1.3260e-05
10:61647547 A G 0.027684 -3.1239e-05
10:61655720 T G 0.098238 -2.2936e-06
10:61658888 A G 0.134647 -3.0712e-05
10:61668339 C A 0.504366 -1.3038e-05
10:61683790 T C 0.136539 3.6066e-05
10:61684942 A C 0.039443 3.1519e-06
10:61703336 A G 0.228195 1.2787e-06
10:61705978 G A 0.150889 -1.6250e-05
10:61706412 G A 0.088426 -1.0204e-05
10:61711145 T G 0.061960 -3.9262e-05
10:61715379 C T 0.117840 -8.5343e-07
10:61719342 G A 0.038366 -1.9728e-05
10:61722273 G T 1.152018 3.5119e-06
10:61723443 T C 0.061171 9.9751e-07
10:61728578 T C 0.026551 -2.6824e-05
10:61731042 T C 0.028235 -2.3797e-05
10:61734980 C T 0.083940 -9.4520e-06
10:61739460 T C 1.105467 -4.8570e-06
10:61754573 A G 0.129930 4.7266e-05
10:61754678 C T 0.155128 1.5554e-05
10:61759674 A G 0.026905 -2.8617e-05
10:61759920 G A 0.184772 4.2167e-06
10:61765085 C T 0.277499 1.6725e-05
10:61767247 G T 0.212507 -1.2713e-05
10:61776086 C T 0.287496 1.4368e-05
10:61781721 G A 0.210086 3.0568e-05
10:61793424 G A 1.270079 -1.7093e-05
10:61793446 C T 0.172217 -3.1775e-06
10:61794926 A G 0.090435 -3.8518e-05
10:61801142 T C 1.756485 2.6619e-05
10:61801235 A G 0.360095 -1.2644e-05
10:61803611 T C 0.079925 9.6486e-06
10:61804217 G A 0.229279 1.9719e-05
10:61810360 T C 0.038999 -8.2142e-06
10:61813046 G A 0.215367 8.6014e-06
10:61815335 A C 1.793494 5.5088e-06
10:61816736 C T 0.451595 1.3451e-05
10:61820631 C T 1.217545 1.7962e-05
10:61826212 A G 0.510344 -3.0599e-05
10:61828954 A G 0.070441 -5.6133e-07
10:61831651 G C 0.023029 2.5295e-05
10:61831984 T G 0.214994 2.8231e-05
10:61839831 T C 0.431597 -8.0176e-06
10:61839971 G A 0.482369 -1.1595e-05
10:61840718 G A 0.207661 4.5844e-05
10:61852047 A T 0.072758 4.2748e-06
10:61853386 A G 0.031105 1.1148e-05
10:61853486 G T 0.732401 -3.5546e-05
10:61853827 A G 0.044955 -2.3073e-05
10:61854744 T G 1.226033 -1.8180e-05
10:61855042 A G 0.131875 2.6713e-05
10:61871816 T G 0.246965 -5.2357e-06
10:61875276 A G 1.198005 -9.1333e-06
10:61878856 G A 0.081571 -9.8193e-06
10:61882414 A G 0.410532 9.0002e-06
10:61887279 C T 0.110679 -6.4486e-06
10:61889222 T C 0.057289 -2.0435e-05
10:61891032 C T 0.704597 2.2879e-05
10:61891091 C T 0.039550 1.7027e-05
10:61891409 G A 0.107161 -3.5084e-05
10:61893130 G T 1.077501 3.4287e-05
10:61893145 G T 0.716850 -8.6580e-06
10:61900782 G C 0.106768 -7.6958e-06
10:61901075 A G 0.038700 -7.2883e-06
10:61902089 T C 0.029683 2.1092e-05
10:61908171 G A 1.225303 9.8039e-06
10:61908782 T C 0.072927 1.2008e-05
10:61909172 A G 0.054630 1.6772e-06
10:61930727 C T 0.095070 1.7580e-05
10:61937211 T C 0.026960 -5.4217e-05
10:61939786 A G 0.526749 6.2000e-05
10:61941147 G A 0.095297 -1.4203e-05
10:61945643 G T 0.142829 -1.6610e-05
10:61945931 A G 1.406858 3.5039e-05
10:61953034 A C 0.174369 2.3234e-05
10:61965316 G T 0.645841 1.0881e-05
10:61965625 G A 0.374779 5.0787e-05
10:61971911 C T 0.036340 -1.0427e-06
10:61972114 A G 1.129927 1.0708e-05
10:61972855 A G 0.033416 1.9154e-06
10:61981287 G A 0.029852 2.2102e-05
10:61984097 C T 0.931455 9.2353e-06
10:62006214 A G 0.082022 1.9628e-05
10:62006261 C T 0.204214 -4.0843e-06
10:62007271 T C 0.116074 -5.5442e-06
10:62009709 T C 0.299171 1.5349e-05
10:62016156 A G 0.036230 -1.1369e-05
10:62021781 T C 0.032802 1.4944e-05
10:62027683 G T 0.330571 -1.6728e-06
10:62038544 G A 0.057328 8.0406e-06
10:62040699 G T 0.252675 -3.4387e-05
10:62044411 G A 0.086229 1.6922e-05
10:62045932 T C 0.787395 3.8276e-05
10:62065218 T G 0.055517 -2.6673e-05
10:62072102 T C 0.058207 -2.5795e-05
10:62074139 A G 1.204581 -1.0453e-06
10:62077346 C T 0.306620 2.2667e-05
10:62083210 T G 0.270426 4.3807e-05
10:62085337 C T 1.529816 7.4929e-06
10:62108419 T G 1.559541 -3.0378e-06
10:62109643 T C 0.920588 2.1911e-05
10:62109808 A C 0.033559 4.9059e-06
10:62115295 G A 0.074651 2.7334e-05
10:62115417 A G 0.079958 -3.6123e-05
10:62117588 T C 0.102928 1.9024e-06
10:62118724 T C 0.021747 3.0905e-05
10:62126881 T G 0.066507 2.8398e-05
10:62127894 T C 0.898497 2.0656e-05
10:62133183 A G 0.266021 1.3080e-05
10:62146003 C A 0.073275 -2.8646e-05
10:62157655 T C 0.046928 -4.1816e-06
10:62159661 C T 1.558250 1.4907e-05
10:62179812 T C 0.111306 -1.3399e-07
10:62183385 C T 1.510237 5.9725e-05
10:62184907 A G 0.804991 4.8534e-05
10:62185494 T C 0.122050 2.7297e-06
10:62186118 T C 0.315248 -1.4643e-05
10:62190589 C T 0.026862 -6.9623e-07
10:62193882 T C 0.075647 3.6717e-05
10:62196867 A C 0.052939 -2.2564e-06
10:62209255 A G 1.034198 3.3246e-05
10:62209646 C T 0.037379 2.6623e-05
10:62224554 G A 0.351997 -4.7699e-06
10:62234012 G A 0.062346 6.8790e-06
10:62234088 A C 0.029238 7.6907e-06
10:62244738 T C 0.086018 1.7683e-05
10:62246400 T C 0.031368 -9.9282e-06
10:62247057 T C 0.841123 3.4591e-05
10:62249745 G A 0.236630 3.1304e-05
10:62250178 T C 0.055134 -9.7878e-06
10:62255751 C T 1.445243 5.0016e-05
10:62277592 T C 0.072924 -1.0260e-05
10:62277739 A G 0.365710 -1.0224e-05
10:62279124 T C 0.114062 1.7867e-06
10:62290805 C A 0.070918 2.1959e-05
10:62291122 C T 0.086530 -1.2731e-05
10:62292553 G A 0.042209 -2.6024e-05
10:62294097 G A 0.209791 3.6143e-05
10:62300383 G A 0.122111 9.1303e-06
10:62300929 T C 0.120965 5.9464e-06
10:62304474 T C 0.033792 2.4047e-05
10:62315425 T C 0.059954 -3.7890e-06
10:62319434 A G 1.437959 2.7830e-05
10:62324528 T C 0.383699 3.3284e-05
10:62346638 T C 0.398088 2.4014e-05
10:62349404 G A 0.051605 2.1456e-05
10:62361525 C T 0.063547 -1.0628e-05
10:62362534 G A 0.023896 -2.9282e-06
10:62364018 C T 0.063242 -3.8757e-05
10:62366621 C A 0.022980 -7.9630e-06
10:62370465 C T 0.047032 2.2523e-05
10:62377432 G T 0.387539 4.7929e-06
10:62378618 T C 0.055173 -1.0874e-05
10:62383481 C A 0.265093 3.7823e-05
10:62394864 A G 1.390911 4.8054e-05
10:62397468 T G 0.086251 -5.2575e-06
10:62403707 T G 0.092620 -1.1988e-05
10:62420267 T C 0.385507 8.6366e-06
10:62423829 T C 0.029342 -6.2180e-06
10:62429459 C T 0.086342 -4.8957e-06
10:62430277 C T 0.659867 1.5878e-05
10:62435322 G A 0.070204 9.8390e-06
10:62441091 C T 0.025068 2.9050e-05
10:62444165 G A 0.231324 5.4007e-05
10:62444822 C T 0.632215 3.4595e-05
10:62444965 C T 1.376321 4.7188e-05
10:62463705 A G 0.097225 2.1433e-05
10:62487010 C A 0.639723 5.3142e-05
10:62489074 G A 0.085722 -8.8806e-06
10:62490888 G T 0.277323 6.7238e-05
10:62498268 G A 0.605324 -7.1627e-05
10:62508500 T C 0.467886 3.2158e-05
10:62508952 A G 0.072830 3.7360e-06
10:62514914 G A 0.050878 2.8361e-05
10:62515568 A C 1.006842 8.4917e-05
10:62519969 C T 0.065085 2.6789e-06
10:62522395 C T 1.073817 -7.2543e-05
10:62525906 A G 0.721401 -1.2105e-04
10:62528381 A G 0.095661 -2.4565e-05
10:62530124 G A 0.248630 1.1232e-05
10:62538369 T G 0.037992 -2.6963e-06
10:62539191 C T 0.317857 2.8518e-05
10:62544858 C T 0.633705 3.2349e-05
10:62548390 A G 0.101280 -6.9114e-05
10:62556943 A C 0.030017 -1.1705e-05
10:62557260 T G 1.492165 -5.1520e-06
10:62558660 A G 0.606132 -5.5668e-05
10:62564340 T G 0.132904 -2.0525e-05
10:62568557 A C 0.055770 -3.1662e-05
10:62568914 A G 0.137876 3.0721e-06
10:62570866 G A 0.127619 4.9887e-05
10:62571228 T G 0.066027 7.7167e-07
10:62590031 A C 0.041254 8.5236e-06
10:62593918 G T 0.716828 3.5180e-05
10:62594554 G A 1.795263 6.0889e-06
10:62598161 T C 0.215412 1.2064e-05
10:62598839 T C 0.717418 8.8742e-06
10:62600287 G A 1.013775 3.2045e-05
10:62602369 T C 0.031890 3.8163e-06
10:62605168 G A 0.653476 -3.9915e-06
10:62612714 G A 0.316744 2.6481e-05
10:62614406 G C 0.032682 -5.7142e-06
10:62617504 G T 0.043601 1.0435e-05
10:62618523 A G 0.215942 -2.1095e-05
10:62623814 T C 0.291524 -3.0784e-05
10:62625290 G A 0.051881 -8.2858e-06
10:62625981 A G 0.043530 8.8370e-06
10:62626477 C T 0.030137 -1.3242e-06
10:62626647 C T 0.196061 -6.7994e-06
10:62626874 T C 0.147283 -3.6363e-06
10:62628019 A C 0.044491 -1.7124e-05
10:62629563 G A 0.032153 1.3267e-05
10:62630615 C T 0.236338 -5.2584e-06
10:62631143 T C 0.050687 1.3724e-06
10:62632877 C G 0.132709 -9.9442e-06
10:62634839 A G 0.175213 -3.5716e-06
10:62636110 A G 0.569000 5.3240e-05
10:62636392 G A 0.040709 -2.4615e-05
10:62651544 T C 0.067760 6.4711e-06
10:62658019 C T 0.071863 1.8907e-05
10:62658304 T C 0.539784 6.6625e-05
10:62660140 C T 0.565523 2.2748e-06
10:62661320 A G 0.322239 -5.0801e-05
10:62663124 G A 0.135445 -2.1835e-05
10:62663212 T C 0.448537 1.4678e-05
10:62667844 C G 0.149074 1.0813e-05
10:62669701 T C 0.036392 -2.0933e-05
10:62671305 A G 0.286963 7.0052e-06
10:62676054 A G 0.279229 -6.5748e-05
10:62679305 T C 0.040284 2.4246e-05
10:62689736 G A 0.112332 7.3412e-06
10:62689845 C A 0.022782 2.2629e-05
10:62697883 C T 0.045620 -4.1999e-05
10:62708922 T C 0.047282 -1.1020e-05
10:62709672 A C 0.051317 -5.5499e-06
10:62712485 A C 0.040745 -7.8215e-06
10:62717189 T G 0.114876 8.7175e-06
10:62735941 C T 0.042468 2.0213e-05
10:62737949 T G 1.013506 -7.3997e-06
10:62740413 T G 0.216188 4.4253e-05
10:62757929 T C 0.020144 1.8535e-05
10:62773645 C T 0.855467 6.7044e-06
10:62780578 A G 0.056289 -1.0069e-04
10:62788110 T C 0.784153 2.3778e-05
10:62791536 G A 0.028635 2.1028e-05
10:62813689 C T 0.058431 1.2662e-05
10:62820629 G A 0.181205 -2.4908e-05
10:62821761 T C 0.040570 -5.7078e-06
10:62822766 T C 0.134731 -9.9266e-06
10:62824668 G A 0.032182 2.8311e-05
10:62826952 T C 1.279810 -4.2929e-06
10:62857364 T G 0.505920 -1.1509e-05
10:62872477 A G 0.037889 4.5698e-05
10:62872781 A G 0.043416 3.5387e-05
10:62873116 A T 0.057010 1.2709e-05
10:62885865 C T 0.138347 -8.9501e-05
10:62890689 A G 0.059240 -1.7002e-05
10:62890958 A G 0.038457 2.1882e-05
10:62893761 A G 0.147331 6.0735e-05
10:62895160 A G 0.968976 1.4388e-06
10:62902643 A C 0.021059 2.6096e-05
10:62909319 A G 1.121550 -3.2022e-05
10:62913796 T C 0.054757 -2.6338e-05
10:62919096 A C 0.059600 -1.5163e-05
10:62922883 A C 0.066935 -4.9065e-06
10:62925178 A G 0.053991 -3.5579e-05
10:62936427 A C 0.092892 -3.0011e-05
10:62938326 T C 0.020981 -1.2086e-06
10:62941921 T C 0.045847 2.6907e-05
10:62953177 T C 0.057253 9.4763e-06
10:62958675 T G 0.248104 -4.5658e-06
10:62958851 C T 0.064277 8.9850e-06
10:62973312 T G 0.032604 -2.4537e-05
10:62998875 G A 0.112633 4.4407e-05
10:63002770 C T 0.045795 2.4438e-05
10:63018333 G A 0.246722 -5.6501e-06
10:63021277 G A 0.118914 9.0446e-06
10:63026978 T C 1.096953 1.4777e-05
10:63039856 A G 0.445305 4.7565e-05
10:63040511 A G 0.031267 1.1210e-05
10:63055465 A C 0.590237 -1.1780e-05
10:63056371 T C 0.059970 3.2639e-05
10:63066089 G A 0.023545 3.2076e-06
10:63081966 T C 0.155271 1.4041e-05
10:63083890 A G 0.100533 -6.4866e-06
10:63086940 A G 0.059058 9.4916e-06
10:63101663 C A 0.211660 1.0746e-05
10:63103531 T C 0.906102 1.2878e-05
10:63115115 T C 0.074264 4.2079e-05
10:63115119 A G 0.045357 -1.3338e-05
10:63123198 C T 1.523558 -2.1880e-05
10:63136165 T C 0.057052 -1.2983e-06
10:63146547 T G 0.200086 1.4433e-05
10:63151308 A C 0.102493 -1.1494e-05
10:63155329 T G 0.175576 -9.1683e-06
10:63158216 A G 0.040498 -2.0938e-05
10:63160020 T C 0.038142 9.2265e-06
10:63165260 T C 0.065218 1.8479e-05
10:63166773 A G 0.616252 -1.2140e-06
10:63170941 T C 0.041861 1.6890e-05
10:63172694 G A 0.167569 1.4551e-06
10:63172939 T G 0.089270 -5.9855e-05
10:63173305 G A 0.080776 4.3927e-05
10:63174555 T C 0.030942 4.4590e-05
10:63189687 G A 0.059642 -5.0799e-05
10:63194860 G A 0.055315 -1.0129e-05
10:63220824 G A 0.334992 1.7651e-05
10:63221951 T C 0.034756 -1.5308e-05
10:63227429 C G 0.043001 7.6183e-06
10:63250638 G A 0.022666 1.9921e-05
10:63263192 T C 0.115298 6.9954e-05
10:63272541 G A 1.673921 2.1696e-05
10:63287547 A G 0.044036 -2.9283e-05
10:63319580 G A 0.071019 1.2324e-05
10:63322275 A C 1.296311 -1.4076e-06
10:63332198 G A 0.229246 1.8296e-05
10:63342112 G A 0.858427 -2.5766e-05
10:63342433 A C 0.140797 1.0574e-05
10:63346285 A G 0.194883 1.9191e-05
10:63348767 T G 1.290092 1.2866e-06
10:63349857 T C 0.082658 1.0500e-06
10:63356349 G T 1.511244 3.5597e-05
10:63366888 T C 1.379703 1.4595e-05
10:63368577 C T 0.031204 5.4053e-05
10:63375787 A G 0.071230 4.0777e-05
10:63377244 T C 0.096719 3.9470e-06
10:63388043 C T 0.065640 2.1807e-05
10:63392182 T C 0.054968 3.8351e-06
10:63397517 G T 0.834304 -4.7914e-05
10:63419013 T C 0.118904 1.2344e-05
10:63421843 G A 0.026230 5.9036e-06
10:63426226 G A 0.137931 -1.3730e-05
10:63450774 T C 0.042845 -4.0340e-05
10:63462162 A G 0.106109 9.4257e-06
10:63467553 C G 0.341032 -3.5396e-04
10:63468177 T C 1.046847 1.4005e-04
10:63484070 G A 0.059269 -2.0509e-06
10:63487781 A G 0.025077 -3.0420e-05
10:63492392 C T 0.023114 -1.4118e-05
10:63495314 G A 1.869268 -3.3782e-05
10:63497423 A G 0.035194 6.5107e-05
10:63510779 A G 0.338020 -3.0064e-05
10:63511457 C T 0.218571 5.7506e-05
10:63516391 A C 0.218025 2.0601e-05
10:63520698 C T 1.578192 1.7682e-04
10:63524105 T C 0.100744 1.4357e-04
10:63524591 T C 0.374033 -2.6538e-04
10:63541749 G A 0.026376 4.0318e-05
10:63551527 G T 0.045442 -1.1592e-05
10:63555783 A G 0.199154 -1.0010e-05
10:63567268 A G 0.035678 -3.3451e-05
10:63567496 C A 0.274100 -1.6775e-05
10:63576286 A G 0.838929 -5.9022e-05
10:63579528 C T 0.120706 4.8474e-05
10:63579619 G C 1.900619 3.9899e-05
10:63580133 A G 0.042783 -3.0169e-05
10:63580216 T C 0.074060 3.3700e-05
10:63580259 T C 0.024646 -2.3364e-05
10:63580359 T G 0.034630 -1.2829e-05
10:63585493 A G 0.232843 6.4086e-05
10:63596968 A G 0.535714 -2.4335e-04
10:63600659 T C 0.043134 1.1535e-05
10:63601824 A G 0.076046 -4.2810e-05
10:63606563 A G 0.098475 -2.0778e-05
10:63613870 C T 0.883605 3.5431e-05
10:63622527 T C 0.197830 -2.4979e-05
10:63623995 T C 0.042270 1.0732e-07
10:63624452 T C 0.063479 -2.7877e-05
10:63624812 G A 1.185983 -9.7378e-05
10:63633467 A G 1.149857 -1.9941e-05
10:63638766 C T 0.180374 -7.2680e-05
10:63649553 G A 0.049447 6.1810e-05
10:63656805 C T 0.543270 3.2527e-06
10:63657706 C T 0.122371 -7.5950e-06
10:63658086 A G 1.786551 -1.7256e-05
10:63668161 G A 0.911090 -2.1233e-06
10:63673849 G A 0.202049 -2.0331e-05
10:63676353 G A 0.057441 -2.9992e-05
10:63678484 T C 0.129771 4.7804e-05
10:63684340 A G 0.128876 -1.9844e-05
10:63687471 G C 1.726107 3.6605e-05
10:63687869 C T 0.139126 3.6044e-06
10:63693893 T C 0.448297 2.4519e-05
10:63699921 C T 0.025451 8.2877e-06
10:63701011 C T 0.123504 -6.9019e-06
10:63701536 T C 0.148396 -1.1907e-05
10:63710104 G A 1.014658 2.8742e-06
10:63712827 C G 0.174739 -8.6022e-05
10:63717836 T C 0.099666 -8.8917e-06
10:63723517 A G 0.103733 3.2623e-05
10:63723577 T C 1.319892 -2.2840e-05
10:63752159 G T 0.682604 2.1606e-05
10:63754711 T G 0.078948 5.8822e-05
10:63757667 A G 0.036993 -2.8456e-05
10:63766460 A G 0.105236 2.8707e-06
10:63769817 C T 0.073109 6.1536e-06
10:63776911 T G 0.042329 -2.3706e-05
10:63777974 A G 0.054939 -7.7139e-06
10:63778606 T G 1.028346 7.2733e-05
10:63779656 G A 0.065267 3.0838e-05
10:63780231 G A 0.114574 2.9318e-05
10:63782768 G A 0.130580 -2.9058e-05
10:63785089 T G 1.461787 -2.2163e-05
10:63786554 C T 0.416965 1.6362e-05
10:63794736 C T 0.040622 1.3802e-05
10:63798430 C A 0.078172 -1.0966e-07
10:63805617 C T 0.893767 -3.7889e-05
10:63810829 T C 0.024847 1.4431e-05
10:63816673 A G 0.126824 -8.5725e-06
10:63818553 A G 0.027973 -7.2926e-07
10:63827216 G T 0.145468 1.4965e-05
10:63827718 T C 0.062781 1.2093e-05
10:63829205 A G 0.255044 3.3979e-06
10:63829539 T C 0.166998 -4.4594e-05
10:63831638 A G 1.757917 7.0117e-05
10:63832279 A G 0.824329 3.8602e-05
10:63835911 T C 0.216373 9.5305e-06
10:63843112 G A 1.633588 2.4329e-05
10:63847565 A G 1.738322 -2.3486e-05
10:63862634 A G 0.225377 -6.5013e-05
10:63863814 A G 0.048291 6.5579e-06
10:63867008 T C 0.024026 2.6930e-05
10:63875960 A G 1.290378 -6.0907e-06
10:63887715 G A 0.534169 -1.0049e-05
10:63889801 T G 0.077656 -2.9111e-05
10:63890641 A G 0.383082 4.8076e-05
10:63907168 G T 0.534945 -1.0045e-05
10:63912835 G A 0.683782 3.1727e-05
10:63914577 A G 0.070516 1.8522e-05
10:63915372 T G 0.073768 -3.0753e-05
10:63956386 G A 0.200900 1.8137e-05
10:63958112 C T 1.287457 1.7998e-05
10:63958638 T C 0.075151 4.5242e-06
10:63961907 T G 0.056812 -4.6091e-05
10:63976313 G A 1.506050 2.5582e-05
10:63976459 T G 0.027930 6.2345e-06
10:63977980 T C 0.220401 -1.9859e-05
10:63981324 A G 0.068886 1.6080e-05
10:63985100 C T 1.186762 3.5665e-05
10:64031374 A G 0.044130 -5.6502e-05
10:64032693 G T 0.104496 -1.9846e-06
10:64035130 C T 0.100689 1.0588e-05
10:64036240 G A 0.097518 4.8068e-05
10:64039626 A G 0.058964 4.0488e-06
10:64043365 G A 0.080964 -1.3804e-05
10:64043498 C T 1.731038 1.7853e-05
10:64052613 A G 0.202286 -1.1404e-05
10:64056319 T C 0.043449 2.3198e-05
10:64061459 G A 1.859381 1.0224e-05
10:64061483 C T 0.082412 -1.6577e-05
10:64064556 T G 0.036236 1.6521e-06
10:64068591 A G 0.053199 1.7714e-05
10:64069035 G T 1.366055 2.0190e-05
10:64074412 T C 0.066591 -4.8450e-06
10:64079219 G A 0.023906 1.0674e-05
10:64080286 G A 0.032549 -1.2379e-05
10:64081223 T G 0.058642 1.3272e-05
10:64092938 C G 0.038362 -3.1726e-06
10:64100364 T C 0.028790 5.3797e-07
10:64108315 T G 0.039320 -2.4221e-05
10:64113802 T C 0.134708 1.8090e-05
10:64117007 T C 1.247906 -1.5825e-05
10:64117756 T C 0.338854 1.0498e-05
10:64128089 T C 1.258069 -5.6628e-06
10:64129318 A C 0.142738 1.5900e-05
10:64133672 T C 0.110569 2.7250e-05
10:64139582 T C 1.975896 -1.1424e-05
10:64154204 T G 1.417556 8.7300e-06
10:64154935 C A 0.136724 -2.5773e-05
10:64159333 T G 1.227471 -1.8349e-05
10:64160635 G A 0.023837 1.5162e-05
10:64165530 T G 0.134822 2.2039e-05
10:64168592 T C 0.027443 -3.2671e-05
10:64173296 T C 0.082548 -1.2528e-05
10:64176872 G A 0.035779 -1.4083e-05
10:64178470 T C 0.028330 -1.7164e-05
10:64181219 T C 0.023045 -3.1688e-05
10:64181270 C T 1.316890 -2.0812e-05
10:64181346 C T 0.103010 -1.8510e-05
10:64182619 T C 0.078033 1.7058e-05
10:64187564 T C 1.236663 -2.1848e-05
10:64195873 A G 1.550294 -3.5433e-05
10:64198408 T C 0.302014 -1.3223e-05
10:64199222 C T 1.521702 2.1685e-05
10:64202391 G T 1.487370 -3.5041e-05
10:64203860 G C 0.360686 -8.7709e-06
10:64208676 T C 0.123065 1.2859e-05
10:64211073 T A 1.901723 5.6797e-06
10:64212306 C A 0.080318 -4.5682e-06
10:64217738 T C 0.023604 2.1549e-05
10:64224100 G A 0.584288 1.1332e-05
10:64227186 C A 0.032053 2.8379e-05
10:64231895 A G 0.781121 -1.8929e-06
10:64234392 C T 1.937735 -1.1328e-05
10:64249137 T G 0.061031 -1.5955e-05
10:64251977 T C 1.065261 9.6108e-06
10:64252110 C A 0.102130 -2.0611e-06
10:64260847 C T 0.756303 2.6215e-06
10:64267265 T G 0.102224 1.2517e-06
10:64269725 T C 0.035944 6.2889e-05
10:64270771 T C 1.140671 -2.7326e-05
10:64278682 A G 0.286918 2.8977e-05
10:64292344 G A 0.657309 1.1605e-05
10:64297088 A G 0.041018 2.6264e-05
10:64300331 C A 0.053524 1.2211e-05
10:64303828 A G 0.024665 -1.2344e-05
10:64304197 C T 0.185132 1.0730e-05
10:64305946 C G 0.031731 2.1521e-05
10:64308884 G T 0.030796 -2.9083e-06
10:64310034 G A 0.220031 -5.1597e-05
10:64310992 G A 0.565202 4.8917e-06
10:64313407 T C 0.062891 2.6497e-05
10:64317869 G A 0.052190 8.0191e-06
10:64320620 T C 0.257592 -5.2279e-05
10:64325500 C T 0.116558 7.3742e-06
10:64335087 C T 0.177394 8.9639e-06
10:64339405 C T 0.053595 -1.1715e-05
10:64340053 A G 0.117879 -1.1371e-05
10:64345050 G T 0.155981 3.6415e-05
10:64346072 T C 0.042546 4.0089e-05
10:64358445 G A 1.784795 3.9605e-06
10:64369749 A G 0.350283 -5.5820e-06
10:64373843 C T 0.023091 -2.5248e-05
10:64374312 T C 0.033516 7.6159e-06
10:64376558 C T 1.184743 1.8891e-06
10:64377740 G A 0.082963 -3.8370e-05
10:64377967 T C 0.293192 1.1975e-05
10:64379680 G A 0.032364 -1.4512e-05
10:64388159 A G 0.046574 1.4080e-05
10:64398466 T C 0.739509 2.6608e-05
10:64407831 C T 0.060090 2.2902e-05
10:64408208 T C 0.289096 -2.0615e-05
10:64415184 G A 1.478714 -2.8991e-05
10:64431206 C T 0.100737 -6.4284e-06
10:64438486 C G 0.777158 5.7735e-05
10:64441033 T C 0.041501 -3.4001e-05
10:64441940 G A 1.970320 -8.6370e-06
10:64443188 T C 0.270111 -6.5547e-05
10:64445564 G A 1.081740 1.2636e-05
10:64447963 T C 0.085287 1.9784e-05
10:64448777 A G 0.096469 -1.2526e-04
10:64456179 C T 0.077708 -4.7580e-05
10:64470675 T C 0.299203 7.5093e-06
10:64488223 A G 1.101669 -2.0675e-04
10:64494719 G T 0.031050 -2.2348e-05
10:64503831 T C 0.038820 -2.3710e-05
10:64519299 C T 1.201959 -7.7656e-05
10:64530182 T G 0.116188 -7.6950e-05
10:64539338 G T 0.091951 -8.0300e-06
10:64552934 G A 0.796282 -3.4239e-05
10:64560470 G A 0.230100 -2.3831e-05
10:64565011 A G 0.144374 -6.2172e-06
10:64583149 T G 1.181419 -2.4468e-05
10:64599100 G A 0.159123 -9.9885e-06
10:64604165 A G 0.049197 2.5469e-05
10:64608298 C T 1.041913 -8.4878e-06
10:64623523 T C 0.029144 2.5577e-05
10:64624260 C T 0.079519 -3.2590e-05
10:64633450 C T 0.100673 5.5451e-06
10:64634409 T G 0.036184 1.1269e-05
10:64636906 C T 0.079169 -1.8207e-05
10:64641730 A G 0.020199 -1.6288e-05
10:64644167 T C 1.537681 -2.6213e-05
10:64646868 T C 0.147318 3.1445e-05
10:64648303 G A 0.042251 -4.4767e-06
10:64654102 G A 0.199670 -3.2645e-05
10:64655913 A G 0.985644 -2.1882e-05
10:64663082 G T 0.348430 4.5230e-06
10:64675368 A G 0.027687 1.7373e-05
10:64677390 G T 0.042046 -4.6443e-05
10:64678824 C T 0.204961 1.7821e-06
10:64696151 C T 0.146828 2.8617e-05
10:64696331 C T 1.398844 -6.0158e-05
10:64706287 G A 0.063099 -3.1259e-06
10:64722032 C T 1.035902 -2.0430e-05
10:64723247 A G 0.024259 5.1999e-05
10:64725655 G T 0.214984 -7.6632e-06
10:64740148 T C 0.145004 -2.3438e-05
10:64746075 G A 0.127642 2.7377e-05
10:64746561 A G 0.100478 -2.4474e-06
10:64752256 A G 0.069136 -3.8811e-05
10:64760530 G A 0.035516 1.5361e-05
10:64760686 T C 0.249390 1.1298e-06
10:64761387 T C 0.645196 6.8450e-05
10:64762674 T C 0.046987 3.4604e-05
10:64764692 T C 0.741902 -3.3582e-05
10:64776107 A G 0.854331 -3.6893e-05
10:64776283 A C 1.066384 -4.5490e-05
10:64779783 A G 1.141476 -4.0486e-05
10:64785504 A G 0.287467 -5.1502e-06
10:64792735 C T 0.118667 7.3737e-05
10:64803582 T C 0.117869 -2.9933e-06
10:64811338 C T 0.057688 2.6767e-05
10:64814979 A G 0.032153 7.2417e-05
10:64817255 C T 0.396299 1.3776e-05
10:64817375 T C 0.066773 1.1578e-05
10:64818871 G A 0.244138 6.6562e-05
10:64822828 A G 0.801570 -6.8958e-06
10:64823971 G C 1.889275 2.6268e-05
10:64824307 T G 0.077484 6.6615e-05
10:64828215 A C 0.345473 1.3545e-05
10:64832896 T C 0.043303 2.5181e-05
10:64839647 C A 0.211862 -1.7211e-05
10:64840665 A G 0.795338 -4.7531e-06
10:64847375 G A 0.186220 -8.5565e-06
10:64848773 T C 0.185934 -1.5383e-05
10:64850388 C T 0.064345 8.5205e-06
10:64868581 G A 1.126418 -7.4654e-06
10:64868871 A C 0.021958 1.1115e-05
10:64869892 G A 1.640002 -4.0262e-05
10:64872411 T C 0.447343 -3.5100e-05
10:64875546 G A 1.631251 -4.5139e-05
10:64880226 C T 0.044409 1.3311e-05
10:64888493 T C 0.623491 1.3110e-05
10:64918575 G A 0.052274 -3.8196e-05
10:64927823 G C 0.945292 -3.1909e-05
10:64930151 C A 0.056276 5.6087e-06
10:64937501 C G 0.061801 2.9894e-05
10:64938400 A G 0.060658 -2.9269e-06
10:64952835 A G 0.085213 7.6994e-07
10:64956414 C T 0.031910 3.7947e-05
10:64958991 A G 0.044046 -1.5940e-05
10:64960755 C A 0.061567 -7.6192e-05
10:64974156 C T 0.062862 -8.2445e-06
10:64974380 C G 0.060606 2.4324e-06
10:64974537 T A 1.567591 -1.6242e-05
10:64998049 C T 0.047587 1.0382e-05
10:65006456 C T 1.713952 -3.1743e-05
10:65020029 G A 0.028119 4.5515e-05
10:65022766 G A 0.086641 3.1356e-05
10:65041854 T C 0.071713 -3.2385e-05
10:65045865 C T 0.089166 1.4710e-05
10:65047026 T C 1.629457 -2.2186e-05
10:65047270 T C 0.099536 -1.4497e-05
10:65058224 T C 1.703935 -3.0962e-05
10:65070047 C T 0.037204 1.3264e-05
10:65082961 C T 0.132030 -1.0399e-04
10:65092719 C T 0.094015 2.4619e-05
10:65101207 C G 0.833895 -7.5685e-06
10:65106551 T G 1.713059 -2.9002e-05
10:65109502 G T 0.090390 1.0871e-05
10:65115664 C T 0.058152 7.0331e-06
10:65117770 A G 0.073210 -1.5998e-05
10:65127476 C T 0.057915 2.0943e-05
10:65133156 C A 0.628726 1.3251e-05
10:65146266 T C 0.026366 -5.5653e-05
10:65151584 A C 0.054186 2.8710e-05
10:65166670 C T 0.237198 -9.8094e-06
10:65168543 T C 0.043880 3.8240e-06
10:65172328 T C 0.945120 -3.1769e-05
10:65191036 G A 0.022549 -1.8396e-06
10:65220711 C T 0.050476 3.5840e-05
10:65232974 G T 0.071652 -3.6002e-05
10:65235693 C T 0.039320 1.8405e-05
10:65245494 A G 0.049921 3.7864e-05
10:65245675 T C 0.072963 -1.6739e-05
10:65259833 A G 0.066948 3.3988e-05
10:65261184 T C 0.628259 1.3570e-05
10:65264300 A C 0.129849 -1.0559e-05
10:65265640 C G 0.048687 -2.5304e-05
10:65274927 G A 0.945753 -3.0623e-05
10:65275214 C T 0.105080 1.2390e-05
10:65277256 G A 0.039901 3.4840e-05
10:65315397 C G 0.275327 3.2409e-05
10:65315433 C T 0.958074 -2.2993e-05
10:65323809 G T 0.972242 -2.6632e-05
10:65328326 T C 0.302852 -2.1835e-05
10:65337153 C T 0.984167 -2.6726e-05
10:65338917 A G 0.040109 4.8882e-05
10:65344449 A G 0.057432 -1.4461e-06
10:65346889 T C 0.163914 1.5606e-05
10:65364247 G A 0.590799 4.8475e-06
10:65376395 A G 0.648506 -4.6801e-06
10:65378695 T C 0.055598 -9.9885e-06
10:65381281 T C 0.053472 -2.4257e-05
10:65381594 C T 0.061271 2.9452e-05
10:65381740 G A 1.071632 2.6811e-06
10:65389940 A G 0.105723 3.2977e-05
10:65392260 T C 0.614256 5.1385e-06
10:65405121 T C 1.092571 -3.5139e-05
10:65405615 C T 0.056912 -4.9482e-05
10:65406487 G A 0.119787 -6.1159e-05
10:65413714 A G 0.080818 -6.0846e-06
10:65426785 A G 0.093408 2.2661e-05
10:65439003 A G 0.055056 -1.5077e-05
10:65441070 G A 1.041926 -8.2031e-06
10:65447775 G A 1.132277 1.4269e-05
10:65449286 T C 0.030209 -1.0464e-05
10:65458248 C T 0.110095 6.2396e-06
10:65462195 A G 0.054923 -3.9132e-05
10:65463855 G A 1.194870 -4.9002e-06
10:65473289 T C 0.084576 1.1690e-05
10:65477890 T C 0.037622 -6.9676e-07
10:65479415 C A 0.169805 -2.4664e-06
10:65483262 A G 1.650441 1.4914e-05
10:65492109 A G 0.038817 4.6435e-06
10:65496107 A G 0.599390 -9.3620e-06
10:65496217 G A 0.035444 1.7422e-06
10:65516176 C T 0.385283 4.6731e-05
10:65518491 A G 0.532027 -1.7843e-05
10:65518522 A G 0.659552 7.9541e-06
10:65520411 T C 0.438975 9.4374e-05
10:65524868 G A 0.026603 4.7612e-05
10:65525237 T G 0.126071 -3.5175e-05
10:65526584 T C 0.057250 -3.3367e-05
10:65541148 C T 0.103707 -2.0767e-05
10:65541338 A G 0.096687 -2.4025e-06
10:65544390 T G 0.045659 5.0393e-05
10:65576963 A G 1.480876 -5.1446e-05
10:65582292 G A 0.826004 -1.6411e-06
10:65589002 G A 0.068289 1.1964e-05
10:65593561 T G 0.436022 7.6148e-06
10:65595073 A G 0.033640 1.7525e-05
10:65620163 A G 0.667751 6.5310e-06
10:65632766 C T 0.455561 9.3730e-06
10:65638568 G A 0.076205 3.7492e-06
10:65643585 G A 0.310840 -4.2454e-05
10:65654771 G T 0.352691 5.7513e-06
10:65659783 C T 0.837936 -3.3249e-06
10:65672704 A G 1.073128 4.0361e-07
10:65674752 T C 0.054296 4.7090e-06
10:65684068 T C 0.043984 -4.6375e-05
10:65691278 T C 0.035448 2.2029e-05
10:65694772 A C 1.706756 -8.6545e-06
10:65701960 G A 0.129901 7.5414e-06
10:65704055 C T 0.041232 3.8720e-06
10:65704117 G A 0.332950 2.0916e-05
10:65718812 T C 0.175979 -1.3324e-05
10:65726920 G A 0.026389 9.6189e-06
10:65730494 T C 0.959982 -2.8829e-06
10:65730654 G A 0.241661 1.0247e-05
10:65735321 A C 0.036834 -1.0209e-05
10:65736096 A G 0.085203 1.3730e-05
10:65736451 T G 0.097316 1.7504e-05
10:65736605 G A 0.067228 -2.9492e-05
10:65736740 T C 0.223933 -2.8023e-06
10:65749924 T C 0.074563 -1.4799e-05
10:65752896 G C 0.035552 -8.4946e-06
10:65754148 C T 0.039739 4.4492e-06
10:65757975 A G 0.501315 -3.1027e-05
10:65762991 C T 1.772682 -1.1699e-04
10:65764195 C T 0.330964 -2.4578e-07
10:65770389 A G 1.772529 -1.4573e-04
10:65771897 T C 0.119498 6.2507e-06
10:65781886 T C 0.033711 -7.3564e-06
10:65786429 A G 0.049784 -1.7663e-05
10:65791943 A G 0.245813 2.3527e-06
10:65794114 C G 0.121767 1.6284e-05
10:65796031 A G 0.146617 -9.3473e-05
10:65796140 G A 1.594697 2.2195e-05
10:65815925 G A 0.190085 -5.5795e-05
10:65820276 A G 0.088105 1.5773e-05
10:65822571 A G 1.956970 -6.8710e-07
10:65823446 T C 0.364214 -2.7167e-05
10:65827159 C T 0.045721 -1.4557e-05
10:65827188 A G 0.057688 -1.4108e-05
10:65827304 A G 0.050064 1.1777e-06
10:65832788 T C 0.077906 -4.9004e-06
10:65844388 A G 0.108170 -4.5082e-08
10:65846708 A G 0.024120 6.8583e-06
10:65856432 A G 0.032413 -1.0342e-05
10:65861658 G A 0.031790 2.8946e-05
10:65865048 T G 0.241859 -3.0072e-05
10:65866264 G A 0.024681 -1.5604e-05
10:65870447 G A 0.158468 2.6712e-05
10:65887962 G A 0.034860 -7.8284e-05
10:65902281 T C 0.062927 5.5860e-06
10:65904375 G A 0.043436 1.6335e-05
10:65906456 C T 0.031517 1.5044e-06
10:65911294 T C 1.723478 3.5483e-05
10:65920133 T C 0.071755 -1.0521e-05
10:65938783 T C 0.025717 1.1241e-05
10:65947548 A G 0.021942 2.8158e-05
10:65955169 A G 0.031462 -7.8450e-06
10:65955191 A G 0.084641 -1.2722e-05
10:65955797 T C 0.164203 6.7998e-06
10:65963252 A C 0.149464 -2.3745e-05
10:65973814 A G 1.126214 -4.2076e-05
10:65978222 A C 0.030456 -2.7728e-05
10:65999632 A G 0.080941 1.7494e-05
10:66013773 C T 0.138103 -1.4291e-05
10:66020071 T G 0.261377 2.2004e-05
10:66026415 G A 0.218139 2.7887e-05
10:66034105 T C 0.954218 -5.7355e-05
10:66035732 G A 0.078474 7.0661e-06
10:66048199 T G 0.041199 -1.3314e-05
10:66072392 T G 0.682636 9.5663e-06
10:66086424 G A 0.027190 -1.7210e-05
10:66104082 T C 0.027573 -1.9317e-05
10:66110055 C T 0.036545 9.2152e-07
10:66136120 T G 0.036989 3.1008e-05
10:66139573 C T 0.054874 -4.6515e-06
10:66173340 C A 0.035457 6.6095e-06
10:66194162 A C 0.077861 -7.1575e-07
10:66196039 A G 0.053332 2.6111e-06
10:66217196 G T 0.074333 6.9207e-07
10:66221427 T C 0.191069 1.2647e-05
10:66221704 G A 0.023253 7.2986e-06
10:66249197 A G 0.227052 -6.5701e-06
10:66250255 C A 0.051206 -5.0389e-05
10:66256716 C T 0.789028 3.4253e-05
10:66259278 G T 0.723670 4.0055e-05
10:66261589 A G 0.080594 4.4287e-05
10:66272624 T C 0.196882 3.0310e-05
10:66274331 A G 0.040816 2.9705e-06
10:66275706 T G 0.025165 4.7034e-05
10:66278325 A G 0.173519 3.5665e-05
10:66279382 T G 1.150425 -1.7904e-05
10:66285739 A G 0.077725 -1.4857e-06
10:66289890 A G 0.479568 -9.1943e-06
10:66291535 G A 0.053417 -6.3273e-06
10:66294394 C T 0.325907 -1.9854e-05
10:66294607 G A 0.282273 -3.9299e-05
10:66299771 A G 1.904209 -1.6628e-05
10:66304899 C G 0.277450 -4.2256e-05
10:66314884 C T 0.039502 -4.1615e-06
10:66318690 T C 0.028894 1.8079e-05
10:66320442 C T 0.300768 -4.1348e-05
10:66332324 A C 0.891878 -2.2650e-05
10:66333559 T G 0.066747 3.4017e-05
10:66335957 A G 0.032504 -4.9776e-06
10:66340742 A G 0.689800 7.3695e-06
10:66361165 C T 0.027538 -4.9216e-05
10:66363757 G A 0.048467 2.6943e-05
10:66365809 A C 0.030202 2.1337e-05
10:66371273 T C 0.236689 -9.5346e-07
10:66375958 C T 0.149211 -3.1594e-05
10:66377954 C T 1.007173 -2.6852e-05
10:66385882 C T 0.854577 -7.9093e-06
10:66406859 G A 0.406403 5.0049e-06
10:66414239 A G 0.490078 -7.4720e-06
10:66450484 T C 1.116386 1.8543e-05
10:66456023 T C 0.039356 3.3746e-05
10:66459008 T C 0.272552 1.0658e-05
10:66463190 G A 0.064946 3.6975e-05
10:66480034 G T 0.864389 -9.4487e-06
10:66488057 C T 0.381871 4.2381e-05
10:66488107 A G 1.242976 -2.1476e-05
10:66488870 T G 1.773117 2.0313e-05
10:66492640 G A 0.055176 1.6027e-05
10:66492674 C T 1.261432 -2.2581e-05
10:66495095 C T 0.901158 -1.8360e-05
10:66499906 C T 0.074138 -2.0414e-05
10:66502614 T G 0.065329 3.6114e-05
10:66502735 T C 0.095353 -4.5646e-05
10:66502774 C T 0.049733 2.8017e-05
10:66504007 G C 0.059606 9.6208e-06
10:66505451 A G 0.037879 -2.7068e-05
10:66509895 C T 1.274964 9.7243e-05
10:66510336 A C 0.745232 1.0429e-04
10:66520444 A C 1.038375 -2.6859e-05
10:66521595 A G 0.061859 1.7326e-05
10:66529552 A G 1.473842 3.0416e-05
10:66533112 G A 0.078332 -3.3750e-05
10:66534174 G A 0.027044 2.2020e-05
10:66537157 G A 0.089929 1.3955e-05
10:66546149 A G 0.959641 -7.0090e-06
10:66551816 G T 0.207233 9.5554e-05
10:66556168 T C 0.064637 3.7492e-05
10:66571331 G A 0.262925 5.5941e-05
10:66571550 A G 0.029034 -7.8832e-06
10:66582604 G A 0.069444 2.2807e-05
10:66582806 C T 0.737504 -3.3419e-05
10:66588669 T C 0.028362 5.7007e-05
10:66588843 G C 0.064151 -4.9901e-05
10:66588894 G A 0.048519 5.2798e-05
10:66591587 G A 0.200689 -6.1676e-05
10:66601876 A G 0.222388 -2.4747e-05
10:66605200 A G 0.092000 -9.0590e-06
10:66636272 A G 0.329104 -8.7407e-05
10:66640804 A T 0.110975 4.4095e-06
10:66649665 G A 1.776324 1.4473e-05
10:66657146 A G 0.070188 -5.8927e-06
10:66664302 T C 0.156897 3.0346e-05
10:66694651 A G 0.030504 -6.2804e-06
10:66696952 A G 0.162691 -9.7823e-06
10:66701367 G A 0.048226 -1.3328e-05
10:66720634 A C 0.042319 -1.2846e-05
10:66724323 C T 0.448158 3.2191e-05
10:66758130 T G 0.452802 1.9205e-05
10:66758532 T G 0.093168 -1.9314e-05
10:66761882 T G 0.116356 5.2676e-06
10:66763868 C T 0.100741 2.0922e-05
10:66767758 A G 0.031082 4.3522e-05
10:66773670 A G 0.038125 -2.9094e-05
10:66785719 T C 0.439313 2.9858e-05
10:66793478 T C 1.650743 5.6246e-05
10:66795630 G A 0.573807 1.0852e-05
10:66808432 T C 0.141976 5.2340e-05
10:66809330 G A 1.213507 1.5575e-05
10:66809925 G A 0.630313 2.9376e-06
10:66824366 T C 0.040699 2.9222e-05
10:66844743 C T 1.842006 2.5504e-05
10:66852633 C T 0.036499 -1.8266e-05
10:66853683 C T 1.016028 5.2720e-05
10:66870703 A G 0.043114 -2.7733e-05
10:66877815 C T 1.514967 6.4013e-05
10:66881278 G T 1.639827 5.8515e-05
10:66882683 T G 0.107875 2.0297e-05
10:66883025 T C 0.045902 1.8016e-05
10:66884544 A G 0.036019 8.6493e-07
10:66892227 G T 0.156118 -5.0782e-06
10:66899096 A G 0.035915 1.9640e-05
10:66900385 G A 0.127642 5.9578e-05
10:66910251 T C 0.143816 1.9683e-05
10:66913777 C T 0.037217 1.6965e-05
10:66915660 C T 0.049242 8.7044e-07
10:66934717 T C 0.187719 1.4943e-06
10:66955317 G T 0.502373 4.3794e-05
10:66957545 A G 0.154420 -1.6975e-05
10:66985247 T C 0.039963 1.9389e-05
10:66987381 T A 0.025042 -2.2908e-05
10:66993171 T C 0.563268 2.3865e-05
10:66998577 C T 0.359118 -2.4245e-05
10:67007773 A G 0.030134 -1.2288e-05
10:67012556 C T 0.923463 8.9322e-06
10:67014643 T C 0.030644 1.2143e-06
10:67029267 T C 0.770962 4.1624e-05
10:67029555 T G 1.374825 2.9088e-07
10:67041750 A G 1.014317 1.4673e-05
10:67056500 C T 0.686810 1.3059e-05
10:67056741 T C 0.253765 -2.8660e-05
10:67061036 G A 0.126074 5.0448e-07
10:67061241 G A 0.066815 5.2628e-06
10:67061637 G A 0.051735 -5.0774e-06
10:67079067 C T 0.959034 -9.6959e-06
10:67080976 C T 0.077380 2.9217e-05
10:67082194 A G 1.306591 -1.8426e-05
10:67089881 C T 0.207415 3.5040e-05
10:67091080 C T 0.548327 4.1664e-05
10:67094693 C T 0.300041 -9.8784e-06
10:67098176 G A 0.132848 7.9238e-06
10:67099330 G A 0.073810 2.6616e-05
10:67099770 C T 0.024964 -2.2795e-05
10:67102144 G A 0.028313 1.9152e-06
10:67105617 C T 0.291790 -2.9287e-06
10:67108169 T C 0.173301 -7.9496e-05
10:67110476 T G 0.156640 -8.1638e-06
10:67112247 A G 0.102967 -2.0710e-05
10:67119691 G A 0.042238 1.0845e-05
10:67130108 T C 0.062209 3.5347e-05
10:67133326 T G 0.248994 -1.1024e-05
10:67137155 G A 0.039742 -4.8558e-06
10:67154842 C T 0.242749 -3.8658e-06
10:67158072 C T 0.049723 -2.9701e-05
10:67159976 A G 1.192266 2.2584e-05
10:67160808 C T 0.179897 -2.0917e-05
10:67178895 G A 0.725578 2.0469e-05
10:67182589 A G 0.135666 -1.9020e-05
10:67199959 T C 0.062560 -2.2248e-07
10:67203505 T C 0.107262 3.6763e-05
10:67209553 C T 0.031624 -7.5054e-06
10:67211160 G A 0.127905 -1.3329e-05
10:67236181 C T 1.367593 1.7361e-05
10:67244216 G A 0.426359 2.5654e-05
10:67256159 G A 0.026512 -1.8780e-05
10:67260747 T C 0.067886 -2.7683e-05
10:67268477 G A 0.440163 3.2312e-05
10:67271021 G A 0.036824 6.2198e-05
10:67271818 G A 0.810908 -8.6064e-07
10:67282647 C A 0.084927 4.1901e-05
10:67289706 G A 0.054916 -4.3505e-06
10:67294878 G A 0.086566 -2.1307e-05
10:67306869 C T 0.061612 3.0792e-05
10:67316023 G A 1.158098 -1.7152e-05
10:67326966 T C 0.161421 -5.0996e-06
10:67330226 G A 0.060908 6.2074e-08
10:67354502 T C 0.022818 -1.4747e-06
10:67360832 C T 0.131959 1.7750e-05
10:67382039 G T 0.038216 -1.1208e-05
10:67382607 G A 0.032569 -3.6301e-05
10:67383545 G C 0.051557 -2.4142e-05
10:67396794 G A 0.229895 -7.7554e-06
10:67429184 C A 1.245388 7.7169e-06
10:67446488 G T 0.837858 2.3661e-05
10:67446570 T C 0.272883 -1.2110e-05
10:67449694 G T 0.132452 -6.8510e-06
10:67450155 G A 0.071473 -2.0152e-06
10:67454045 A G 0.163392 1.3190e-05
10:67459198 C T 0.149347 3.5456e-06
10:67460544 A G 0.168780 -6.3111e-07
10:67465948 C T 0.809934 2.9599e-05
10:67466106 C G 0.097002 -2.4500e-06
10:67470572 C G 0.107722 1.0277e-05
10:67470686 A G 1.061135 2.0605e-05
10:67473915 T C 0.081149 3.9081e-06
10:67475110 C T 0.097810 -1.2242e-05
10:67476132 G A 1.147098 3.2193e-05
10:67492814 G A 0.069032 9.4433e-06
10:67494061 G T 0.133004 2.4014e-05
10:67495153 A G 0.070675 3.4992e-05
10:67498308 A G 0.668919 1.1746e-05
10:67503081 T C 0.992963 9.2876e-07
10:67509752 G A 0.046370 3.4482e-05
10:67510379 A G 0.100585 -3.3775e-05
10:67519113 G T 0.069470 1.8405e-06
10:67521458 A C 0.054455 -1.7322e-07
10:67528604 G T 0.123958 1.2162e-05
10:67532251 C T 0.110494 -6.0694e-07
10:67533460 C T 0.916300 1.0639e-05
10:67541472 A C 0.290079 -2.0791e-06
10:67549435 A G 0.107950 1.3375e-05
10:67550128 C T 0.272208 1.8568e-05
10:67555875 G A 0.589169 1.0619e-05
10:67556104 G C 1.871491 -6.3579e-06
10:67560490 C T 0.164586 -3.4032e-06
10:67574847 G A 0.055332 3.3422e-06
10:67583597 C T 0.033594 6.3226e-06
10:67583863 A G 0.491558 1.3543e-05
10:67587180 G A 0.117833 3.4272e-05
10:67590540 G A 0.043043 1.3901e-06
10:67599729 T G 0.034695 -1.7996e-05
10:67599815 A G 0.052774 5.0492e-07
10:67600171 T C 0.539683 4.4915e-06
10:67606221 A G 0.134893 2.5308e-05
10:67606800 A T 0.054205 -2.3683e-05
10:67613095 G A 0.037600 -3.3001e-05
10:67618247 C T 1.668432 1.5628e-05
10:67620278 A G 0.031069 -3.1521e-05
10:67636856 C T 0.037580 -1.8455e-05
10:67636921 G A 0.388185 -1.4833e-05
10:67638365 A C 1.851497 4.3162e-06
10:67650221 C T 0.024314 3.2353e-05
10:67651395 T A 0.135607 -2.3986e-06
10:67652843 C A 0.253674 2.0937e-06
10:67652912 C T 0.641086 -1.4899e-05
10:67652922 A G 0.066523 1.1549e-05
10:67671110 C A 1.507313 8.0422e-06
10:67677860 G T 0.064271 -1.3820e-05
10:67679152 T C 0.030050 -9.8020e-06
10:67690298 C A 0.080084 4.3361e-05
10:67694244 C T 0.336268 3.6566e-05
10:67694404 T C 0.095638 -6.7733e-06
10:67703265 G T 0.151733 -5.9355e-06
10:67706275 T C 0.163297 1.4346e-05
10:67710200 C T 0.163807 7.2059e-09
10:67710333 T C 0.055952 -1.8400e-05
10:67726514 C A 0.593749 -5.2974e-06
10:67736152 T C 0.235277 2.0626e-06
10:67736184 T C 0.058441 -3.1019e-06
10:67757949 A G 0.272653 -1.1442e-05
10:67759006 C A 0.057454 -2.1896e-05
10:67759604 A G 0.101925 -1.9364e-05
10:67766372 C T 0.083126 -1.6967e-05
10:67766416 T C 0.235059 -7.8123e-05
10:67767282 C A 0.356804 7.8549e-06
10:67767418 T C 0.849403 -1.5935e-05
10:67776999 G C 1.038502 -4.8441e-05
10:67779294 C G 0.067818 -2.7769e-05
10:67783822 G A 1.399840 -1.5553e-05
10:67784809 T C 0.377817 -4.4178e-05
10:67797070 A C 0.064306 -3.6983e-05
10:67798633 A G 0.149162 -8.7212e-06
10:67804408 A G 0.693919 2.7829e-05
10:67804719 G T 0.091928 -2.3042e-05
10:67812643 T C 0.461592 -1.1934e-05
10:67831965 T C 0.085618 -1.4265e-05
10:67835457 T C 0.343535 -1.7578e-06
10:67852384 C T 0.038538 1.8507e-05
10:67871840 T C 0.079870 3.9565e-06
10:67879440 C T 0.408354 2.3436e-05
10:67898652 T G 0.132180 -3.5981e-05
10:67926581 G A 0.432032 -1.7179e-05
10:67935583 T C 0.039339 -2.0931e-05
10:67935855 T G 0.085099 9.4725e-06
10:67940338 T G 0.077046 2.9732e-05
10:67944580 C T 0.058470 9.9245e-07
10:67953378 C T 0.096456 -1.3000e-05
10:67971158 A C 0.208265 -1.2805e-05
10:67981330 T C 0.081211 1.3068e-06
10:67989976 A G 0.202338 -6.4996e-06
10:67997207 T C 0.275457 -4.0587e-06
10:68002762 C T 0.383670 8.7637e-07
10:68004486 T C 0.306828 3.2515e-05
10:68015174 G A 0.039223 5.1901e-05
10:68031333 T C 0.034396 -2.0653e-05
10:68040565 C G 0.032328 -1.9397e-06
10:68042134 C T 0.698417 2.4891e-05
10:68052066 T C 0.396296 -1.6718e-05
10:68071613 C T 1.259393 2.8065e-05
10:68073415 C T 0.240422 -3.8310e-05
10:68073487 T C 0.896218 2.4413e-05
10:68081181 A G 0.029196 -7.5249e-06
10:68081699 A C 0.064024 -2.2612e-05
10:68087726 C T 0.260241 -5.0372e-06
10:68105962 G T 0.121618 -8.6211e-05
10:68117018 A G 0.021137 4.3275e-06
10:68118292 G T 0.033533 1.2571e-05
10:68118323 A G 0.257215 1.1262e-06
10:68118847 A C 0.133027 -1.2072e-06
10:68125563 G T 0.166657 3.0969e-06
10:68130878 A G 0.935083 2.2248e-05
10:68138450 G A 0.021533 -1.0765e-06
10:68139039 A G 0.024003 6.9180e-07
10:68165267 T C 0.558474 -3.5195e-05
10:68165306 A G 0.990827 -1.4215e-05
10:68172918 A C 0.021452 -5.8548e-06
10:68187295 C A 0.645108 1.9018e-05
10:68210652 G A 0.055595 -1.5009e-05
10:68211289 C T 0.513266 2.7815e-05
10:68217760 T G 0.063823 -3.2941e-06
10:68222876 A G 0.131083 -1.5713e-05
10:68224205 G A 0.064654 -8.0493e-06
10:68229472 G T 0.032546 4.9373e-06
10:68242672 T G 0.839695 -9.0425e-07
10:68248149 C T 0.111312 1.5252e-05
10:68248849 T C 0.048674 -1.5333e-05
10:68250860 T C 0.029855 9.7145e-06
10:68254831 A G 0.112964 2.8560e-06
10:68265576 A G 0.362838 -5.5273e-05
10:68271090 C T 1.913112 2.5932e-06
10:68274807 G T 0.021419 -3.6116e-06
10:68277802 A G 0.050135 2.4367e-05
10:68282970 T C 0.416449 2.5158e-05
10:68283135 A C 0.042264 -9.9960e-07
10:68284017 C A 1.225997 -1.9721e-06
10:68293343 G A 1.597359 -1.7998e-05
10:68293808 C T 0.138918 1.4703e-05
10:68298746 T C 0.077023 -5.9637e-05
10:68300707 G A 0.212021 1.9790e-05
10:68304274 C T 0.022714 1.3163e-06
10:68314537 C T 1.885289 -2.9721e-05
10:68325773 A G 0.025548 -4.0545e-06
10:68330564 G T 0.120122 -2.6125e-05
10:68335529 C T 0.624020 3.5965e-05
10:68336295 C T 0.270767 -1.4211e-05
10:68353679 T C 0.135478 3.5522e-05
10:68354364 T G 1.112283 3.3120e-05
10:68372987 T C 0.111585 -7.9121e-06
10:68373097 T C 1.172467 5.6904e-07
10:68376863 T C 1.481817 3.3140e-06
10:68383724 C T 0.059837 -3.5352e-06
10:68384013 T C 0.711712 1.0619e-05
10:68385453 T C 0.050502 2.9588e-05
10:68386961 G A 0.763506 1.3224e-05
10:68394008 T C 0.048785 -2.1540e-05
10:68397199 A G 0.147003 -3.3427e-05
10:68408859 T G 0.041254 -9.0382e-06
10:68415334 A G 1.166381 -3.9236e-05
10:68427184 A G 0.089046 2.5088e-05
10:68427924 C T 0.299262 -1.8721e-05
10:68432066 T C 1.062482 -5.1834e-06
10:68456145 T C 0.505154 1.7879e-05
10:68458617 G A 0.229006 2.3606e-06
10:68474737 C T 0.026233 5.4336e-06
10:68477332 T C 1.690842 2.2490e-05
10:68480833 T C 0.120466 1.3671e-05
10:68487796 C T 0.039615 3.7887e-06
10:68498675 C G 0.341789 -2.3248e-05
10:68502854 C T 0.921461 1.2076e-07
10:68507100 A G 0.171789 9.1534e-06
10:68508655 A G 0.188206 -6.5853e-06
10:68517298 C G 0.086294 -1.0934e-05
10:68517908 C T 0.040070 5.3164e-06
10:68522449 A C 0.079825 -3.1559e-05
10:68523407 A G 0.020468 -3.9144e-05
10:68530074 T C 1.591159 2.1418e-05
10:68541459 A G 0.230405 -7.9735e-06
10:68547226 G T 0.395553 -1.8336e-05
10:68550490 G T 1.553663 1.5236e-05
10:68557087 A G 0.272711 -1.9288e-05
10:68563771 T C 0.116048 -1.7905e-05
10:68567593 T C 1.143858 4.3245e-05
10:68569400 A G 0.022718 1.4195e-05
10:68578041 A G 1.107716 1.1462e-05
10:68578421 A G 0.041728 -4.6304e-05
10:68579961 C T 1.658263 1.4493e-05
10:68579993 T G 0.103477 3.5186e-06
10:68587424 C T 0.137182 3.8198e-06
10:68588139 C T 0.034805 -4.6672e-06
10:68588379 A G 0.080509 9.4861e-06
10:68590314 A G 0.327621 1.0539e-05
10:68593991 T C 0.314154 -5.5760e-06
10:68596246 A G 0.954847 2.6841e-05
10:68597130 G T 0.785146 3.1411e-05
10:68600251 C T 0.093438 2.0547e-05
10:68613614 G A 1.301041 1.3420e-05
10:68622494 T C 1.690738 2.6463e-05
10:68623412 A G 0.142430 -2.1360e-05
10:68623532 T C 0.930734 1.5115e-05
10:68624948 T C 0.026885 -1.2801e-05
10:68626126 C T 0.311492 -8.3193e-06
10:68628559 A G 0.207658 -2.4095e-05
10:68629434 C T 0.193354 -1.5302e-05
10:68635967 A G 0.905222 3.5619e-06
10:68640951 G A 0.756346 1.5331e-05
10:68643273 A G 0.024701 -2.4052e-05
10:68650377 G A 0.098293 -8.8172e-06
10:68666492 G A 0.149879 5.9358e-06
10:68668627 T C 1.798960 1.4272e-05
10:68669571 G A 0.089082 2.1929e-05
10:68674376 C T 0.064336 -4.1136e-06
10:68681705 G A 0.047350 1.2887e-05
10:68704644 A G 0.099598 -2.3071e-05
10:68712424 C T 0.633546 1.2117e-05
10:68719504 T C 0.081405 -1.1362e-07
10:68721659 A G 0.168767 6.1441e-05
10:68723435 A G 0.391882 -2.2954e-05
10:68724763 T G 0.052186 1.4636e-05
10:68736629 C T 0.403609 -2.6248e-05
10:68741112 T C 0.361754 2.8151e-04
10:68744384 G A 1.683405 2.0216e-05
10:68746731 T C 0.055961 -3.3066e-05
10:68749872 A C 0.117817 1.3804e-05
10:68750755 A G 0.137740 -4.1498e-05
10:68753264 C T 0.863224 -8.2081e-06
10:68757963 T C 0.389574 -4.0530e-05
10:68758746 G A 0.123487 -1.2153e-05
10:68766852 G C 0.051420 1.5886e-05
10:68772678 T C 0.027908 1.2620e-05
10:68775838 A G 0.073849 -7.4111e-06
10:68777013 C T 0.281767 -1.6439e-05
10:68777512 T C 0.088822 3.3807e-05
10:68781755 T C 0.037762 8.3596e-06
10:68788362 G A 1.911421 -3.7446e-05
10:68804892 C T 0.034032 -1.3760e-05
10:68810388 G C 0.160899 -3.5012e-06
10:68816677 T C 1.223050 -1.3862e-05
10:68821572 C T 0.939998 2.8535e-05
10:68828536 A G 0.045110 -3.9147e-07
10:68850787 G T 0.050447 4.3901e-06
10:68857044 T C 0.084807 1.5796e-05
10:68857115 G A 0.909240 -2.7342e-06
10:68864743 C A 0.140908 -7.5423e-08
10:68878331 C T 0.044994 -3.3372e-05
10:68882605 G T 0.146322 1.8147e-05
10:68888836 T C 0.041060 -1.4287e-05
10:68903946 C T 1.079309 -4.5404e-06
10:68909497 C T 0.029388 -1.8259e-05
10:68933329 C G 0.270874 1.0349e-05
10:68935502 T C 0.062472 -4.6459e-06
10:68940407 A G 0.052066 -1.9590e-05
10:68955225 A G 0.411837 2.3659e-05
10:68955270 A G 0.256423 1.0373e-05
10:68958995 C T 0.043686 7.2476e-06
10:68968262 C A 0.069178 -1.5067e-05
10:68971470 G A 0.218347 2.0961e-05
10:68971576 T C 0.040638 -2.3122e-05
10:69001526 T C 1.334038 5.2387e-05
10:69001785 C T 0.295334 1.6767e-05
10:69003746 A G 0.596362 9.1165e-06
10:69005693 C T 0.035117 -1.2664e-06
10:69015302 C T 0.021958 2.2545e-05
10:69045977 G T 0.072797 9.4602e-06
10:69058321 G T 0.339283 -9.4565e-06
10:69059208 T C 0.053306 -6.4791e-06
10:69076719 T C 1.761026 -8.1987e-06
10:69093693 T C 1.699394 -2.6964e-06
10:69115621 A G 0.037450 -3.5408e-06
10:69119938 A G 1.841474 -1.2731e-05
10:69122781 G A 0.368414 9.2047e-06
10:69127862 A G 0.034727 -1.5068e-06
10:69129834 T C 0.031014 1.2768e-05
10:69145789 C T 0.025973 -2.0784e-05
10:69170735 T C 0.025055 3.6795e-06
10:69182995 G A 0.021575 -9.0688e-06
10:69189812 G T 1.755304 -2.8512e-06
10:69190008 G A 0.152499 4.1314e-06
10:69194068 C G 0.210268 5.9071e-05
10:69205910 T C 0.092801 4.1116e-05
10:69206936 A G 0.126964 -2.7140e-05
10:69238773 G T 0.120774 -1.6502e-06
10:69272788 G A 0.148045 7.5029e-05
10:69281701 T A 0.050106 9.3629e-06
10:69284592 T G 0.030511 -1.3939e-05
10:69285644 A G 0.053374 -1.2375e-05
10:69285707 A G 0.090971 -3.3150e-06
10:69296497 A G 0.112361 4.0305e-06
10:69303421 G T 0.638574 -2.3512e-05
10:69309907 G A 0.215445 -1.7233e-05
10:69317063 T C 0.083489 2.7806e-05
10:69327664 C T 0.218730 -1.5769e-05
10:69332934 T C 0.274918 2.0322e-05
10:69348202 A G 0.046454 -8.5538e-06
10:69361491 C T 0.635276 3.3369e-06
10:69376931 A G 0.053417 1.9192e-05
10:69378116 A G 0.336660 9.9193e-06
10:69379534 G A 0.094892 -1.6376e-05
10:69380156 A G 0.094996 -1.2059e-05
10:69389549 T C 0.139321 -3.4195e-05
10:69391106 C A 0.150353 -1.0776e-05
10:69407934 G A 0.126081 3.1017e-05
10:69412182 A G 0.048733 -1.2681e-05
10:69416619 T G 0.030952 6.3591e-06
10:69418051 C T 0.568393 8.4032e-07
10:69422896 T C 0.050197 -2.1433e-05
10:69430998 C T 0.050641 2.3160e-06
10:69442751 T C 0.342964 8.5908e-06
10:69448916 C T 0.138769 4.0748e-05
10:69452967 T G 0.070340 4.7812e-05
10:69457002 G T 0.199008 -8.8882e-06
10:69466386 C A 0.023600 -1.9929e-05
10:69483556 G A 0.064167 -1.5741e-05
10:69483714 A G 0.142969 -2.2339e-06
10:69490658 C A 0.109121 7.8138e-06
10:69493240 G T 0.577887 -3.1760e-06
10:69519421 C T 0.062521 5.7080e-06
10:69523326 T C 0.142768 -3.2753e-06
10:69526631 T C 0.084119 -2.5753e-07
10:69529562 T C 0.079059 -2.9244e-05
10:69533917 G A 0.346628 5.4237e-06
10:69535968 A G 1.358709 8.1736e-06
10:69538503 T C 0.027904 -1.7577e-06
10:69549867 A G 1.901940 1.9492e-05
10:69552474 G A 0.033666 -1.2554e-05
10:69553615 A G 0.177706 -2.3979e-06
10:69554142 A C 0.052917 -1.3203e-06
10:69562951 C T 0.296295 -1.9987e-05
10:69563154 T G 0.286042 -1.4292e-05
10:69580106 T C 0.077277 -5.0649e-05
10:69585789 T C 0.091678 2.3586e-05
10:69597948 T C 0.063423 2.8140e-06
10:69601378 C T 0.171156 -1.3493e-05
10:69609540 A C 1.335521 4.0516e-05
10:69614373 C G 0.270475 -1.1165e-05
10:69623057 A G 1.591490 2.7328e-05
10:69624180 A G 0.026239 -1.5746e-06
10:69654286 T C 0.039602 -1.5353e-05
10:69662067 A G 0.161058 2.5262e-05
10:69670521 G A 0.046263 -1.0836e-05
10:69674262 T C 0.064582 -2.7937e-05
10:69680846 G T 0.061015 8.3838e-06
10:69686806 C T 0.233375 3.1435e-05
10:69693384 A G 0.138486 -1.3565e-05
10:69697372 T C 0.038531 1.1286e-05
10:69715108 G A 0.028141 -1.4169e-05
10:69715569 A G 0.256589 -2.0495e-05
10:69725643 T C 0.075712 -1.4269e-05
10:69734348 C T 0.036954 9.8757e-06
10:69753620 T C 0.472096 2.0900e-05
10:69788149 G A 0.273896 -1.5698e-05
10:69788363 C T 0.171367 2.6252e-05
10:69827012 A G 0.704730 -3.1805e-05
10:69837845 C T 0.026694 7.0010e-06
10:69845271 T C 0.048249 -2.5278e-05
10:69859895 G T 0.069915 1.1257e-06
10:69865845 C A 0.081483 -7.0029e-06
10:69870219 T C 0.068250 -9.1364e-06
10:69880606 C T 0.197311 -1.0061e-05
10:69884006 A G 0.238854 1.7122e-05
10:69886737 G A 0.819418 -2.8502e-06
10:69888608 C A 0.504700 -7.7841e-06
10:69898776 C A 0.037788 -2.2444e-05
10:69899159 A G 0.311226 -1.8632e-05
10:69899839 A G 0.084859 1.9804e-05
10:69900091 C G 0.179936 2.5401e-05
10:69900240 A G 1.060002 3.9592e-05
10:69900418 C A 0.144303 -2.6659e-05
10:69900445 G T 0.139574 2.0619e-05
10:69902919 C T 0.111088 -3.2508e-05
10:69903217 G A 0.024704 2.1325e-05
10:69903269 T G 1.112539 4.9619e-05
10:69904641 A G 0.123689 2.7559e-05
10:69905300 A G 0.148587 4.9231e-05
10:69905598 C T 0.032049 2.1790e-05
10:69908157 C T 0.026626 1.7851e-05
10:69909513 T C 0.895085 4.1985e-05
10:69909756 C T 0.062622 7.1077e-06
10:69909802 A G 0.162100 1.2756e-05
10:69910456 T C 0.082194 2.2321e-06
10:69913292 T C 0.312563 7.2284e-06
10:69916322 A G 0.105934 -3.6733e-06
10:69919189 T C 0.023370 1.9890e-05
10:69920296 A G 0.056244 -1.1398e-07
10:69922735 T C 1.397672 7.3330e-06
10:69925933 C T 0.341032 8.1318e-06
10:69926334 G C 1.054127 -2.3665e-06
10:69927012 T C 0.116090 -2.7463e-06
10:69933969 A G 0.994482 1.0002e-05
10:69934259 A G 0.063602 1.7587e-07
10:69935059 G A 1.432656 -3.6206e-06
10:69935390 A C 0.078422 2.4005e-05
10:69945623 G A 0.034610 3.7746e-05
10:69945682 G A 0.117931 1.1510e-06
10:69946002 A C 0.416962 -2.7447e-05
10:69959242 A C 0.994891 1.5153e-05
10:69960198 C T 1.262821 6.1058e-06
10:69963569 C T 0.025928 2.9891e-05
10:69968189 A G 0.679390 -5.8008e-06
10:69971217 A G 0.095547 -4.3912e-05
10:69975279 C T 0.055082 1.3420e-06
10:69978853 G A 0.047357 1.3340e-05
10:69983714 T C 0.110287 9.5265e-07
10:69991242 C T 0.022679 4.1997e-07
10:69991853 G A 1.518930 1.9303e-05
10:69994287 C A 0.030842 -1.8443e-05
10:70000792 T C 0.054790 -1.0320e-05
10:70000881 T C 0.472586 -2.7032e-05
10:70011838 G A 0.520403 -4.4783e-05
10:70013216 C G 0.119667 -5.0159e-06
10:70013481 A G 0.068672 9.6861e-06
10:70013644 A G 0.141223 5.1396e-06
10:70013797 G A 0.035438 4.1721e-05
10:70019321 G A 0.120566 8.5045e-06
10:70019371 A G 0.318406 -4.0414e-05
10:70025008 A G 0.159172 4.7416e-05
10:70034505 T C 0.034828 -1.8012e-05
10:70036064 T C 0.078341 -3.6440e-05
10:70044031 C T 0.370703 -4.0654e-05
10:70047439 T C 1.676080 4.9308e-05
10:70052990 C G 0.036415 4.0070e-05
10:70056335 C A 1.576147 6.8666e-05
10:70061352 C T 1.731411 4.5144e-05
10:70075894 T C 0.144173 4.6174e-06
10:70085529 C T 1.135663 -6.6466e-05
10:70091923 C T 0.165316 -1.7792e-05
10:70101417 C G 0.172999 -9.5053e-06
10:70101656 G A 0.045815 2.3027e-05
10:70104567 G T 0.093068 2.1153e-06
10:70161633 T C 1.642381 6.3588e-05
10:70172332 A G 0.062433 -2.0447e-06
10:70172560 A C 0.067847 3.1599e-06
10:70174707 A T 0.606281 2.1613e-05
10:70183466 A G 0.038440 -4.4333e-05
10:70183853 T C 0.279719 -2.7007e-05
10:70184561 T C 0.104736 -6.9518e-06
10:70188369 G T 0.068159 2.4603e-05
10:70206476 G T 0.106840 -3.1766e-06
10:70210331 C T 0.159237 -8.2507e-06
10:70213168 A G 0.138496 2.0869e-05
10:70227308 A T 0.068912 6.5717e-06
10:70231238 G A 0.238357 7.2609e-06
10:70232141 C T 0.261247 -2.0096e-05
10:70232788 A G 0.026901 1.7801e-05
10:70242946 A G 0.166488 -1.6992e-05
10:70247101 C G 0.162983 -1.6695e-05
10:70248053 G A 0.059493 -2.3904e-05
10:70250620 G T 0.345291 -5.7691e-05
10:70263579 T C 0.262691 -1.6367e-05
10:70291837 A G 0.096248 -6.4337e-06
10:70297747 A G 0.166180 -1.3346e-05
10:70316352 G T 0.093993 -4.6212e-05
10:70318743 A G 0.026869 1.4738e-05
10:70319610 T C 0.087319 -5.8202e-06
10:70324448 G A 0.260387 -6.2357e-06
10:70332477 T G 0.035775 6.5096e-05
10:70332580 G A 0.792452 2.4593e-05
10:70332862 T C 0.142758 -5.6299e-06
10:70334316 G T 1.785328 3.0645e-05
10:70342399 C T 1.094665 3.3660e-05
10:70343136 G A 0.074865 -2.5269e-05
10:70343143 G A 0.161133 1.7011e-05
10:70347551 G A 0.302865 8.9187e-06
10:70348972 T C 0.792507 2.5802e-05
10:70364884 T G 0.328198 1.3857e-05
10:70366398 C T 0.064631 -2.7011e-05
10:70369320 T C 0.190306 -6.7009e-06
10:70375991 T C 0.421175 -7.2310e-06
10:70383545 G A 0.026187 2.9613e-05
10:70389759 A G 0.176060 1.9774e-05
10:70390901 G C 0.094411 -1.8446e-05
10:70394150 C T 1.151119 4.9582e-05
10:70395656 C T 0.176982 -4.9094e-05
10:70405541 G A 0.053511 -2.1992e-05
10:70405855 G A 1.661866 3.8421e-05
10:70408726 G A 0.135848 -2.7093e-05
10:70410095 A T 0.046243 -4.6596e-05
10:70428142 T C 1.886185 7.2860e-05
10:70440769 T C 1.922704 4.7289e-05
10:70444319 C T 1.673833 6.2950e-05
10:70452260 G A 0.076326 -1.3318e-05
10:70467778 A C 0.436038 4.9479e-06
10:70467934 T C 0.215760 -1.1853e-05
10:70475882 A G 0.106875 4.4727e-05
10:70482800 G C 0.067873 -1.4368e-06
10:70491947 T C 0.085407 -1.8389e-05
10:70502426 C T 1.802829 2.1397e-05
10:70518714 A C 0.424044 -1.2506e-05
10:70529917 G A 1.480924 2.2383e-05
10:70536933 G C 0.828844 2.2992e-05
10:70540624 G A 0.083337 -3.4112e-05
10:70542578 C T 0.082136 -7.5204e-06
10:70545279 A G 0.243989 -9.4351e-06
10:70546129 C T 0.091954 6.6995e-06
10:70556350 G A 0.051745 3.2722e-06
10:70561231 A G 0.091101 -2.3166e-05
10:70561680 A G 0.068893 1.3570e-05
10:70578181 G A 0.062732 2.2584e-06
10:70579000 T C 0.052063 6.8990e-06
10:70587148 A G 0.271763 -1.9694e-06
10:70590644 T C 0.073349 -2.0760e-05
10:70596206 G T 0.167627 -8.8163e-06
10:70596662 T C 0.065809 -1.2400e-05
10:70597617 A C 0.084742 2.3389e-05
10:70608349 T G 0.180260 -6.3444e-06
10:70615590 A G 0.029362 3.1744e-05
10:70616973 G T 1.099342 2.7885e-05
10:70618919 A G 0.432721 -3.1597e-06
10:70622097 G A 0.067085 -3.4628e-06
10:70629934 G A 0.063557 1.0962e-05
10:70632041 T C 0.062985 4.6628e-05
10:70635354 G T 0.021802 -9.7346e-06
10:70641860 C T 1.305049 2.8141e-05
10:70645107 T C 0.072288 -4.1563e-05
10:70645296 T C 0.025210 -3.6187e-06
10:70645376 C A 0.420162 -1.1554e-05
10:70652272 A G 0.522815 -2.4291e-05
10:70652822 C T 0.212316 -2.1197e-05
10:70673430 A G 1.302336 2.9438e-05
10:70681710 T C 0.036730 1.1860e-05
10:70684627 G A 0.241106 -1.4064e-05
10:70685976 G A 0.029099 -2.0253e-06
10:70686119 A G 0.141852 1.6299e-05
10:70692521 T C 0.051956 1.2721e-05
10:70696908 T G 1.823190 1.2508e-05
10:70699720 G A 0.038119 1.7988e-05
10:70716061 T C 0.031351 -3.5768e-05
10:70718527 T C 0.040829 9.2071e-06
10:70729361 G A 0.075199 1.2392e-05
10:70738349 T G 0.024779 6.2143e-06
10:70743422 A G 1.303533 2.5699e-05
10:70748784 A G 0.995443 4.7992e-05
10:70752699 T C 0.085021 -2.9796e-05
10:70760366 A G 0.103289 -3.2585e-05
10:70762331 G A 0.142657 2.1164e-05
10:70774147 G A 0.031264 1.5664e-05
10:70775136 C G 0.384092 1.1685e-05
10:70778486 A C 0.327942 -2.6857e-05
10:70788433 T C 0.196161 -1.7278e-05
10:70791235 G A 0.181666 1.9198e-05
10:70795923 T C 0.908886 4.1888e-05
10:70796858 G A 0.278096 -6.2570e-06
10:70800623 G A 1.695035 -8.2918e-06
10:70801833 A G 0.194133 2.4945e-05
10:70803671 G A 0.209901 -1.2468e-05
10:70804338 G T 0.118937 -2.5524e-05
10:70805604 T G 0.360566 -9.4649e-06
10:70808484 G A 0.104720 -3.3541e-05
10:70811968 A G 0.450186 -1.5071e-05
10:70813238 T C 0.792365 3.2225e-05
10:70824781 A G 0.173162 -1.4211e-05
10:70830468 A G 0.092185 -1.8440e-05
10:70831005 G A 0.081522 3.0297e-05
10:70831125 T G 0.681318 2.3053e-06
10:70845091 C T 0.063372 -1.1715e-05
10:70847617 G A 0.054715 7.1167e-06
10:70851106 A G 0.379973 1.8466e-05
10:70856852 A G 1.663301 3.5922e-06
10:70861242 C A 0.020994 -2.4111e-05
10:70861937 A G 0.074248 7.4142e-05
10:70871963 T C 0.059191 2.1039e-05
10:70872181 A G 1.667692 2.4020e-05
10:70895373 A C 1.796610 2.7893e-06
10:70897325 T C 0.043815 -3.4115e-05
10:70903832 C T 1.778323 -4.5657e-07
10:70912096 G A 1.184957 -1.1332e-05
10:70922791 A G 0.472492 2.3150e-05
10:70929786 A G 0.104671 -6.1067e-05
10:70931474 T C 0.624705 -4.1816e-05
10:70932191 C A 0.056055 -2.5029e-05
10:70936889 G T 0.479954 1.6825e-05
10:70939801 A G 0.023883 1.5123e-05
10:70951346 C T 0.474527 1.1631e-05
10:70960529 T C 0.120939 -1.9593e-05
10:70962316 A G 0.046256 -4.0002e-05
10:70968048 T C 0.064744 -2.5154e-06
10:70968505 T C 0.031988 1.6662e-05
10:70979004 C T 0.164310 -3.5455e-05
10:70982461 T G 1.880265 -2.8996e-05
10:70984526 C T 0.036421 5.5531e-05
10:70986610 A G 0.915167 4.1039e-06
10:70986723 G T 1.395260 2.4957e-06
10:70987024 A G 0.057880 2.2157e-05
10:70987060 G A 0.080873 1.0647e-05
10:70989918 T C 0.224683 1.6380e-05
10:70992046 A G 0.907341 -4.1304e-05
10:70992205 A G 0.064297 2.8338e-05
10:70992970 A G 0.810892 3.3164e-05
10:70995625 A G 0.277590 5.8145e-06
10:70998738 A G 1.779722 2.2138e-05
10:70999492 T C 0.137795 -1.9486e-05
10:71000540 A G 0.134530 -2.7917e-05
10:71000974 T C 0.136412 8.7021e-06
10:71005069 A G 0.068383 -1.3749e-05
10:71005580 G A 0.533396 3.4588e-05
10:71006525 A C 1.817458 1.0492e-05
10:71007677 T C 0.291680 1.3299e-05
10:71009234 T G 0.121725 3.1907e-06
10:71010696 A G 0.520991 7.4786e-06
10:71016529 A G 0.075326 -2.5179e-05
10:71016947 G C 0.664096 -7.4156e-06
10:71022743 C T 0.070963 -6.0711e-06
10:71025852 G A 0.626837 -4.9906e-06
10:71026510 A C 0.656150 -2.0061e-05
10:71027231 C G 0.700748 1.3600e-06
10:71029302 G T 0.501220 -3.5149e-06
10:71031117 G A 0.834021 1.1228e-05
10:71032069 T C 0.095885 -1.7103e-05
10:71038431 T C 0.089695 -1.8889e-05
10:71038688 G C 0.106359 1.1316e-06
10:71041527 C G 0.566890 -3.3416e-05
10:71045445 T C 0.341399 9.4256e-06
10:71045713 G A 0.853318 1.4996e-05
10:71050007 C T 0.077254 1.8274e-05
10:71054102 T C 0.051738 1.0301e-05
10:71055496 A G 0.102081 -2.5208e-05
10:71056150 A G 1.747910 6.5561e-06
10:71056648 C A 0.067831 -1.3083e-05
10:71056714 A G 1.492882 -3.7816e-06
10:71058014 T C 0.350384 -1.8287e-05
10:71062762 A G 1.852487 -1.5063e-05
10:71073715 C A 0.105551 -3.3397e-05
10:71075901 G A 0.023961 -7.5843e-06
10:71077257 G A 0.473839 -2.3909e-05
10:71077600 T C 0.117109 6.7403e-06
10:71079568 C G 0.093110 -1.9069e-05
10:71082700 A G 0.052634 1.5841e-05
10:71083181 G C 0.024019 -1.1314e-05
10:71083886 A C 0.740889 -7.7436e-05
10:71088273 T C 0.030527 2.9755e-05
10:71089679 G A 0.745397 2.5086e-05
10:71093392 T C 0.261377 -2.4037e-06
10:71098351 A G 0.182854 -5.5371e-06
10:71099913 C T 1.025593 2.9944e-05
10:71102975 G A 0.127389 9.0278e-07
10:71108149 A G 0.108170 -3.1499e-05
10:71108749 G C 0.204977 5.6754e-06
10:71111666 C T 0.119641 1.9087e-07
10:71114191 A G 0.067617 -5.1050e-05
10:71115857 T C 0.042735 -1.0593e-05
10:71123779 T C 0.094246 -9.3832e-06
10:71124228 G A 1.247377 2.1777e-05
10:71124377 T C 0.041608 -1.6660e-06
10:71128545 G A 0.489526 5.3951e-05
10:71130217 C A 0.029131 9.6111e-06
10:71134934 G A 0.037126 -2.3545e-05
10:71137461 G A 0.039463 5.5623e-06
10:71138000 C T 0.352578 -3.0093e-05
10:71138133 T C 0.085612 -1.2677e-05
10:71141144 T A 0.273188 -2.5683e-06
10:71142183 A G 0.437667 -3.1425e-05
10:71143621 C T 0.094197 -2.5757e-06
10:71144256 G A 0.044984 -1.7471e-05
10:71145486 G A 0.437534 -1.6006e-05
10:71145894 G A 1.005589 -2.7660e-05
10:71146713 G A 0.267557 -3.0790e-06
10:71146874 T C 0.785535 -2.3426e-06
10:71149389 C T 0.199722 -4.8133e-05
10:71156104 T C 1.145416 2.7764e-05
10:71158002 G A 0.061125 -2.7827e-05
10:71160699 T C 0.124815 2.4512e-06
10:71164655 T C 0.389655 2.0589e-06
10:71167249 G A 0.093412 2.5172e-05
10:71173681 A G 1.235030 1.6293e-05
10:71176012 G A 0.463309 -8.1068e-06
10:71176335 A G 0.047775 3.0880e-05
10:71176920 G C 0.378999 3.7405e-06
10:71177480 C G 0.581973 1.5589e-05
10:71186347 A G 0.265035 -1.8995e-05
10:71208324 G A 0.165089 -2.6291e-06
10:71209744 C A 0.042572 5.7377e-06
10:71213650 A C 0.155345 -1.0516e-05
10:71215483 C T 0.509913 1.6532e-05
10:71216310 A G 0.232284 2.4823e-06
10:71225477 C A 1.972297 2.2024e-05
10:71226655 A G 0.480321 2.5560e-05
10:71226962 T C 0.072833 6.7812e-06
10:71227886 T C 0.315725 -5.0112e-06
10:71230112 G A 0.932513 3.3970e-05
10:71230293 C A 0.033607 -2.2539e-05
10:71230721 T C 0.384075 1.7096e-05
10:71243629 T A 0.077241 -6.2206e-06
10:71245918 C T 0.047678 -1.5380e-05
10:71260849 T C 0.239948 3.3495e-05
10:71263264 T C 0.767839 1.6337e-06
10:71268289 T C 1.006534 2.1565e-05
10:71272018 T C 0.978711 2.8390e-05
10:71272992 A G 1.135676 2.3397e-05
10:71274737 T G 0.371394 7.8786e-06
10:71275195 T C 0.153054 1.9333e-05
10:71275704 G A 0.339023 7.6890e-06
10:71280602 A G 0.044857 1.5316e-06
10:71297378 G A 0.102123 -4.2337e-05
10:71297953 C A 0.399587 -2.5188e-05
10:71300910 C T 0.094798 5.8106e-06
10:71303217 C G 0.315403 2.4316e-05
10:71305156 G C 0.581908 -7.6308e-06
10:71306345 C A 0.073544 8.8735e-05
10:71309071 G A 0.056935 -1.3060e-06
10:71310257 A G 0.033731 -3.3667e-06
10:71311496 G A 0.041362 -2.5443e-05
10:71313183 C T 0.572762 7.7587e-06
10:71313951 T C 1.869248 1.0329e-05
10:71317804 G A 0.204344 -3.7435e-05
10:71320358 C A 0.488581 -1.5232e-05
10:71322966 C A 0.069311 -3.0195e-05
10:71324931 T C 0.642310 1.0145e-05
10:71326348 T C 0.054958 -5.6119e-06
10:71331645 T C 0.107859 1.0776e-05
10:71333783 A G 0.675950 -2.2184e-06
10:71338247 G A 0.247296 -2.1320e-05
10:71339424 A C 0.341360 1.5592e-05
10:71339533 T C 0.477876 -3.6330e-05
10:71345369 T G 1.064530 -4.2052e-05
10:71349850 C A 0.178102 1.8765e-05
10:71351990 T C 0.287304 1.4048e-05
10:71360761 C G 0.477451 6.5570e-05
10:71363142 A G 0.074995 6.6336e-05
10:71363391 T C 1.167507 2.0258e-05
10:71367790 C T 0.618469 -1.8663e-05
10:71368895 A C 0.438222 -1.4033e-05
10:71373767 A G 1.302774 -1.5500e-05
10:71374086 T C 0.231784 2.7826e-06
10:71376228 C A 0.726656 1.9537e-05
10:71376514 G A 0.365078 7.5930e-05
10:71380093 G A 0.424879 1.5648e-05
10:71380189 C G 0.346287 -3.0141e-06
10:71380221 T C 1.565777 4.3698e-05
10:71381449 A T 0.049999 -3.8398e-05
10:71385851 A G 0.052576 3.6663e-05
10:71388285 T C 0.894202 -2.6074e-05
10:71388851 T C 0.381193 4.6210e-06
10:71390393 G A 0.475426 -1.2078e-05
10:71391351 G A 0.052508 -3.4953e-05
10:71391538 C T 0.478357 -1.4505e-05
10:71392692 C T 1.358183 -4.2624e-05
10:71394060 A G 0.121066 2.5442e-05
10:71395479 T C 0.141508 -4.8894e-05
10:71398574 T C 1.676463 -2.2922e-05
10:71400467 T C 0.073424 -8.8305e-06
10:71400861 C T 1.122280 -4.2082e-06
10:71401017 A C 0.856979 -1.0985e-05
10:71401050 T G 0.036243 1.5977e-06
10:71401097 C T 1.608573 -2.4915e-05
10:71401266 T G 0.066169 -1.5691e-05
10:71403114 A G 0.042660 5.2375e-06
10:71403544 A G 0.241087 -2.1865e-05
10:71405460 A G 0.035597 9.2522e-06
10:71406479 C T 0.445256 3.9686e-05
10:71407186 A G 0.033166 1.4493e-06
10:71414575 C T 0.031871 -2.6948e-05
10:71417499 C T 0.976513 -1.7436e-06
10:71423225 C A 0.056205 1.2601e-05
10:71426191 T C 0.057350 1.6272e-05
10:71426938 C A 0.360702 -2.3636e-05
10:71428687 T G 0.095304 -1.3909e-05
10:71429757 T C 0.098189 -1.9757e-05
10:71432333 T C 1.604493 2.8122e-05
10:71432755 C T 0.085102 6.1424e-06
10:71436162 C T 0.686460 -1.3798e-05
10:71440045 G A 0.131521 1.2183e-05
10:71440677 G A 0.032659 2.3517e-06
10:71441297 T C 0.030900 1.0047e-05
10:71441864 C T 0.253665 5.2565e-06
10:71441964 A G 0.094298 -1.0218e-06
10:71445461 G A 0.546315 -2.5125e-05
10:71447406 C T 1.015444 4.4624e-05
10:71447791 G A 0.413158 -9.9098e-06
10:71451183 T C 0.481794 -2.3574e-05
10:71452021 C G 0.815033 -2.0643e-05
10:71453923 A G 0.059837 3.2313e-06
10:71458737 G A 1.366704 -5.5777e-06
10:71459310 G A 0.052891 -1.8561e-05
10:71463411 T A 0.026281 4.5291e-05
10:71469514 A G 0.949845 6.4391e-05
10:71470340 A C 0.084236 2.1722e-05
10:71471283 C T 0.046870 -1.0553e-06
10:71471475 C T 0.111332 1.4860e-05
10:71472177 A G 0.502356 -3.1516e-05
10:71474364 T C 0.023389 -1.6175e-05
10:71476049 T G 0.028420 1.1187e-05
10:71477178 G A 0.035915 2.6524e-05
10:71481988 T C 0.096099 5.7919e-05
10:71482299 G A 1.577689 2.9777e-05
10:71489538 C T 1.592172 1.4724e-05
10:71491854 C T 0.067552 -1.6285e-05
10:71502192 C T 0.819363 3.0293e-05
10:71507071 C T 0.394858 -1.4482e-05
10:71508858 T C 0.762915 -2.0872e-05
10:71509092 C T 0.057153 -1.7710e-05
10:71511081 A G 0.300382 -1.3216e-05
10:71521964 T C 0.036847 8.7482e-07
10:71523216 T C 0.027492 -7.2617e-06
10:71523736 A G 0.432010 -1.2695e-05
10:71527849 A G 0.819597 6.7889e-07
10:71528930 C T 0.791050 6.5413e-06
10:71534063 T G 0.058681 1.2332e-05
10:71534183 A G 1.099741 1.0450e-06
10:71536447 A G 0.471680 2.8962e-05
10:71538291 A G 0.045519 -1.9737e-06
10:71541097 A C 1.852815 7.6097e-06
10:71547159 C T 0.376954 1.1083e-05
10:71552128 T C 0.182211 -1.5528e-06
10:71552862 G A 1.905128 -6.6519e-06
10:71557094 G A 0.237117 -4.3986e-05
10:71560033 T C 0.567484 -6.3292e-06
10:71561770 A G 1.969369 -1.9775e-06
10:71562437 A G 1.096524 1.1074e-06
10:71565419 G A 0.241603 -9.0288e-06
10:71567297 C A 0.050200 5.2071e-06
10:71568221 A G 0.031614 7.6600e-05
10:71569595 A C 0.061054 -4.7665e-06
10:71569700 C T 0.279021 3.4605e-06
10:71571863 A G 1.497825 -4.8229e-07
10:71573823 A G 0.327134 -2.4253e-05
10:71575738 T C 0.039632 2.0921e-05
10:71577319 A G 0.598014 2.8122e-05
10:71577764 T C 0.116486 4.9272e-05
10:71581331 C T 0.061414 1.1829e-05
10:71583198 T C 0.612383 -1.6293e-05
10:71588255 G C 0.057993 1.6750e-05
10:71588504 A G 1.127772 9.1934e-06
10:71590887 G A 0.204146 -2.2284e-05
10:71595350 G C 0.912145 1.0398e-05
10:71596149 A G 0.031712 -1.1313e-05
10:71596390 T C 0.457752 6.5885e-05
10:71597618 G A 0.079263 3.2477e-05
10:71598235 C T 0.436054 -1.1662e-05
10:71598528 C A 0.317439 -1.1125e-05
10:71600255 A G 0.097940 -1.4181e-05
10:71600294 A G 0.129080 5.1505e-05
10:71603171 A C 0.346862 9.5203e-06
10:71604208 A G 0.040216 5.0057e-05
10:71604453 C A 1.732148 1.2519e-05
10:71604698 G A 0.200043 1.4125e-05
10:71606864 C T 1.124529 5.8778e-06
10:71609173 A G 0.026379 -1.3690e-05
10:71611858 C T 1.622790 -2.4900e-06
10:71612840 T C 0.725770 -1.2214e-05
10:71614337 T C 1.753496 -7.0504e-06
10:71614687 C T 0.521617 -1.7739e-05
10:71614821 T C 0.076202 7.1623e-06
10:71617166 G T 0.678384 3.7803e-05
10:71617584 A G 0.448015 -1.5468e-05
10:71623444 A G 0.047792 -3.0169e-05
10:71624274 G A 0.176450 1.8474e-05
10:71624531 T G 0.060882 1.8078e-05
10:71627257 T C 0.139106 5.0459e-06
10:71627970 T C 1.962092 -1.0088e-05
10:71628109 G T 0.788015 2.0635e-05
10:71630974 A C 0.513506 -5.2160e-06
10:71632410 T C 0.477159 -3.4350e-05
10:71637090 A G 0.072304 1.6712e-05
10:71637227 G A 0.194084 -2.7849e-05
10:71637832 G A 0.177287 -3.3682e-05
10:71638994 G A 0.163022 2.0644e-05
10:71640274 A G 0.020296 3.3685e-05
10:71640639 A G 0.164771 2.4367e-05
10:71641719 T C 0.083307 -2.2881e-05
10:71643644 C A 0.677397 -1.4786e-05
10:71645440 C T 0.309743 1.5327e-05
10:71646378 C T 0.213254 2.9471e-05
10:71648422 C T 0.269011 3.5879e-05
10:71649309 G A 1.673386 2.0344e-05
10:71649816 T C 0.699758 -1.3635e-05
10:71650837 T G 1.128580 -1.6704e-05
10:71651862 A G 0.237757 -3.6035e-06
10:71652501 G A 1.480541 3.0584e-05
10:71652580 C T 0.398435 2.2633e-05
10:71653539 T C 0.028790 1.2964e-06
10:71655443 A G 1.787275 -3.1997e-05
10:71659698 C T 0.025093 7.1279e-06
10:71662302 A G 0.092860 -1.8430e-05
10:71662380 A C 0.066374 1.1663e-04
10:71662507 A G 0.025051 1.1493e-05
10:71662783 T G 0.874299 -7.3953e-06
10:71668396 A G 1.774798 1.6210e-05
10:71670284 A C 0.038265 1.5485e-06
10:71675285 A C 0.274243 1.1493e-06
10:71675811 G A 0.081194 1.8068e-05
10:71675876 C G 1.787746 8.7115e-06
10:71676400 T C 0.868823 -6.7574e-06
10:71677824 A G 0.059944 1.4440e-05
10:71681136 G T 0.434739 1.8554e-05
10:71688276 G A 0.032137 -2.8342e-06
10:71689645 G T 1.288457 3.7685e-07
10:71689855 T C 0.039989 -5.8878e-07
10:71691569 C A 1.750954 1.3722e-05
10:71695290 C T 0.126464 -3.1471e-05
10:71698304 C A 0.646760 -4.0762e-06
10:71700227 A G 0.076507 1.4164e-05
10:71701511 G A 0.290479 -1.3347e-05
10:71701931 G A 0.255453 -1.0849e-05
10:71710142 A G 0.829847 5.8840e-06
10:71711557 A G 0.032101 2.6286e-06
10:71716078 G A 0.109521 7.6229e-06
10:71716152 C G 0.672632 -7.6780e-07
10:71717136 T C 0.032471 4.9681e-06
10:71717217 T C 0.105837 2.5502e-05
10:71717829 T C 0.038622 2.7729e-05
10:71718032 G A 0.055059 2.1950e-05
10:71720702 G A 1.305260 -3.2701e-05
10:71723346 T C 0.115857 -8.7077e-06
10:71725020 A G 0.915248 1.6391e-06
10:71725577 T C 0.103568 -1.4370e-06
10:71726504 C T 0.101977 5.7328e-05
10:71729577 T C 0.143699 -1.2249e-05
10:71731095 T C 0.048090 3.6634e-06
10:71732791 G A 0.035681 -3.8565e-06
10:71734157 T C 0.441640 3.6805e-05
10:71735061 T C 0.120741 2.5178e-05
10:71742999 A C 0.123507 5.5456e-06
10:71762825 A G 0.036564 3.3059e-05
10:71767573 T C 0.039589 4.2771e-06
10:71791351 G A 0.574787 -4.3002e-05
10:71795470 C G 0.080578 -8.4357e-06
10:71802746 A G 0.214059 8.4249e-06
10:71803176 A G 0.119222 -9.3172e-06
10:71807644 A G 0.375967 -6.0066e-05
10:71807771 T C 0.154962 -9.4478e-05
10:71811812 G A 0.221446 -6.4301e-06
10:71818504 G A 0.922636 -2.9332e-05
10:71822901 T C 0.065368 2.1598e-05
10:71824663 C A 0.116866 6.7704e-06
10:71827113 A G 0.072288 4.1425e-05
10:71832430 C T 0.305121 3.0909e-05
10:71835810 A G 0.572755 -7.5869e-06
10:71837875 T C 0.688290 -1.4254e-05
10:71849772 G A 0.403096 -4.1574e-05
10:71849936 A C 0.292131 1.1835e-05
10:71852603 T C 0.114185 -2.9966e-07
10:71859747 G T 1.799113 3.9007e-05
10:71862838 A G 0.090559 -6.9509e-05
10:71868555 T C 0.020997 2.3163e-06
10:71868616 G A 0.158779 5.6461e-06
10:71868763 A G 1.446687 3.0710e-05
10:71872135 A G 0.078812 -7.0517e-05
10:71874048 A G 0.150295 -5.2123e-05
10:71874683 A G 0.114075 -4.4694e-05
10:71874866 C T 0.088468 -2.1116e-05
10:71875061 A C 1.442990 2.0683e-05
10:71880757 C A 1.942182 1.6639e-05
10:71880858 G A 0.153271 4.2905e-06
10:71881150 C A 0.102691 3.3531e-06
10:71890633 G A 0.975789 6.9043e-05
10:71891552 C T 0.061482 -4.4057e-06
10:71893802 A T 0.232320 -2.8083e-05
10:71895746 T C 1.242694 3.3863e-05
10:71897229 A G 0.724566 1.7218e-05
10:71897385 A G 0.120914 -4.3537e-06
10:71898196 G A 0.031030 -1.3283e-05
10:71900189 T G 1.746167 3.0503e-05
10:71903583 T C 0.096336 9.0822e-08
10:71905472 A C 0.070318 -7.0610e-06
10:71911182 T C 0.072009 -3.3075e-05
10:71915507 T C 1.788895 3.3780e-05
10:71916826 T C 0.794069 -4.7442e-05
10:71928065 C T 0.028242 -4.2152e-06
10:71930641 A G 0.031452 -1.5308e-05
10:71931012 T C 0.895202 9.5813e-05
10:71932068 T C 0.047814 -6.6545e-07
10:71940025 T C 0.025558 -1.4116e-05
10:71948970 A G 1.613338 4.9765e-05
10:71950424 A G 0.042270 1.2473e-05
10:71953245 G C 0.140960 7.5000e-06
10:71959948 C T 0.822444 6.2672e-05
10:71965793 T C 0.042569 1.1281e-05
10:71971554 A G 1.605658 2.3822e-05
10:71975546 C T 0.088582 -7.2168e-06
10:71982305 C T 0.652960 -2.6711e-05
10:71994368 C G 1.758588 7.7636e-06
10:71997192 A G 0.071999 -5.1142e-05
10:72004011 A G 0.060152 4.8190e-06
10:72004454 A G 1.589604 9.6560e-06
10:72014239 A G 0.042205 1.0786e-05
10:72015573 G T 0.117116 6.6494e-06
10:72015997 T C 0.095061 3.3728e-06
10:72020703 A C 0.126818 -6.4370e-06
10:72025954 A G 0.126464 -6.2318e-06
10:72030075 A C 0.027742 -7.1690e-06
10:72033298 A G 1.827578 -1.1661e-05
10:72035740 T C 0.606573 2.2730e-05
10:72038464 G T 0.731184 1.4252e-05
10:72041681 A C 0.023811 -1.2490e-05
10:72045193 A C 0.946499 -2.4337e-05
10:72047013 A G 0.113341 1.5693e-05
10:72049254 T C 0.648029 -4.6011e-06
10:72049942 T C 0.033192 -2.8578e-05
10:72054096 C T 0.156897 -7.9706e-06
10:72055495 A G 0.059217 3.5860e-06
10:72057163 T C 1.527388 -2.7572e-05
10:72059082 A G 0.030988 -2.6674e-06
10:72065394 T C 0.045649 1.4248e-05
10:72066066 A G 0.656829 -2.7652e-05
10:72069032 A C 0.156488 -1.1005e-07
10:72082808 A G 0.302001 2.5446e-05
10:72092626 G A 0.142008 3.3543e-05
10:72095864 C T 1.036847 1.6755e-05
10:72102367 A G 0.080552 -2.4613e-05
10:72107640 T G 0.026872 -1.4898e-05
10:72109812 A C 0.103688 2.5145e-05
10:72109893 A G 0.052057 -2.7905e-05
10:72112825 A C 1.574005 -2.6406e-05
10:72119600 T C 0.111014 9.8712e-06
10:72131888 T C 1.541310 -1.7574e-04
10:72132498 A G 0.026785 -1.7036e-06
10:72134460 A G 0.060077 -6.3323e-05
10:72138039 T C 0.045961 -1.8522e-05
10:72145472 T C 1.796470 -2.2912e-05
10:72151434 T C 0.110433 4.9751e-06
10:72151969 A G 0.363607 4.8104e-05
10:72154507 G A 1.326939 -2.8976e-05
10:72156577 A G 0.063423 1.3381e-05
10:72179008 T G 0.044140 3.1182e-05
10:72182110 A G 0.124750 -5.3570e-06
10:72182975 A G 0.148633 -1.6244e-06
10:72194547 A G 0.536120 -3.4246e-05
10:72194684 G A 0.046045 -1.8685e-05
10:72195439 C T 1.134559 5.5739e-05
10:72202312 G A 0.865889 -5.1366e-05
10:72204790 T A 0.045292 -2.8478e-05
10:72205600 G A 0.069500 1.5738e-05
10:72206344 T C 1.008900 -9.3919e-06
10:72210286 C G 1.464530 -2.0356e-05
10:72218685 T C 0.089783 6.4796e-06
10:72228011 C T 0.050651 3.8881e-08
10:72233344 G T 0.113714 4.3301e-06
10:72235179 C A 1.945996 6.3533e-06
10:72236229 T C 1.773344 1.2009e-05
10:72249329 A G 0.167572 9.3115e-06
10:72254760 C T 0.315894 -4.6917e-06
10:72255252 T C 0.032916 -8.3431e-06
10:72256640 G A 0.232115 2.1887e-06
10:72257760 A C 1.009595 7.5849e-05
10:72260722 T C 0.032796 2.6009e-05
10:72261128 C T 0.269653 -1.2692e-05
10:72268263 G A 1.858164 -8.5519e-06
10:72279037 A G 0.065699 -1.8048e-05
10:72283263 A G 0.248098 1.9811e-05
10:72284402 T G 0.077523 1.6997e-05
10:72286397 T C 0.390015 1.3558e-05
10:72289778 T C 0.411230 2.8370e-05
10:72290353 A G 0.034649 1.0843e-05
10:72291172 A G 0.074904 -3.8441e-07
10:72300318 A G 0.032046 9.1039e-06
10:72307101 T C 0.289414 2.9407e-05
10:72308254 G A 1.533614 1.8401e-06
10:72310856 T C 0.033088 2.5286e-06
10:72311454 G A 0.289537 8.9200e-06
10:72313642 T C 0.404761 3.0752e-06
10:72315928 G T 1.192812 -2.9213e-05
10:72317149 T G 0.227075 -2.8851e-05
10:72320156 G C 1.346317 -1.5861e-05
10:72322475 G T 0.921649 2.5178e-05
10:72324603 A G 0.031455 -2.2101e-06
10:72326908 T C 0.022016 1.5120e-06
10:72328349 A G 0.066260 -3.0011e-05
10:72330879 G T 0.091922 2.2708e-05
10:72332440 C T 1.145215 2.6861e-06
10:72334250 G A 0.052738 5.6248e-06
10:72335647 T C 0.619703 3.7271e-06
10:72337879 T C 0.192692 -4.6157e-06
10:72341345 A G 0.385474 2.2262e-05
10:72343117 C T 1.326887 -2.1307e-05
10:72346060 G T 0.799924 3.2837e-06
10:72347325 G C 0.746689 -4.5311e-05
10:72353457 A G 0.060570 1.6472e-05
10:72374589 A G 0.039333 -4.2612e-06
10:72374748 G A 0.694909 2.3882e-05
10:72377034 A G 0.596132 -6.5728e-05
10:72378489 G C 0.081545 -1.1347e-05
10:72396831 A G 0.549518 1.7356e-06
10:72399211 T C 0.424473 2.8667e-06
10:72407702 T G 0.115276 -1.6627e-05
10:72410287 T C 0.171435 1.4779e-05
10:72413467 A G 0.069668 -7.5840e-06
10:72416717 T G 0.029716 4.8814e-06
10:72421316 G C 0.052595 1.2275e-05
10:72429768 T C 0.039294 1.9395e-05
10:72434946 A G 0.507355 -2.2372e-05
10:72436953 A G 1.336430 -4.6631e-06
10:72441694 C T 0.111721 2.5719e-05
10:72441783 A G 0.039690 -1.1871e-05
10:72445586 A G 0.050658 -1.6385e-05
10:72454079 T C 0.626500 1.2751e-05
10:72459184 C A 0.475358 -4.3711e-05
10:72459278 G A 0.118528 1.4409e-05
10:72462994 A C 0.379784 -7.5180e-05
10:72464408 C T 0.052823 2.1305e-05
10:72468635 A G 0.085378 -1.5793e-05
10:72470588 T C 0.119398 2.3800e-05
10:72470781 G T 0.748634 -8.1713e-06
10:72472232 G T 1.378762 -2.9069e-06
10:72483010 C T 0.929605 -2.9448e-07
10:72484943 A C 0.480217 -1.1881e-05
10:72490172 T C 0.021439 6.5692e-06
10:72493916 T C 0.102812 -5.0079e-06
10:72498297 A G 0.174551 -8.4138e-06
10:72500763 C T 1.734943 8.9267e-06
10:72502700 G A 0.060531 1.0592e-05
10:72505766 A G 0.380073 -1.8346e-05
10:72507590 T C 0.080208 -1.2858e-05
10:72508459 A G 0.137506 2.6299e-05
10:72508554 A G 0.135568 -1.1884e-05
10:72511528 A G 0.534964 2.3642e-06
10:72513635 A C 0.558535 -2.3288e-05
10:72515182 A G 0.041378 -1.1686e-05
10:72517597 T C 0.419620 -1.0926e-06
10:72518009 G A 0.347193 -5.5061e-05
10:72520726 T C 0.098034 1.0136e-05
10:72522979 G C 0.044273 3.2090e-06
10:72527517 T G 0.199303 -1.0197e-06
10:72532037 T C 0.649490 -3.3527e-06
10:72535007 T C 1.801219 -8.0579e-05
10:72537511 T C 0.059502 3.6516e-05
10:72538798 A C 0.553553 -2.3817e-05
10:72539151 T C 0.540044 2.6067e-06
10:72539520 A G 0.199092 -3.8439e-05
10:72540534 G A 1.693724 -2.4450e-06
10:72551878 A G 0.290907 -2.2444e-05
10:72552354 T C 0.049499 -3.4819e-05
10:72555454 A G 0.103130 -3.7262e-05
10:72561518 T C 1.812537 5.3416e-07
10:72565310 T G 0.069350 -1.4729e-05
10:72566712 A G 1.931834 -5.1878e-05
10:72567895 A G 0.039972 1.6829e-05
10:72571360 C A 0.084992 1.9206e-05
10:72574599 G C 0.042300 -3.8748e-05
10:72579221 T C 0.037554 -3.3089e-05
10:72593611 T C 0.328263 3.1885e-06
10:72594458 T C 0.736890 1.3939e-05
10:72601813 C T 0.386828 2.3344e-05
10:72602891 C T 0.462871 -3.2702e-05
10:72604263 T G 0.272162 -8.6718e-06
10:72605550 A G 0.218389 2.1686e-05
10:72614524 G A 0.126516 -7.5233e-06
10:72616670 C T 0.029868 1.4387e-05
10:72623310 C T 0.494894 -3.8312e-06
10:72629255 A G 0.125133 -6.4069e-06
10:72634857 C T 0.653618 4.3860e-06
10:72634966 G A 0.056403 -1.5936e-07
10:72636450 G T 1.484134 5.8306e-06
10:72640041 G A 0.024986 -4.8622e-06
10:72650047 G T 1.723095 -2.5739e-05
10:72650574 A G 0.783539 5.4031e-06
10:72653761 A G 1.301592 1.1047e-05
10:72656844 C T 0.065147 -1.1326e-06
10:72659186 G T 0.157280 4.8871e-07
10:72661082 C A 0.262097 6.8106e-06
10:72663997 T C 0.907604 -5.5766e-05
10:72665926 T C 0.370706 1.3925e-05
10:72667551 A G 0.102630 7.8704e-06
10:72669745 A G 0.236679 6.4017e-06
10:72669830 G A 0.120582 1.2505e-05
10:72671684 G A 1.789489 -7.5415e-06
10:72672976 A G 0.031261 -4.9356e-06
10:72674069 C T 0.222998 2.2661e-06
10:72677151 T C 0.239097 -8.5468e-06
10:72688147 G A 0.062881 -9.3986e-06
10:72689964 T G 0.164534 -1.7958e-05
10:72690361 A G 0.257420 9.3920e-06
10:72691002 C T 0.032150 -3.5310e-05
10:72703484 A G 0.339870 1.9673e-05
10:72715367 T G 0.766807 1.1978e-06
10:72716618 C A 0.186911 -1.0011e-05
10:72719407 C T 0.219213 -2.7073e-06
10:72720985 G A 1.816643 1.3164e-05
10:72723717 A G 0.136614 -2.7038e-05
10:72726064 G A 0.265544 -7.5212e-06
10:72726491 A G 0.084992 4.6663e-06
10:72729492 C T 0.463410 -6.1804e-06
10:72729729 A G 0.264652 4.3012e-05
10:72730848 A G 0.037376 6.5651e-06
10:72736563 G A 1.011873 -2.5758e-05
10:72737729 A G 0.684798 -2.4618e-05
10:72740115 G A 0.194857 2.5507e-05
10:72740739 C T 0.756453 -1.1701e-05
10:72741995 G A 0.069964 -1.1037e-05
10:72744157 A G 1.160081 -4.1121e-05
10:72744188 A G 0.122296 3.9276e-06
10:72744775 G A 1.411701 -3.9198e-05
10:72746451 C T 0.218298 1.1364e-06
10:72750038 G A 0.212176 3.2041e-05
10:72752278 A G 1.176446 -1.4831e-05
10:72752555 C T 0.047590 1.8314e-05
10:72754259 G A 0.046084 -1.4405e-05
10:72756741 C G 0.074547 3.7131e-06
10:72757310 A T 1.164927 -3.3857e-06
10:72758087 G A 0.177089 4.5842e-06
10:72764805 A G 0.026239 -2.0918e-05
10:72765651 T C 0.030134 -2.5336e-06
10:72767915 C T 0.183428 2.0268e-05
10:72769959 T C 0.028885 -2.7436e-05
10:72772933 T C 0.046535 1.6595e-05
10:72776229 T G 1.718402 1.4776e-04
10:72784849 G A 1.503515 -9.1106e-06
10:72786154 G A 0.133952 1.6849e-05
10:72786497 T C 0.227870 -7.9660e-06
10:72788676 C T 0.872397 1.1169e-05
10:72789028 G C 1.258705 -5.2589e-05
10:72790693 G C 1.268112 -2.8775e-05
10:72792650 A G 0.033948 -6.0152e-05
10:72795906 C T 1.408218 -1.7188e-06
10:72804540 C T 0.038891 -8.6883e-06
10:72806820 A G 0.109865 4.2888e-05
10:72812561 A C 0.054176 3.2985e-05
10:72813306 A G 1.071528 7.4918e-07
10:72816249 C T 0.039713 -5.5770e-07
10:72820925 G C 0.101624 -2.4296e-05
10:72824456 C T 0.625837 -2.0212e-05
10:72831350 T C 0.375769 -4.1197e-06
10:72833459 T G 0.074690 6.6994e-06
10:72844885 A G 0.155112 -1.5109e-05
10:72845933 G C 0.409763 -1.4405e-05
10:72846215 A G 0.153703 1.3829e-04
10:72848223 T C 0.308545 4.6113e-05
10:72857849 T C 0.715974 9.6915e-06
10:72885027 C G 0.204312 -7.7834e-06
10:72886147 C T 0.081827 1.0168e-05
10:72887675 A G 0.038414 1.5096e-05
10:72889121 A G 0.051417 -2.9454e-05
10:72891543 A G 0.610365 2.3220e-06
10:72897649 A G 0.057571 1.2955e-05
10:72904739 T C 0.090834 4.2311e-06
10:72906009 A G 0.019959 -8.9132e-07
10:72908675 T C 0.488380 7.2385e-06
10:72909867 T G 0.780452 -2.1364e-05
10:72911005 A G 0.028388 1.0572e-05
10:72912074 T C 0.089802 6.4011e-05
10:72913582 G T 0.086553 2.1174e-05
10:72914641 C T 0.037970 4.1823e-06
10:72931844 A G 0.023555 1.5246e-05
10:72941573 C T 0.163856 -1.1154e-05
10:72947600 T C 0.191358 -4.6668e-05
10:72947661 C T 0.043806 2.7552e-06
10:72952801 T C 0.029482 -3.3801e-07
10:72956880 C T 0.064657 -7.3384e-07
10:72964585 A G 0.059055 -4.8452e-05
10:72967433 T C 0.057149 2.2713e-05
10:72969322 C G 0.326806 1.8767e-05
10:72976063 A G 0.270663 -2.4362e-05
10:72981241 C G 0.279248 -4.5367e-05
10:72982127 C T 1.885357 1.5247e-05
10:72982985 T G 1.251451 4.1857e-05
10:72984696 T C 0.177514 -3.4414e-05
10:72984697 A G 1.430510 3.3766e-05
10:72985208 T C 0.086677 -2.6371e-05
10:72985361 G A 0.092220 1.9043e-05
10:72986169 T C 0.235881 -1.1621e-05
10:72989368 T C 0.060940 1.0308e-05
10:72991326 A G 0.944685 7.3177e-06
10:72992117 G T 0.054260 1.4343e-05
10:72993181 G T 0.708898 8.3760e-06
10:73000016 C G 0.024672 -5.9536e-06
10:73000331 A G 0.581243 8.7931e-06
10:73003548 G A 0.114571 -2.7197e-05
10:73006543 C T 0.094544 -1.5499e-05
10:73008857 C A 0.938073 5.9764e-06
10:73008899 A G 0.049317 6.2031e-06
10:73010064 A G 0.567156 1.0561e-05
10:73011382 T C 0.269011 2.2505e-05
10:73012289 G A 1.904651 2.7123e-05
10:73014158 T G 0.177001 1.3836e-05
10:73019552 T C 0.163447 -6.1654e-06
10:73022207 T C 0.994628 2.5282e-05
10:73023736 C A 1.724958 3.3565e-05
10:73025201 T C 0.042033 -7.2889e-06
10:73035992 A G 0.083648 -4.3663e-06
10:73036899 C T 0.166151 -1.8718e-05
10:73039440 T C 0.257602 6.6491e-06
10:73044413 C G 1.558259 4.4381e-05
10:73046177 T G 1.087082 5.9908e-05
10:73046617 G A 0.099588 8.8601e-06
10:73050877 A G 0.023363 4.0638e-05
10:73051440 A G 0.043147 -7.7990e-06
10:73052632 A G 1.723313 3.8151e-05
10:73057036 A G 0.032708 -1.0784e-05
10:73059827 G C 0.115925 -2.4317e-07
10:73061783 G A 0.073434 -1.7465e-05
10:73067279 A C 0.196668 -2.5504e-05
10:73069119 A G 0.439066 -1.4225e-05
10:73073459 T C 0.125493 9.3160e-07
10:73075417 A G 0.055452 3.6682e-06
10:73077770 T G 0.926946 -6.1679e-05
10:73078659 A G 0.126386 7.2585e-05
10:73081551 A G 0.166787 5.7559e-06
10:73082563 G A 0.830493 -6.1971e-05
10:73094462 A G 0.606311 -2.6143e-05
10:73094948 G A 0.298301 1.2204e-05
10:73096236 T C 0.877233 -1.5234e-05
10:73097953 A G 0.287655 -3.2381e-05
10:73100266 A G 1.762876 -1.1621e-05
10:73102537 G A 0.794357 4.1170e-05
10:73104178 A G 0.973871 -4.4285e-05
10:73104636 T C 0.126035 -5.2690e-06
10:73111408 T C 1.505339 -3.8873e-06
10:73113571 T C 0.040115 -4.6341e-05
10:73115942 A G 1.775801 -2.5363e-05
10:73119023 T C 1.273996 4.2295e-06
10:73121913 G A 1.760958 -3.6541e-05
10:73126827 G A 1.714763 -5.2402e-06
10:73135919 A G 1.810505 -1.8490e-05
10:73137775 A G 0.047224 5.7274e-06
10:73139271 T G 0.116996 -7.1733e-06
10:73140782 G C 0.028008 -2.3449e-05
10:73141020 A G 0.473387 4.6704e-07
10:73147307 C T 0.807536 2.5721e-07
10:73158707 G A 0.481720 1.0631e-05
10:73164184 A C 0.024165 1.0519e-05
10:73178508 G T 0.079023 -5.8861e-06
10:73186120 A G 0.567838 4.5632e-05
10:73189672 A G 1.719054 6.9768e-06
10:73191336 C T 1.141310 -3.2707e-05
10:73199595 T C 0.041423 2.7034e-05
10:73203703 C T 1.916784 -2.7762e-05
10:73205549 A G 0.218752 3.0075e-05
10:73215480 T C 0.960898 -3.9319e-05
10:73215525 G A 1.348491 -3.7900e-05
10:73217963 C T 0.960213 -3.9010e-05
10:73226388 A G 0.140447 4.4780e-07
10:73226984 C T 1.116652 -4.3470e-05
10:73231597 G A 0.812976 7.8464e-06
10:73232566 A C 0.064955 4.4973e-05
10:73233395 C G 0.166407 2.8312e-05
10:73234241 A G 0.037924 -6.7061e-06
10:73235064 G A 0.307247 5.1524e-05
10:73235400 T C 0.125260 -1.5276e-05
10:73237620 A G 0.026135 -2.3223e-05
10:73237903 T A 0.342681 -3.2664e-05
10:73238042 T G 0.105710 2.2242e-05
10:73239987 C T 0.377308 -5.8355e-05
10:73240073 T C 0.326384 5.2692e-05
10:73241440 A G 1.110283 -5.4783e-05
10:73242402 G A 0.049359 1.2358e-05
10:73244681 A G 0.480087 -5.3812e-06
10:73245972 A G 0.672733 1.5159e-05
10:73254106 G A 0.067938 -2.3128e-06
10:73257978 T C 0.054611 -1.8652e-05
10:73263750 A G 0.037655 -1.2145e-05
10:73264281 G T 0.702329 -3.2832e-05
10:73268163 C T 0.292845 -2.0960e-05
10:73269296 A G 1.245852 -7.0649e-05
10:73270982 A G 1.314566 -5.9627e-05
10:73278481 G T 0.096628 1.0023e-04
10:73278976 G A 1.957642 -3.8944e-05
10:73280567 G A 1.338124 -4.5710e-05
10:73281738 A G 0.317422 -1.5418e-05
10:73282346 T C 0.063410 2.5750e-05
10:73283022 G T 0.127012 -5.1175e-05
10:73283594 A C 0.581957 -2.7619e-05
10:73283718 A G 0.042069 -5.9696e-06
10:73284206 C T 0.113117 -1.5286e-06
10:73285128 C T 0.029355 -6.3627e-06
10:73285461 G A 0.187907 -2.3757e-05
10:73287219 A C 0.199115 4.6549e-06
10:73294218 G A 0.582723 -1.0785e-05
10:73294257 G T 0.167361 -3.6848e-05
10:73295767 T G 0.096859 2.6344e-05
10:73296629 G A 0.234472 -2.1781e-05
10:73297946 A G 0.026853 8.6628e-06
10:73300992 G A 0.499555 4.6866e-05
10:73301341 G A 1.285860 1.4055e-05
10:73303805 T C 0.028631 -4.3007e-05
10:73305535 C T 0.120599 4.1378e-06
10:73306105 G A 0.110316 6.9267e-05
10:73307993 T G 0.130563 1.9045e-05
10:73308061 T G 0.115318 7.6633e-06
10:73308859 T C 0.515155 3.6243e-05
10:73309890 C T 1.114399 4.5013e-05
10:73311063 T C 0.044331 2.6715e-05
10:73314356 C T 0.093272 -3.1138e-06
10:73315940 G A 0.516933 2.0893e-04
10:73319089 G T 0.079601 2.8476e-05
10:73320331 T C 0.130589 -1.5043e-05
10:73321500 G C 0.026879 2.3669e-05
10:73322046 A G 0.120086 4.1813e-05
10:73326280 C G 0.345771 1.3911e-04
10:73332128 T C 0.173194 2.7471e-06
10:73332945 G A 1.082756 2.3312e-05
10:73336879 G T 0.199511 -1.7124e-05
10:73338253 A G 0.795490 -4.5315e-06
10:73340121 T C 0.171617 4.4782e-05
10:73341220 T C 0.102487 2.6596e-05
10:73344342 C G 0.193162 2.8764e-05
10:73345064 T C 0.315046 1.6633e-05
10:73345380 A G 1.493862 -8.4244e-07
10:73345718 A G 0.177316 -9.9208e-06
10:73346499 A G 0.054851 -4.0531e-05
10:73347568 T C 0.197999 -1.6980e-05
10:73348814 T C 0.225335 3.2544e-05
10:73356835 T C 0.959632 -8.0412e-05
10:73359408 G A 0.113883 1.6048e-05
10:73365637 G C 0.103772 5.7408e-06
10:73370883 T C 0.384838 -1.2641e-05
10:73377112 A G 0.022276 1.6866e-05
10:73384129 T C 0.144121 -3.2557e-05
10:73384806 C A 0.040979 -7.1941e-06
10:73384994 A C 0.030955 1.8887e-05
10:73388861 C T 1.880239 7.3745e-06
10:73393262 G A 0.027297 1.9129e-05
10:73394848 T G 1.235589 -3.4127e-06
10:73396873 A G 1.545016 3.1197e-05
10:73399578 T C 0.047269 -3.8994e-05
10:73402498 G A 0.573252 1.5342e-05
10:73404884 C T 0.159289 -8.0251e-07
10:73406127 T C 0.082476 -2.6606e-05
10:73407465 T C 0.324154 3.7625e-05
10:73408096 T C 0.533812 1.0969e-05
10:73414577 G A 1.037778 -3.3607e-05
10:73420228 G T 0.808542 -3.4913e-06
10:73428885 T C 0.093272 -1.6746e-05
10:73429541 A C 1.455445 -2.6958e-05
10:73432144 T C 0.814040 4.0462e-05
10:73433191 T G 0.035847 -1.7159e-06
10:73434099 A G 1.344492 3.5879e-06
10:73434888 C G 0.324479 2.2339e-05
10:73434906 A G 0.548360 -1.4171e-05
10:73440998 A T 0.043267 1.5650e-05
10:73441600 A G 0.070535 -1.3426e-05
10:73442952 C T 1.837478 2.4477e-06
10:73444442 C T 0.667877 2.1135e-05
10:73445637 T C 0.173025 -6.4058e-05
10:73446276 T G 1.076124 -1.1217e-05
10:73451573 T C 0.922224 -2.3269e-05
10:73452119 T C 0.058087 4.7797e-06
10:73452460 C T 0.493327 1.4997e-05
10:73454483 G A 1.134585 -3.5696e-05
10:73454981 G T 0.036843 1.0776e-05
10:73455273 C T 1.421363 -1.7695e-06
10:73455989 T C 0.500458 -1.2296e-05
10:73456693 T C 0.086991 -6.0046e-05
10:73458188 C A 1.558532 -6.7531e-06
10:73466248 A G 0.058532 8.2786e-07
10:73466709 C T 0.047577 -9.8772e-06
10:73476504 G A 0.030589 -2.0184e-05
10:73478514 A G 0.048278 -1.0400e-05
10:73483645 T C 0.343068 -4.2082e-05
10:73483773 A G 0.155764 -8.2395e-05
10:73487277 T C 0.046010 -9.5101e-06
10:73487947 A C 0.105450 -2.9960e-05
10:73490310 A G 0.058133 2.1910e-05
10:73493444 T C 1.612646 3.5524e-05
10:73494288 A G 0.379327 5.1332e-07
10:73498355 A G 0.044247 -5.3861e-06
10:73501556 A G 1.548077 3.6832e-05
10:73502263 C G 0.350497 2.4468e-06
10:73506514 A C 1.149324 3.6761e-05
10:73507645 C T 0.783111 8.9744e-06
10:73508253 T C 0.021322 -2.8388e-05
10:73508791 C T 0.871569 -1.5889e-05
10:73509705 A G 0.466682 1.9436e-05
10:73511040 A G 0.054923 -3.6581e-05
10:73511658 A G 0.149266 1.3681e-06
10:73514554 G A 0.623302 3.5702e-05
10:73514869 G A 0.024814 5.8024e-06
10:73515103 T G 1.212816 -2.9706e-05
10:73516327 T A 0.050680 -2.4330e-05
10:73516853 T C 0.213838 1.7177e-06
10:73517094 T C 0.222602 -1.3755e-05
10:73517145 A G 0.041102 -1.1403e-05
10:73520391 T C 0.529664 1.6261e-05
10:73520632 C A 1.799960 2.0109e-05
10:73521578 A G 0.120001 1.3883e-05
10:73524184 A G 1.262918 1.6209e-05
10:73525577 A G 0.021276 -1.6757e-05
10:73527042 C A 0.179202 1.6578e-05
10:73529295 T G 0.543390 1.3989e-06
10:73533522 G A 0.117466 -1.2648e-05
10:73536985 C G 0.332171 1.1660e-05
10:73537449 A G 0.021650 5.9614e-06
10:73537614 A G 0.424388 -1.8998e-05
10:73543632 G T 0.145773 -6.4900e-06
10:73544086 A G 0.365921 3.4043e-05
10:73544604 C T 0.389405 4.4486e-05
10:73550117 G C 0.985238 -2.1655e-05
10:73558128 A G 0.099624 3.7060e-05
10:73558952 T C 0.572158 9.6601e-05
10:73559489 A G 0.045023 -1.0816e-05
10:73564785 T C 0.048996 -1.3165e-05
10:73565256 A G 0.050622 -2.9082e-06
10:73566762 A G 0.173710 3.0208e-05
10:73566778 A G 0.947285 -8.3805e-06
10:73568097 G A 0.056591 -3.1115e-05
10:73571765 C T 0.074531 8.1377e-07
10:73579217 T C 0.395400 5.2375e-05
10:73579868 T C 0.076660 4.7152e-07
10:73582034 A G 0.165670 3.6281e-05
10:73591411 G A 0.027641 -1.1599e-05
10:73593517 A C 0.107236 1.5553e-06
10:73595738 G A 1.098449 1.5596e-05
10:73602657 T C 0.032283 2.0240e-05
10:73602882 G C 1.577238 4.3320e-05
10:73616017 A G 0.316611 1.3655e-06
10:73616575 T C 0.456642 7.1951e-07
10:73622996 C A 1.852659 2.8335e-05
10:73623277 C T 0.174856 -7.9698e-06
10:73632375 A G 0.060171 1.4960e-05
10:73638096 A G 0.277690 -1.2705e-05
10:73643400 A G 0.556081 -2.2149e-05
10:73649067 G C 0.076949 1.6253e-05
10:73651458 G A 0.442146 1.0788e-05
10:73652117 A C 0.064407 -6.0296e-06
10:73653261 T C 0.066092 -9.9439e-07
10:73656982 G A 0.565988 1.6132e-06
10:73662113 A G 0.798080 -1.9709e-05
10:73669705 A C 1.193857 -1.2330e-05
10:73680382 A G 0.703442 -1.3468e-05
10:73685359 T G 0.480431 -4.6137e-07
10:73686889 C A 0.428673 3.4874e-06
10:73690571 G A 1.744245 -2.1496e-05
10:73699145 C T 1.139963 -9.8508e-06
10:73704324 A G 0.058714 9.1250e-07
10:73711503 T C 1.288508 -5.4195e-08
10:73718890 A G 0.662431 -3.3454e-05
10:73722607 T C 0.039894 2.1061e-05
10:73729498 T C 1.426898 6.6578e-05
10:73729650 C A 0.794997 -9.0220e-06
10:73729855 T C 0.054432 -4.1356e-06
10:73729958 G A 0.080435 -8.9046e-08
10:73736674 A G 0.033396 1.3797e-05
10:73741785 G A 0.086625 -5.3876e-06
10:73744470 T C 1.190501 1.1328e-05
10:73745166 A G 0.062495 -1.3050e-05
10:73751207 T C 0.033997 1.7818e-05
10:73757041 G A 0.217052 3.9699e-05
10:73762410 T C 0.083229 7.3371e-06
10:73764509 T C 1.204377 1.6690e-05
10:73769543 A G 0.210599 2.5603e-05
10:73770651 C T 1.210586 1.6547e-05
10:73772762 T C 0.973170 -1.3161e-06
10:73773014 A G 0.963439 -1.3399e-06
10:73775438 T C 0.024659 1.9909e-05
10:73781988 G C 0.043329 -3.5677e-06
10:73789852 T C 0.051540 -2.3862e-05
10:73792134 A G 0.026171 -8.4710e-06
10:73792268 T C 0.978529 -7.0307e-06
10:73804698 A G 0.173837 2.0942e-05
10:73806288 G A 0.991973 -1.3796e-05
10:73808115 C A 0.080350 -1.2005e-05
10:73811903 A G 0.052319 5.9734e-06
10:73815926 T C 0.187625 4.4918e-05
10:73825355 A C 0.058470 -7.0988e-06
10:73825652 G A 1.118599 3.4689e-05
10:73827179 G A 0.104305 3.5302e-05
10:73833021 G A 0.118703 2.4965e-05
10:73833589 A G 1.004538 2.5831e-05
10:73842182 G A 0.035000 -9.7441e-06
10:73849639 A G 0.795195 8.0375e-07
10:73853364 C T 0.106148 4.2226e-05
10:73863381 T C 0.205795 -1.6524e-05
10:73865731 C T 0.972959 1.7376e-05
10:73867539 G T 0.083810 6.1428e-06
10:73869663 A G 0.170906 7.4965e-06
10:73873350 A G 0.030413 2.2944e-05
10:73875062 A G 0.868469 -1.1882e-06
10:73876484 C T 0.050937 3.0455e-05
10:73886159 T C 0.064475 1.7185e-05
10:73903335 T C 1.317705 1.1134e-05
10:73914143 G T 0.020127 -3.2416e-05
10:73915454 C T 0.077510 -9.0101e-06
10:73918608 G A 0.039460 -1.1274e-05
10:73931564 G T 1.045318 -2.8738e-05
10:73936988 T C 0.064043 -6.8545e-06
10:73946588 G A 0.020686 2.5897e-05
10:73964243 C G 0.019994 2.2896e-05
10:73970837 T C 1.013191 -3.5215e-05
10:73974547 G A 0.091753 1.8845e-05
10:73974815 C A 0.053738 3.0583e-06
10:73975593 C T 0.076403 2.2121e-05
10:73987822 A G 0.037123 1.5819e-05
10:73992939 T C 0.037123 -1.0915e-05
10:74019243 G A 0.033633 5.2754e-08
10:74020452 A C 0.079503 -2.1306e-06
10:74032366 A G 0.022815 2.2162e-05
10:74033899 T C 0.070399 -1.0001e-06
10:74045917 C A 0.718808 2.3285e-05
10:74046370 A G 0.743447 2.9779e-05
10:74054658 A G 0.069633 -1.3294e-06
10:74069126 C T 0.702221 6.6886e-05
10:74069782 T C 0.649259 4.0137e-05
10:74073888 A G 0.046698 -6.9401e-06
10:74078408 G T 1.318127 -5.7635e-05
10:74081183 T G 1.262996 -8.7001e-05
10:74092607 C T 0.035360 -1.0722e-05
10:74100430 A G 0.054137 -2.4691e-05
10:74127221 A G 0.116704 -5.1645e-06
10:74130388 A G 0.091626 -2.2785e-08
10:74136697 A G 1.193117 -1.3058e-06
10:74141039 C T 1.324430 -1.8803e-05
10:74149244 C T 1.319305 -2.1311e-05
10:74159771 C T 0.086229 5.1947e-06
10:74171435 T G 0.036778 -3.1147e-05
10:74176457 C T 0.094298 1.2051e-05
10:74183251 A G 1.374808 -7.6051e-06
10:74187762 C T 0.034263 4.1898e-05
10:74211167 G A 0.086261 6.8805e-06
10:74214808 A G 0.077309 -1.7189e-05
10:74215546 C T 0.086151 -2.7332e-06
10:74233498 A G 0.083976 -1.3928e-05
10:74235587 C G 0.052920 5.4879e-07
10:74254341 A G 0.040988 -2.1178e-05
10:74261317 T C 0.850539 -2.0013e-05
10:74269958 C G 0.072181 -1.7779e-06
10:74271553 C T 1.377126 -1.0546e-05
10:74290130 G A 1.279235 -1.8639e-05
10:74292183 C T 0.032309 -1.7040e-06
10:74297249 T C 0.054014 -3.6059e-06
10:74317267 C T 0.051385 -1.2347e-05
10:74321054 C T 0.086508 8.7497e-06
10:74362355 C T 1.438813 -1.6588e-05
10:74379581 T C 0.053024 -4.3292e-05
10:74402802 A G 1.376237 -9.5585e-06
10:74411870 G T 0.031059 -9.4777e-06
10:74463997 G A 0.083100 -2.4169e-05
10:74468183 C T 0.028609 -1.6558e-06
10:74476968 G C 0.049249 3.6083e-05
10:74478503 G A 0.034701 -3.1011e-06
10:74484221 G A 0.192860 -4.4165e-06
10:74487751 G A 0.033117 2.5749e-05
10:74488396 C A 0.026204 4.1541e-05
10:74501943 G A 0.023367 1.7736e-05
10:74514615 C T 1.376324 -5.2877e-06
10:74521768 A G 0.065523 -6.6647e-06
10:74522557 C G 0.053910 -3.5038e-05
10:74544448 A G 0.181163 7.5803e-06
10:74553585 C T 0.118359 -1.6760e-05
10:74572591 T C 0.082509 1.1882e-05
10:74581534 A G 1.367379 -1.2076e-05
10:74593576 A G 0.033679 -3.3560e-05
10:74595821 T C 0.042374 -2.1931e-06
10:74597953 G A 0.045766 -6.9771e-06
10:74628844 G A 0.087001 8.9687e-06
10:74637153 T C 0.073132 -3.5173e-06
10:74637326 C T 0.098024 -1.1106e-05
10:74648636 T C 0.083018 -2.9968e-05
10:74658060 G A 0.083898 8.1089e-06
10:74661041 T C 0.695967 1.1721e-05
10:74691450 G A 0.038879 -3.2674e-05
10:74703190 T C 0.037525 3.0613e-05
10:74706194 C G 0.079974 -1.3401e-05
10:74712546 C T 0.178407 -4.1613e-06
10:74731598 C T 0.720067 -1.9328e-05
10:74739026 G A 0.059045 9.8462e-06
10:74742348 T C 0.106051 -1.0276e-05
10:74746446 T C 0.131482 -2.6327e-05
10:74763353 C T 0.121582 -1.0510e-05
10:74764580 G A 0.056987 -1.6434e-05
10:74767695 T C 0.121514 -7.4878e-06
10:74791548 T G 0.027492 -8.9224e-06
10:74820446 A C 0.036451 -1.2631e-05
10:74827593 T C 0.022890 -6.9089e-06
10:74828322 C T 0.138843 -4.6230e-06
10:74832602 G A 0.129148 1.7227e-05
10:74861851 T C 0.261257 1.4022e-05
10:74881951 A G 0.101848 1.1950e-05
10:74883088 T A 0.084940 -1.3179e-06
10:74886544 G A 0.030790 3.0160e-05
10:74886598 G C 0.127580 1.2149e-05
10:74894526 C A 0.029183 9.4351e-06
10:74896664 C T 0.120349 -1.6815e-06
10:74923562 T C 0.128392 1.0922e-05
10:74927091 T G 0.027622 2.0717e-05
10:74942493 T C 0.073365 -1.2507e-05
10:74943922 G T 0.089461 -4.8241e-06
10:74963270 G A 0.169367 -1.6290e-05
10:75000739 A G 0.121284 -5.4200e-06
10:75005075 T C 0.056795 3.0073e-05
10:75025500 A C 0.057127 -2.4230e-05
10:75033706 A G 0.136640 -3.5030e-05
10:75099651 G T 0.032643 -9.3656e-06
10:75101690 G A 0.121082 -4.2042e-06
10:75109664 C A 0.028774 -5.7172e-06
10:75119899 G A 1.650632 3.2217e-05
10:75148715 A G 0.116645 3.4460e-05
10:75155997 A G 0.127876 6.4983e-06
10:75184444 G A 0.038651 3.9693e-05
10:75190057 T C 0.254544 -3.8886e-05
10:75197051 T C 0.182536 2.4231e-05
10:75197919 T C 0.052453 -3.8066e-05
10:75201067 G A 0.057964 2.9967e-07
10:75208955 C T 0.120959 -4.7780e-06
10:75232636 C T 0.028369 -5.8531e-06
10:75258901 G C 0.047224 7.2748e-06
10:75261621 G A 0.127808 6.5925e-06
10:75266197 G T 0.046234 1.1597e-05
10:75273503 C T 0.072087 -7.9010e-06
10:75290216 A G 0.031416 -3.9242e-06
10:75293538 C T 0.063557 4.1745e-05
10:75300994 A G 0.299992 -3.4970e-05
10:75301083 C T 0.039953 3.6466e-06
10:75313809 T C 0.057039 -2.5641e-05
10:75315223 C G 1.650006 3.0025e-05
10:75331453 G A 0.113672 -4.7483e-06
10:75336181 T C 0.064397 -1.6084e-05
10:75336978 T C 0.117213 3.8524e-05
10:75344929 C T 0.031322 3.3132e-06
10:75362019 G A 0.073771 -1.1577e-05
10:75374735 T C 0.089328 -8.6508e-06
10:75395108 T G 0.223809 -2.6683e-05
10:75400664 A C 0.132680 1.0069e-05
10:75415677 T C 0.280358 -1.4457e-05
10:75416789 G A 0.293721 -2.5615e-05
10:75483366 T C 1.169478 7.7698e-06
10:75506499 T C 0.090137 1.3333e-06
10:75506674 C T 0.263516 -1.2410e-05
10:75518036 T C 0.044533 3.3359e-05
10:75519691 A C 0.075216 1.7609e-06
10:75521251 C T 0.192666 9.7878e-06
10:75523634 G A 0.041702 1.8635e-05
10:75525407 G A 0.085414 -2.0433e-05
10:75526756 T C 0.140005 5.4096e-06
10:75539691 T C 0.041212 2.0571e-05
10:75548026 G A 1.432779 -5.2786e-06
10:75561972 T C 0.047746 -9.8425e-06
10:75566323 A G 0.041177 -2.8294e-05
10:75574482 A G 0.035295 -1.7547e-05
10:75585307 A G 0.275149 -1.0799e-05
10:75594261 C T 0.056354 -2.2685e-05
10:75604972 C T 0.380632 -9.7369e-07
10:75606345 T C 0.056367 1.2279e-05
10:75625977 T G 0.022455 2.5087e-05
10:75626373 C T 1.897903 -2.0648e-05
10:75632760 T C 1.095953 -1.0632e-05
10:75636802 A G 0.028515 5.6817e-05
10:75643885 A G 0.053621 2.1835e-05
10:75648143 G A 0.074008 -1.8232e-05
10:75649048 A G 1.483261 -7.7561e-06
10:75666339 G C 1.429614 -3.0022e-06
10:75669190 T G 1.432334 -5.2734e-07
10:75673101 C T 1.482674 2.2892e-05
10:75673879 T C 0.299995 -6.4102e-06
10:75679248 A C 0.090409 -3.6119e-07
10:75694591 C A 0.083148 -1.6445e-06
10:75694826 A G 1.113322 4.9878e-06
10:75695724 G T 1.481794 -1.4924e-05
10:75700637 T C 0.033620 -2.7625e-05
10:75701272 A C 0.045221 1.1156e-05
10:75702560 G A 0.087780 -2.6467e-05
10:75711924 G A 0.052586 4.8944e-06
10:75732530 A G 0.030913 8.3916e-05
10:75740271 C T 0.057299 -2.6484e-05
10:75751739 A G 0.041349 5.5413e-06
10:75755577 C G 0.401191 -9.0114e-06
10:75756942 G A 0.055909 3.3118e-06
10:75760702 G A 1.053128 -1.2709e-06
10:75761810 A G 0.023292 -4.4909e-05
10:75770518 C T 0.058775 -5.9575e-05
10:75776571 C T 1.369982 -7.6039e-05
10:75785069 C T 1.267755 -2.2372e-04
10:75790954 T C 0.094035 -4.6404e-05
10:75793372 T C 0.291848 -7.8207e-06
10:75805548 T C 0.101786 4.9817e-05
10:75824632 G C 0.050258 -3.1608e-05
10:75825691 A G 0.024753 7.9925e-06
10:75830282 T C 0.038119 1.3328e-05
10:75831208 C T 0.148191 -1.5191e-05
10:75841456 A G 0.262000 1.5899e-05
10:75842152 A G 0.789606 8.6562e-05
10:75843100 A T 1.077244 8.3807e-05
10:75847891 G C 0.069840 -4.5199e-05
10:75851073 G A 0.052459 1.0874e-05
10:75859213 A G 0.058165 -2.1630e-05
10:75860098 G A 1.471297 -9.3938e-06
10:75880636 G C 0.027219 1.4092e-05
10:75880944 A G 0.065952 6.6829e-05
10:75896072 G A 0.255667 3.2304e-05
10:75900464 G A 0.330857 1.6973e-05
10:75906273 T C 0.033468 1.8416e-05
10:75923248 A G 0.093051 -3.9929e-05
10:75938040 C T 1.161181 -1.3755e-05
10:75944828 G A 0.258274 2.0429e-05
10:75956643 G A 0.045234 3.4532e-05
10:75960942 T C 0.257728 2.5986e-05
10:75970220 G A 0.110033 -3.5498e-05
10:75993951 C A 0.093856 -1.1551e-06
10:76002060 G T 1.467558 -1.3194e-05
10:76030739 A G 0.245793 3.9573e-05
10:76042609 T C 0.337047 3.3444e-05
10:76042964 C T 0.021296 -1.7016e-05
10:76046374 T C 0.026918 -2.0061e-06
10:76060718 A C 1.460566 -1.1448e-05
10:76068817 G A 0.843311 -1.8199e-05
10:76079558 T C 0.040657 -5.0184e-06
10:76080094 C A 0.029297 -1.2566e-05
10:76089267 G T 0.094564 1.6808e-05
10:76102850 C T 0.037966 2.2205e-05
10:76104444 G T 0.022042 2.9759e-05
10:76106110 G A 0.049599 2.5620e-05
10:76121309 A G 0.147016 4.1454e-06
10:76123829 C G 0.052647 1.1592e-06
10:76124184 T C 0.035555 -5.9041e-05
10:76132162 C T 1.462822 -4.7133e-06
10:76144517 A G 0.032309 -9.1467e-06
10:76174173 C T 0.054991 7.8654e-06
10:76181407 T C 0.049885 3.0132e-06
10:76203397 T C 0.037853 -5.2506e-05
10:76230483 A C 0.067098 4.0606e-05
10:76237498 T C 1.471278 -2.5313e-06
10:76241121 T C 0.050956 8.6290e-06
10:76251573 A G 0.242109 3.8861e-05
10:76256536 G A 0.095009 -1.6931e-06
10:76277537 C A 0.044942 3.7378e-05
10:76285195 G T 0.037889 -3.3456e-05
10:76334284 A G 0.080604 5.1152e-06
10:76334742 A G 0.057276 -1.5761e-05
10:76337750 T C 0.022912 -2.9183e-05
10:76342504 A G 0.345203 -8.3867e-06
10:76374526 A G 0.086391 1.2605e-05
10:76375255 A G 0.065020 5.1212e-07
10:76384955 A G 0.040988 -1.4802e-06
10:76397174 G T 0.035707 -1.0914e-05
10:76402363 G A 0.102578 2.9578e-05
10:76410225 G A 0.308026 1.1088e-05
10:76416384 T C 0.048856 2.5725e-05
10:76426564 T C 0.322343 -1.3236e-07
10:76456670 A G 1.398286 -4.5471e-06
10:76470599 A G 0.299879 -3.5942e-06
10:76479660 T C 0.035740 1.4008e-05
10:76498150 A G 1.440322 -6.4815e-07
10:76498953 G A 1.513003 1.1311e-05
10:76500386 G T 0.120462 -3.9761e-05
10:76507881 C T 0.034464 -1.7674e-05
10:76512855 T C 0.037749 2.2738e-06
10:76515516 A G 0.037567 -1.0522e-05
10:76519110 A G 0.068493 1.3997e-06
10:76525361 A G 1.187443 1.8213e-05
10:76525726 T C 0.400558 -2.5000e-05
10:76528311 A C 0.024892 5.6382e-06
10:76533307 T C 0.132134 1.0294e-05
10:76540025 C A 0.095882 -1.4170e-05
10:76545694 C T 0.073427 7.3983e-06
10:76558189 G A 0.200031 4.0206e-06
10:76568005 G A 0.134815 1.0662e-06
10:76594706 T C 0.058685 -1.1761e-05
10:76608691 G A 0.074813 4.1706e-06
10:76668462 C A 1.161451 -3.0899e-05
10:76681587 G A 1.973673 -3.4601e-05
10:76688948 G A 0.051284 1.3842e-05
10:76723959 C T 0.138357 1.3933e-05
10:76728499 T G 0.095976 -1.0025e-05
10:76737350 G A 0.036707 -1.8993e-05
10:76743219 T C 0.036519 1.8686e-05
10:76760386 A G 0.057932 -1.3657e-05
10:76761033 T C 0.057837 -1.8136e-05
10:76761700 T C 0.033653 -3.6775e-05
10:76761829 A G 0.108433 -2.8656e-05
10:76792475 A G 0.031683 1.7315e-05
10:76795410 T C 0.072431 -7.9331e-06
10:76798381 G A 0.075001 1.2260e-05
10:76800215 A G 0.081951 2.8292e-05
10:76803567 G T 0.082885 -2.3688e-07
10:76806986 T C 0.176790 -1.5586e-05
10:76814527 A G 1.119531 1.4987e-04
10:76818077 T C 0.147101 1.4467e-06
10:76820507 A G 0.496167 6.3692e-05
10:76822603 C T 0.042994 -5.5803e-05
10:76834982 T C 0.438683 6.5780e-05
10:76835330 A C 0.441919 6.0977e-05
10:76839969 A G 0.036149 4.2234e-05
10:76842925 G T 0.311729 -3.7513e-05
10:76854564 T C 0.817442 1.9843e-05
10:76858557 G A 0.777174 2.7334e-05
10:76861680 C T 0.825297 1.2437e-05
10:76861828 C A 0.075527 -2.6256e-06
10:76867753 G C 0.090013 -1.0386e-05
10:76867899 C T 0.536746 2.3114e-05
10:76869287 C G 0.032572 -1.3629e-06
10:76872912 C T 0.038216 4.2139e-05
10:76883186 G A 0.101072 -3.2243e-05
10:76886207 A G 0.182688 -1.9415e-05
10:76896562 C T 0.820418 1.2859e-05
10:76906727 T C 0.090013 6.5515e-05
10:76919105 T C 0.142089 4.2621e-05
10:76955329 T C 0.057350 1.1480e-05
10:76959835 G T 0.056763 -1.8330e-05
10:76967781 G T 0.886234 -5.7921e-06
10:76977117 T C 0.175820 -2.3744e-05
10:76986741 C T 0.893504 -4.6374e-06
10:76990646 A G 0.096816 -4.3033e-05
10:76999117 G A 0.040349 1.3369e-05
10:77008030 T C 0.023191 -4.1553e-07
10:77008334 T C 0.025869 -1.2059e-05
10:77012756 A G 0.082450 -1.9284e-05
10:77018450 T C 0.037298 -5.4065e-05
10:77022912 C A 0.350520 4.4146e-06
10:77032196 A G 0.530073 -1.1878e-05
10:77041715 A G 0.705363 -1.0730e-05
10:77043807 T C 0.114970 4.4077e-06
10:77044113 C G 0.647088 -1.6348e-05
10:77046691 C T 0.052758 -3.5440e-05
10:77064133 C G 0.043981 2.3353e-05
10:77064320 G A 0.436648 -2.3609e-05
10:77073630 A G 0.055760 -2.5476e-06
10:77079536 T C 0.390486 -2.2627e-05
10:77096284 A G 1.484657 -1.7891e-05
10:77104430 C T 0.055702 6.7157e-06
10:77105866 C T 0.050275 4.4353e-05
10:77108687 G A 0.746693 -3.6473e-05
10:77110859 C T 0.107622 -4.8942e-05
10:77119039 T C 1.504661 -3.7979e-05
10:77119065 G A 0.719804 -5.5700e-05
10:77121473 T C 0.077763 -7.2923e-06
10:77123421 A G 0.054481 -6.1084e-05
10:77125891 C G 1.225682 1.6421e-05
10:77126174 A G 0.024704 5.9003e-06
10:77126585 A G 0.077997 -1.8998e-05
10:77127153 C G 0.045594 -2.8079e-05
10:77128454 G A 0.802563 2.5337e-05
10:77138156 A G 0.605204 -1.9517e-05
10:77138624 C T 1.322038 1.1705e-06
10:77138713 G A 0.072879 -2.4814e-05
10:77140034 A G 0.041086 3.9641e-05
10:77140707 T G 1.216243 -3.5528e-05
10:77144927 C A 1.946564 -4.5198e-05
10:77144997 T C 0.032533 1.1110e-05
10:77160682 T C 0.328776 9.8442e-06
10:77162966 T C 0.058201 1.1561e-05
10:77169344 C A 0.146510 -2.9776e-06
10:77191120 G A 0.077854 -2.7429e-05
10:77197839 T C 0.021354 -1.9819e-05
10:77212167 G A 1.692426 -1.1613e-05
10:77215176 G A 1.051878 -2.2634e-05
10:77222859 C T 0.209736 3.1375e-06
10:77232702 A G 0.073625 2.0582e-05
10:77233254 T C 0.081977 -1.3944e-06
10:77235702 T C 0.422246 -4.1319e-06
10:77242376 A G 0.033783 1.3371e-05
10:77250488 G A 1.748591 5.9448e-06
10:77256420 G C 0.038577 -3.6983e-05
10:77262599 G C 0.031725 1.0532e-05
10:77275555 C A 1.817254 3.4391e-05
10:77288045 T C 0.358375 2.4032e-05
10:77292961 A G 0.054134 3.9098e-05
10:77295957 A G 1.429682 3.9000e-06
10:77308300 A G 0.185051 2.6186e-05
10:77315270 G A 0.150363 -1.5372e-05
10:77325146 T C 1.910681 -2.6192e-05
10:77325180 A G 0.062248 -1.9388e-06
10:77344383 C T 1.471138 2.7389e-06
10:77347385 G T 0.091230 -4.8544e-06
10:77356060 G T 0.238821 -3.2996e-05
10:77366724 G A 0.066062 3.8164e-06
10:77380447 T C 0.956123 -1.2193e-05
10:77385059 G A 0.247994 -3.3115e-06
10:77386214 T C 1.475507 -1.0035e-05
10:77394263 G A 0.025025 5.1543e-06
10:77395826 G A 0.365840 -4.4135e-05
10:77396903 G A 0.025022 8.4588e-06
10:77399327 C T 0.042835 1.5099e-06
10:77403461 T C 1.391421 8.4029e-05
10:77403583 T C 0.045237 -1.7500e-05
10:77405104 A G 0.033065 -1.5371e-05
10:77408318 T G 0.046126 1.2627e-05
10:77410963 C T 0.043384 1.1740e-05
10:77412145 A C 0.063514 1.8431e-05
10:77412209 G T 0.060178 4.4628e-06
10:77413857 C G 1.591763 1.1239e-05
10:77415002 A G 0.271666 -1.7210e-05
10:77422160 G A 0.028570 -4.6449e-06
10:77427918 T C 0.232856 3.7580e-06
10:77433891 C A 0.143550 -6.1852e-06
10:77434121 G A 0.048308 -1.0444e-05
10:77436580 T C 0.023107 -4.1741e-06
10:77445487 C T 0.024779 6.8600e-06
10:77447524 A G 0.030034 1.9791e-05
10:77456175 A G 1.382485 4.1919e-05
10:77457918 A G 0.110647 3.6916e-05
10:77481783 A G 0.174937 2.9839e-05
10:77482846 A G 0.132693 -9.5547e-06
10:77489277 G A 0.146572 2.8441e-05
10:77491502 A G 0.042118 -6.4374e-05
10:77501189 C T 0.069461 -2.4655e-05
10:77505437 T C 0.037048 1.5249e-06
10:77535219 A G 0.034909 -3.0621e-06
10:77536364 C T 0.034399 3.5848e-06
10:77538315 T G 0.044166 -2.9881e-05
10:77544651 G A 0.040907 2.4637e-05
10:77548319 A G 0.118583 -2.0943e-05
10:77549171 C T 0.034169 6.3457e-06
10:77550326 T C 0.052881 -3.2397e-05
10:77552621 A G 1.059840 1.6096e-05
10:77561082 T C 0.045743 -4.5534e-06
10:77571711 G T 0.051953 2.2567e-05
10:77573833 A T 0.059217 -1.3843e-05
10:77575295 A G 0.070925 -6.2426e-06
10:77576706 T A 0.059603 -1.7393e-05
10:77576753 G A 0.042965 2.1716e-05
10:77578991 A G 0.034123 6.6888e-06
10:77579550 G A 1.892761 2.1939e-05
10:77580825 A C 0.029404 2.2025e-05
10:77584736 C A 0.405274 2.1221e-05
10:77584795 G A 0.059136 -1.4719e-05
10:77589834 C A 1.042728 2.7444e-05
10:77598080 C T 0.025145 -2.4546e-05
10:77600484 C A 0.089078 -9.8848e-06
10:77604433 T C 0.095924 7.6022e-06
10:77608455 C A 0.042046 -2.8614e-05
10:77610493 A G 0.040956 -1.2453e-05
10:77618018 G A 0.070321 2.1396e-06
10:77620902 A G 0.314858 1.4718e-05
10:77621493 A G 0.059720 -1.1428e-05
10:77622064 G A 1.452760 4.3920e-05
10:77625131 T A 0.034292 7.2857e-06
10:77625856 T C 0.033766 4.0772e-06
10:77629034 A G 0.029086 8.0144e-06
10:77631569 G A 0.029281 5.7225e-06
10:77631879 G A 0.401531 8.2991e-06
10:77634322 A G 0.069380 -3.7277e-05
10:77636883 C G 0.065020 -9.5066e-06
10:77638031 A G 0.032643 1.4361e-05
10:77641661 T C 0.030287 5.2672e-06
10:77647781 G A 0.030939 2.3321e-06
10:77648489 A G 1.849166 -1.5056e-05
10:77651480 A T 0.052985 3.1025e-05
10:77653407 T C 0.055257 3.5537e-05
10:77654452 G A 0.029203 7.5245e-06
10:77654925 T G 0.029047 7.1935e-06
10:77658651 C T 0.054176 3.3789e-05
10:77659243 G A 1.476675 2.0075e-05
10:77659373 C A 0.053910 3.3675e-05
10:77659733 A G 0.274071 -1.5435e-06
10:77661123 A G 0.027359 3.0793e-06
10:77661613 A G 0.033627 1.8298e-05
10:77664460 C G 0.107550 -1.2308e-04
10:77664933 T C 0.033114 -9.3018e-06
10:77665426 A G 0.032952 -8.4408e-06
10:77666682 A G 0.032799 -9.8542e-06
10:77670260 T C 0.823560 2.8086e-05
10:77671322 G A 0.272179 -2.2583e-06
10:77672153 G A 0.160084 3.5073e-05
10:77673629 G A 0.443542 1.3266e-05
10:77673825 G A 0.125912 2.2083e-05
10:77674505 C T 0.040112 1.3622e-05
10:77674590 C G 0.070642 8.0720e-06
10:77674635 G A 0.898071 4.0922e-05
10:77674706 T C 0.033455 -5.7079e-06
10:77676947 T C 0.053206 8.2793e-06
10:77678254 A G 0.033247 -6.8553e-06
10:77678643 C G 0.038674 1.5293e-05
10:77679637 A G 0.039440 1.4883e-05
10:77682815 G A 0.041527 8.1858e-06
10:77683224 G T 0.426080 1.2606e-05
10:77684766 T C 0.060596 -1.7559e-05
10:77687237 A C 0.050972 1.7867e-05
10:77687674 C T 0.067205 -1.4333e-05
10:77688119 A G 0.136698 -1.8727e-05
10:77690184 G A 0.871621 -1.3490e-05
10:77690819 G A 1.869005 2.2743e-05
10:77691110 C T 0.027969 -1.9864e-05
10:77694972 G A 0.059629 -1.7056e-05
10:77706407 G A 0.207103 7.3641e-05
10:77707320 C A 0.075141 -1.8333e-05
10:77707682 A G 0.059902 -1.8262e-05
10:77709057 C T 0.054689 2.8488e-05
10:77710913 G A 0.031033 5.2255e-06
10:77713225 C T 1.376162 1.1065e-05
10:77715925 T A 0.031614 4.5316e-06
10:77718132 A G 0.047954 2.1156e-05
10:77725179 G A 0.076910 -1.5432e-05
10:77725760 G A 0.062232 -1.5615e-05
10:77726971 C T 0.030533 -2.4880e-05
10:77730022 G C 0.031608 5.3005e-06
10:77736798 T C 0.024305 1.7251e-06
10:77749372 T G 0.065887 2.0661e-05
10:77751446 G A 0.071415 3.6183e-05
10:77752061 G A 0.455438 2.5061e-05
10:77754423 T C 0.063183 1.6009e-05
10:77758097 A G 0.100510 4.1833e-05
10:77758626 A G 0.069789 4.5443e-05
10:77762932 T C 0.070801 3.7413e-05
10:77765857 C T 0.138444 -4.8801e-06
10:77766358 G A 0.070058 3.4696e-05
10:77767972 G C 0.218535 1.4658e-05
10:77769824 G C 0.079283 -3.4319e-06
10:77775286 T C 0.081233 -1.7959e-06
10:77778167 G C 0.069087 -8.0020e-08
10:77779108 G A 0.334882 2.7706e-05
10:77779365 A G 0.060538 5.2699e-06
10:77780329 A G 0.068721 5.7861e-07
10:77780655 C T 0.068691 3.1273e-06
10:77781319 G A 0.069253 9.7621e-08
10:77782036 C A 0.068659 1.3342e-06
10:77782500 T C 0.032523 1.6430e-05
10:77784419 A G 0.056714 -5.0762e-06
10:77787667 G A 0.059201 1.8034e-07
10:77788260 A G 0.056649 -6.7266e-06
10:77789927 T C 0.037788 2.1637e-05
10:77790737 T C 0.056656 -1.8373e-06
10:77791474 C A 0.068844 7.9806e-07
10:77793923 T C 0.068416 3.2330e-06
10:77794088 T C 0.068847 3.1746e-06
10:77795251 C T 0.032111 1.4286e-05
10:77797233 C T 0.021929 -3.9123e-06
10:77798737 T C 0.031686 1.1519e-05
10:77798993 T C 0.059593 -9.4536e-06
10:77799207 A G 0.021254 3.7131e-06
10:77801656 T G 0.127068 -1.3393e-05
10:77804509 C T 0.062943 1.4682e-05
10:77807027 C T 0.918416 4.0760e-06
10:77807657 A G 0.165781 -7.2240e-06
10:77814530 A G 0.114198 6.9342e-06
10:77819565 C T 0.918066 3.8253e-06
10:77822222 A G 0.079851 -1.9190e-05
10:77823090 G T 0.056286 1.8307e-05
10:77824304 T C 0.060940 -1.3287e-05
10:77825592 A G 0.020643 5.0792e-07
10:77828664 A G 0.065433 1.9887e-05
10:77841902 G A 0.039463 2.1001e-05
10:77843881 G C 0.048100 -2.1799e-05
10:77847107 T C 0.048288 -2.0921e-05
10:77848687 C T 0.894303 6.8163e-06
10:77862916 G C 0.051125 1.8899e-05
10:77864898 C G 0.051914 -3.9876e-06
10:77866150 C T 0.898266 -2.1869e-05
10:77867825 A G 0.980434 6.9077e-05
10:77868980 T C 0.040323 2.3571e-05
10:77869818 A C 0.607817 2.7376e-05
10:77875115 A G 0.452043 1.3232e-05
10:77877505 A G 0.039197 5.5852e-06
10:77882743 G A 0.023740 -2.4371e-06
10:77882850 G A 0.039855 -1.7830e-05
10:77883659 G A 1.789148 1.7514e-05
10:77886144 A T 0.051988 -1.5776e-05
10:77887377 A G 0.395997 7.5648e-05
10:77890872 G A 0.031037 -7.0470e-06
10:77891868 C T 1.242901 5.9785e-05
10:77897418 A G 0.040307 -1.4355e-05
10:77899415 T C 0.025476 -1.1879e-06
10:77900054 G T 1.040531 1.6799e-05
10:77908816 G T 0.025314 1.0273e-05
10:77909310 T C 0.052005 -1.0633e-05
10:77909391 T C 0.085648 4.9522e-05
10:77911186 A G 0.188423 4.0671e-05
10:77911888 T C 0.043101 7.8758e-06
10:77913902 G A 0.069526 1.4229e-06
10:77915582 T C 1.794805 2.1321e-05
10:77918114 A G 0.061499 3.4131e-05
10:77919678 A G 0.087871 -6.3267e-05
10:77921945 C T 0.338394 9.4934e-06
10:77930063 A T 0.030384 2.1419e-05
10:77930081 G A 0.338316 -7.9312e-06
10:77938708 A G 0.037048 2.6258e-05
10:77945143 T C 0.097443 9.1554e-06
10:77949346 C T 0.134939 1.3329e-05
10:77951056 C A 0.331129 -3.9518e-06
10:77953021 T G 0.039648 1.4504e-05
10:77954104 T C 0.035688 1.4902e-05
10:77955610 C T 0.024870 2.9672e-05
10:77958967 A G 0.039768 1.3762e-05
10:77959306 T C 0.034045 1.6683e-05
10:77961947 G T 0.034081 1.5241e-05
10:77964415 T C 0.197285 -1.9825e-05
10:77965058 C A 0.066867 -4.6961e-06
10:77965145 C G 0.062612 -4.9746e-05
10:77968437 C T 0.360994 -2.7231e-06
10:77971481 G A 0.046802 1.1909e-05
10:77971599 C T 0.346002 4.4634e-06
10:77972495 A C 0.086849 -3.5581e-05
10:77973314 G T 0.034526 1.0195e-05
10:77975689 A T 0.034597 1.8386e-05
10:77977791 A G 0.037389 -1.4191e-05
10:77987026 C G 0.038453 1.3694e-05
10:77991493 A G 0.371439 -2.3205e-06
10:77995412 A G 0.094372 -2.6666e-06
10:77995691 G A 0.152232 8.1517e-05
10:77998265 C T 0.041521 -2.3093e-05
10:77998443 A G 0.955782 9.5424e-06
10:78001472 G A 0.985994 -5.0166e-06
10:78003112 T C 0.081792 3.4221e-05
10:78003383 C T 0.086024 -1.0643e-05
10:78005230 T C 1.217444 3.2404e-05
10:78008969 C T 0.033338 -4.8282e-06
10:78013174 C T 0.091506 -4.3007e-05
10:78022193 C T 1.970700 1.4568e-05
10:78022887 G A 0.043241 2.2770e-05
10:78024414 T C 1.256839 4.6831e-05
10:78028365 G A 1.970638 1.3294e-05
10:78030620 G A 0.020179 -2.2782e-06
10:78041194 T C 0.068471 2.3223e-05
10:78045820 G A 0.097975 -5.9779e-06
10:78046050 G A 0.915277 8.2870e-06
10:78048589 A G 0.903644 4.1667e-06
10:78055054 A G 0.462764 3.6139e-06
10:78055260 A G 0.072694 -2.1120e-05
10:78056079 A G 0.067685 1.0709e-05
10:78056937 C T 1.686038 4.5939e-05
10:78059317 G A 0.086173 6.6069e-05
10:78060379 C G 1.923103 6.5034e-06
10:78060910 C A 0.021880 3.4278e-06
10:78070469 A G 0.073869 -2.6075e-05
10:78071554 T C 1.923382 5.2447e-06
10:78078159 C T 1.921399 1.1591e-05
10:78079533 G A 1.924103 1.3069e-05
10:78082332 T C 0.106434 -3.6335e-05
10:78082429 T C 0.077514 -6.1956e-05
10:78083480 A G 0.023441 3.0299e-06
10:78084100 C G 0.096096 2.2695e-06
10:78084636 G A 0.047944 -4.8295e-06
10:78086692 A G 0.037749 -6.1480e-06
10:78086710 G A 0.024207 -1.4008e-06
10:78089664 C A 1.923515 1.1276e-05
10:78090043 G T 0.075508 -2.2162e-05
10:78093756 G A 0.083330 -2.7763e-06
10:78096772 T A 1.921866 1.2370e-05
10:78097896 T G 0.205078 3.3210e-05
10:78099119 G A 0.047029 7.2649e-06
10:78100605 A G 0.034730 1.3436e-05
10:78103179 C A 0.026022 5.8393e-06
10:78110807 G A 0.088984 8.1298e-06
10:78112552 A G 0.052664 1.5516e-06
10:78113909 A G 0.023909 -8.8930e-08
10:78114781 A C 1.922610 1.1077e-05
10:78116954 C T 0.871004 -6.4553e-06
10:78118248 C G 0.047964 1.0276e-06
10:78118541 A G 0.042300 9.1914e-06
10:78118817 C A 1.923188 1.6201e-05
10:78121681 T C 0.039365 1.7328e-05
10:78130663 C T 1.922931 1.7364e-05
10:78131002 G C 0.060064 -2.4778e-06
10:78131037 A G 0.059889 -2.2681e-06
10:78133348 T C 0.195765 2.9753e-05
10:78140834 C T 1.921432 2.0282e-05
10:78141333 T C 0.042098 1.1945e-05
10:78141411 C T 1.915547 3.0918e-05
10:78145431 C T 0.041813 8.1755e-06
10:78147811 A G 0.872887 -1.2161e-05
10:78148240 G T 0.045136 5.0745e-07
10:78148961 C G 0.298382 1.8768e-05
10:78151920 G C 0.059350 -4.9391e-07
10:78154078 C T 0.028524 4.5776e-06
10:78154428 A G 0.075800 -4.3851e-05
10:78154907 G A 0.049229 4.3182e-05
10:78155142 C T 0.060976 6.9035e-06
10:78155282 A G 1.936947 2.2598e-05
10:78155292 G A 0.043426 3.7527e-07
10:78155302 C T 0.047113 -1.2651e-05
10:78157022 T C 0.893855 -8.5632e-06
10:78158903 C T 0.060811 2.7442e-06
10:78159195 A G 0.059597 3.8898e-06
10:78160976 A G 1.940173 2.5113e-05
10:78161871 C T 1.939891 2.4485e-05
10:78163971 T C 0.049311 4.9150e-06
10:78165245 C T 1.940053 2.7830e-05
10:78167388 T C 1.863844 -1.9582e-05
10:78167651 A G 0.028885 -7.8586e-06
10:78168852 A G 0.828669 -1.1099e-05
10:78171666 G A 0.059110 4.9557e-05
10:78177534 C A 0.966915 1.6258e-05
10:78180126 G A 0.087926 2.4890e-06
10:78188994 C T 0.112955 -2.6946e-05
10:78189096 T C 0.029141 -7.7912e-06
10:78189194 C A 0.024535 1.4393e-05
10:78189959 T C 1.865256 -1.9833e-05
10:78192968 G C 0.087530 3.7529e-07
10:78197272 T G 0.121400 -2.3826e-06
10:78197583 G A 0.897669 -2.3702e-05
10:78199638 G A 0.028622 -7.3400e-06
10:78200733 A G 0.193912 -6.2087e-06
10:78206317 G A 0.038586 1.3482e-05
10:78206511 A G 0.086251 4.5836e-05
10:78209506 G A 0.041819 5.3475e-06
10:78212086 A G 0.200913 3.6336e-05
10:78212604 G A 0.058931 -3.8144e-05
10:78215762 A C 0.044484 -1.2494e-05
10:78216560 G T 0.042072 8.8381e-06
10:78216814 G A 0.918484 6.9908e-05
10:78218724 A G 0.041388 7.7916e-06
10:78220283 G A 0.042222 1.2263e-05
10:78240340 C T 0.042390 1.3018e-05
10:78241632 G A 0.050236 -7.2280e-06
10:78241727 G A 0.042786 1.2317e-05
10:78247567 C A 0.041277 1.6077e-05
10:78252043 C G 0.088114 -4.6871e-06
10:78254888 C T 0.092259 -3.7218e-06
10:78266815 T C 0.152645 7.4713e-06
10:78272487 T C 0.020523 4.5262e-06
10:78277122 G A 0.043254 8.3402e-06
10:78277359 C A 0.094450 7.0475e-06
10:78281483 A C 0.092263 8.4424e-06
10:78283282 G C 0.091402 8.4657e-06
10:78283806 G A 0.043452 1.1573e-05
10:78284471 G T 0.049635 7.3205e-06
10:78288154 A G 0.020647 1.0831e-05
10:78290576 T C 0.852380 2.6642e-06
10:78292268 G A 0.085618 1.9573e-06
10:78292989 T C 0.770780 -2.7465e-06
10:78294102 A G 0.083934 -6.8569e-07
10:78294465 G A 0.085609 3.5750e-06
10:78295260 A G 0.036282 -7.6175e-07
10:78297935 T A 0.095314 2.2500e-05
10:78297974 C T 0.093340 1.1711e-05
10:78298335 C T 0.099410 1.5938e-05
10:78299042 A G 0.089880 1.8415e-05
10:78299227 A G 1.669127 8.6101e-05
10:78301515 C A 0.041647 9.3453e-06
10:78303851 G A 0.081658 9.3212e-06
10:78304169 G A 0.082269 5.0651e-06
10:78305651 A T 0.045007 1.9432e-05
10:78307224 G A 0.052709 3.1899e-05
10:78308714 A G 0.052660 2.8167e-05
10:78310747 C G 0.044507 2.9437e-05
10:78312221 G A 0.044883 2.9267e-05
10:78312906 C T 0.059535 -2.3911e-05
10:78315224 A G 1.002944 -5.8314e-05
10:78315334 G A 0.938005 3.6620e-05
10:78317088 T A 0.032140 -1.2889e-05
10:78317419 T C 1.940679 -3.8044e-05
10:78317670 G A 0.044857 2.3932e-05
10:78317875 T C 0.045237 2.3127e-05
10:78318572 A T 1.940303 -3.9206e-05
10:78318879 C A 0.940887 3.4750e-05
10:78319657 T C 0.023010 -1.7926e-05
10:78320218 T C 0.058662 -5.4405e-05
10:78320962 C T 0.047172 2.6255e-05
10:78321219 G C 0.047035 2.6139e-05
10:78324698 T C 0.058016 -8.6398e-06
10:78324887 A G 0.027888 -1.8696e-05
10:78337069 C T 0.025493 -6.6656e-06
10:78337948 A G 0.982856 2.4187e-05
10:78342272 C T 0.080769 3.2520e-05
10:78351863 T C 0.058188 -1.0103e-05
10:78359933 A C 0.926544 2.7330e-05
10:78374530 G T 0.108381 -3.2702e-05
10:78382400 C T 0.072768 5.9314e-06
10:78384397 C T 1.788129 2.8878e-05
10:78385726 C T 0.049135 3.2968e-05
10:78388278 A G 0.072291 -9.6968e-07
10:78392318 G A 0.985741 1.2579e-05
10:78393263 A G 0.028278 1.9769e-05
10:78394415 A G 0.046367 2.4513e-05
10:78397278 C T 0.072460 -2.7695e-08
10:78397615 G T 0.071798 -5.4829e-07
10:78400793 G A 0.043708 4.0751e-07
10:78400887 C A 0.070509 3.7642e-07
10:78408301 A T 0.071295 2.9822e-06
10:78408895 T A 0.072239 -3.9443e-06
10:78410721 A G 0.053848 2.9878e-05
10:78411669 G C 0.071730 -2.4052e-06
10:78411685 G C 0.069698 2.0062e-06
10:78412374 T C 0.070587 1.6094e-06
10:78414086 C A 0.072106 -1.4435e-06
10:78415533 G A 0.039255 8.6599e-06
10:78430593 A G 0.038729 1.2175e-05
10:78431390 C A 0.033140 1.0632e-05
10:78433248 T G 0.074277 1.5409e-05
10:78444388 T C 0.073933 1.4959e-05
10:78453534 C A 0.200160 -4.6177e-05
10:78457855 T C 0.039031 6.4158e-06
10:78459769 C G 0.073901 1.3559e-05
10:78461516 C T 0.038697 1.0266e-05
10:78469114 T C 0.079344 -1.6982e-05
10:78483807 T C 0.048473 2.6048e-05
10:78486276 C T 0.050869 1.4838e-05
10:78492836 C T 1.820610 2.3954e-05
10:78492875 T C 0.074054 1.5471e-05
10:78494027 T A 0.079153 -1.3080e-05
10:78497752 T C 0.075193 1.4320e-05
10:78500698 T C 0.077121 1.2875e-05
10:78501459 C T 0.095674 -1.3776e-05
10:78502068 C A 0.369664 -1.9738e-05
10:78515984 A G 0.084580 -8.5988e-06
10:78518106 A G 0.035837 4.8470e-05
10:78518564 T C 0.049246 2.6003e-05
10:78524452 T C 0.074255 9.5683e-06
10:78524982 C T 0.075858 2.0686e-05
10:78525525 A G 0.870501 1.3719e-05
10:78526788 A G 0.153797 1.5020e-05
10:78533060 T C 0.170279 -3.3932e-05
10:78534607 C T 0.074125 1.1622e-05
10:78545245 G T 0.070989 -2.5360e-05
10:78555715 C A 0.181237 -3.0317e-05
10:78558048 C T 0.946707 1.4681e-05
10:78558254 T C 0.025989 -9.7164e-06
10:78559322 A G 0.049960 -2.7633e-05
10:78560559 G C 0.079033 -1.1528e-05
10:78567649 C T 0.075082 5.2419e-06
10:78568931 C T 0.087595 -7.0369e-06
10:78569681 A G 0.073914 8.2426e-06
10:78573615 G A 0.083807 -1.3074e-05
10:78584834 G A 0.070246 -6.8346e-08
10:78585391 T C 0.084865 -1.7095e-05
10:78585471 C T 0.085031 -1.6542e-05
10:78586333 G T 0.074054 5.3003e-07
10:78587227 A G 0.867002 -3.4522e-06
10:78587870 C G 0.084609 2.7042e-05
10:78587890 C A 0.084787 2.5052e-05
10:78594287 T C 0.082080 2.7927e-05
10:78594755 A G 0.076150 -7.7403e-06
10:78596180 A C 0.044890 1.2845e-05
10:78596385 T C 0.022578 5.0313e-06
10:78605316 C T 0.180971 -2.8920e-05
10:78616366 T C 0.077731 2.7745e-05
10:78618286 A T 0.079247 2.0234e-05
10:78625099 A G 0.044267 1.2350e-05
10:78626446 G A 0.025665 6.7465e-06
10:78626636 T G 0.076803 3.0910e-05
10:78629107 A G 1.088494 -2.3053e-05
10:78629890 A G 0.153787 3.0666e-05
10:78630609 A G 0.037616 2.2600e-05
10:78636112 C T 0.077595 2.2849e-05
10:78639748 C G 0.076491 2.8754e-05
10:78639908 C A 0.081834 2.6767e-05
10:78642141 G A 0.085469 2.6509e-05
10:78642377 C T 0.036567 -3.8509e-06
10:78643589 T G 0.075745 3.2778e-05
10:78644015 T C 0.088108 3.5246e-05
10:78646536 T G 0.406173 -9.3540e-06
10:78650261 C T 1.401405 -2.1717e-05
10:78657175 G A 1.432305 2.6820e-06
10:78662322 T C 0.059564 1.2998e-05
10:78666831 T C 0.073382 -1.5214e-05
10:78670661 A G 0.328124 -1.7734e-05
10:78670913 C G 0.880745 -9.9634e-06
10:78671612 G C 0.275350 -1.4975e-05
10:78671629 G A 1.662882 -8.4068e-06
10:78672265 C T 0.036801 -1.2156e-05
10:78675188 G A 0.045182 2.1856e-05
10:78687104 A G 0.073924 4.6183e-05
10:78691541 T C 1.665008 7.9472e-06
10:78694247 A C 0.137084 2.4728e-05
10:78694309 G A 1.412843 -2.4851e-06
10:78694497 C T 0.070025 4.6490e-06
10:78694561 G A 0.135663 9.8599e-06
10:78695177 C T 0.084174 4.6425e-05
10:78695467 G A 0.993823 -6.2981e-06
10:78698256 T C 0.032757 9.0309e-05
10:78702651 C T 0.113925 -1.1189e-05
10:78703602 A G 0.228701 -1.4819e-05
10:78706536 C T 0.030469 -1.5033e-05
10:78709083 A G 0.026794 -4.9866e-06
10:78713090 G A 0.512214 -4.1146e-06
10:78713115 T C 1.342831 1.9334e-06
10:78713124 A G 0.024542 -3.3023e-06
10:78719095 A G 0.049846 1.7900e-05
10:78719425 A G 0.036129 -1.5210e-05
10:78725763 A G 0.045737 8.0370e-06
10:78727604 C T 0.118667 1.1893e-05
10:78727967 C T 0.860183 6.1003e-06
10:78734472 C T 0.071379 1.9533e-05
10:78734666 G A 0.465474 2.0385e-07
10:78739560 C T 1.639269 -5.4430e-05
10:78741306 A G 1.629138 -6.8823e-05
10:78746221 C T 0.120180 9.1088e-07
10:78748010 G C 0.065962 1.7998e-05
10:78751757 T C 0.910724 1.7119e-05
10:78757032 G A 1.977205 3.6688e-05
10:78760489 A G 0.034114 8.8243e-06
10:78760831 T C 0.044036 6.8304e-05
10:78761885 T C 0.058957 -8.8843e-06
10:78765645 C A 0.944539 1.6087e-05
10:78768357 A G 0.058055 3.2419e-05
10:78780491 G A 0.566767 -3.5666e-05
10:78782794 T C 0.066893 1.2558e-05
10:78782876 C T 1.574940 -2.0442e-05
10:78798659 A G 0.059847 -1.4681e-05
10:78825848 T C 0.116223 5.0940e-05
10:78831603 G A 0.514979 8.8873e-06
10:78838700 T C 0.080195 1.8203e-05
10:78841365 A G 0.169474 4.2617e-05
10:78845149 A G 0.184944 6.0167e-05
10:78850746 A G 0.130836 1.3926e-05
10:78853078 C T 1.029264 -8.4356e-05
10:78860791 T C 0.156910 1.6142e-05
10:78880943 G A 0.750870 -4.8476e-05
10:78892469 G A 0.048937 -1.8072e-05
10:78900940 C T 0.713877 -2.8253e-05
10:78901563 T C 0.947999 -3.7315e-06
10:78903300 A G 0.051440 -4.9219e-06
10:78905738 A G 1.652469 -3.8282e-05
10:78915443 A C 0.267401 -2.3771e-05
10:78916112 A G 1.704111 -4.1813e-05
10:78921447 A G 0.641976 -6.7823e-05
10:78923488 C T 0.529342 -2.5827e-06
10:78926083 G A 0.174376 2.6058e-05
10:78929448 G A 0.060155 2.7246e-05
10:78929610 G T 0.309869 -2.3844e-05
10:78931855 G A 0.642949 -2.2989e-05
10:78933522 G T 0.286619 -2.5410e-05
10:78935003 T C 0.148217 5.4673e-05
10:78936289 T C 0.020157 -3.5808e-05
10:78942889 C T 0.068841 -8.4836e-06
10:78944590 A G 0.706607 1.9261e-05
10:78944763 A G 0.050645 -5.0724e-06
10:78947507 A C 0.058857 9.9959e-06
10:78948476 C T 0.075858 2.5312e-05
10:78950481 C T 0.188199 -1.2019e-05
10:78960837 C T 0.074248 7.3019e-06
10:78962910 T C 0.136984 -4.8679e-05
10:78987183 T C 1.390161 -8.0940e-05
10:78991347 C T 0.025068 -1.0265e-05
10:78996285 G A 0.580107 -3.1048e-05
10:79011665 T C 0.416297 -7.3696e-06
10:79020821 C T 0.207739 -4.3025e-05
10:79027941 A G 0.196353 2.8916e-05
10:79028171 C T 0.137227 -1.3265e-05
10:79030840 C T 0.022854 3.2935e-06
10:79041127 G T 0.487108 3.3136e-06
10:79048440 C T 0.038606 3.0620e-05
10:79050962 T C 0.040881 5.1207e-06
10:79053931 A G 0.113575 2.1957e-05
10:79065329 A G 1.168952 2.6075e-06
10:79072520 C T 1.650665 1.0255e-05
10:79073350 C G 0.067471 -2.0959e-05
10:79075515 A G 0.035704 8.0173e-06
10:79076862 T C 0.306523 1.3483e-05
10:79077171 A G 0.026262 1.8708e-05
10:79083609 C T 0.323200 1.2884e-05
10:79101769 G A 0.046068 3.8945e-06
10:79102504 T G 0.035597 -3.6373e-05
10:79112013 C T 0.027284 -1.3797e-05
10:79114690 C T 0.724384 3.2866e-05
10:79116778 A G 0.438378 -3.8731e-05
10:79126260 C T 0.060428 7.5164e-08
10:79129658 C T 0.023263 9.5724e-06
10:79133607 T C 0.132978 6.2469e-06
10:79133798 C T 0.141700 1.9656e-05
10:79136886 T G 0.054192 -2.6910e-05
10:79146203 G A 0.164330 7.2371e-08
10:79146588 C T 0.078074 2.9296e-05
10:79149300 A G 0.036061 1.8303e-05
10:79152544 C A 0.118830 -1.2815e-05
10:79165214 A G 1.357693 -6.8952e-05
10:79172443 A G 0.030576 8.8178e-06
10:79172949 G A 0.045747 6.6600e-06
10:79173439 A G 0.271812 -6.0744e-05
10:79173769 G A 1.086271 1.0583e-04
10:79175664 A G 0.090662 -2.7471e-05
10:79176278 C T 0.135529 -4.8972e-05
10:79176988 G A 0.103873 -1.9349e-05
10:79177926 A G 0.030472 2.4559e-05
10:79180099 T C 0.204416 1.3051e-06
10:79182034 C T 0.798648 7.5850e-06
10:79183038 G C 0.144206 2.3854e-06
10:79187092 A C 0.604227 -3.0661e-05
10:79188806 C T 0.155488 3.4216e-05
10:79190923 A G 0.146361 3.2654e-06
10:79194348 T G 1.700709 -3.2484e-05
10:79195360 T C 0.250523 -1.6548e-05
10:79200117 G A 0.337030 -1.4598e-05
10:79204260 T C 0.046169 -2.2715e-06
10:79208056 C A 0.163495 -2.0586e-05
10:79210957 A C 0.134692 2.3787e-05
10:79211069 A G 0.097547 9.4064e-06
10:79211454 C T 1.349829 1.7179e-05
10:79212639 G A 0.223686 -5.4266e-05
10:79215962 C T 0.028541 -5.3630e-06
10:79216423 C A 0.255479 7.3165e-06
10:79216839 G A 0.762117 -2.0512e-05
10:79220547 T C 0.020387 9.5818e-06
10:79226248 G A 0.818857 -3.7450e-05
10:79226566 G C 0.032306 -9.4428e-06
10:79229830 T C 0.087446 -4.6464e-05
10:79231602 C T 0.427417 -3.1856e-07
10:79232612 C G 0.231817 1.6339e-05
10:79233964 A G 0.046500 2.8072e-05
10:79237895 A G 1.575612 -2.1274e-05
10:79242093 G A 1.911876 -1.9757e-05
10:79243502 T G 1.024892 -4.4710e-05
10:79247942 T C 0.433311 -1.8552e-05
10:79249804 C T 0.129830 9.8966e-06
10:79253158 C T 0.043027 2.6715e-05
10:79261699 C G 0.120352 -1.3012e-05
10:79267036 C G 0.058733 1.7677e-05
10:79270781 G A 0.286382 -5.3174e-05
10:79274316 C A 0.992619 -2.5389e-05
10:79283170 C A 1.000006 -2.4673e-05
10:79284228 G T 0.031984 -6.5967e-06
10:79293197 C T 0.057996 -2.0827e-05
10:79295028 T C 0.159870 -4.1861e-05
10:79301234 C A 0.046285 1.5157e-05
10:79314982 T C 0.060483 2.6854e-05
10:79322453 C A 1.574982 -8.9584e-06
10:79338239 C T 0.796860 3.2867e-06
10:79356494 C T 0.118953 -2.1773e-05
10:79361795 C G 0.059304 -1.2006e-05
10:79362803 T C 0.214491 -3.4430e-06
10:79366706 T C 0.545403 -9.5380e-06
10:79371332 A G 0.423723 5.5869e-06
10:79374029 A C 0.099355 -8.1045e-06
10:79375541 A G 0.071415 -8.9690e-06
10:79378014 T C 0.992710 -5.6781e-06
10:79381035 C T 0.076822 4.6124e-06
10:79390946 C T 0.440783 2.0826e-06
10:79393454 A G 0.091325 2.6175e-06
10:79395032 T C 1.019556 3.9008e-05
10:79399149 A G 1.435122 1.0117e-05
10:79399946 C T 0.358015 -4.3049e-05
10:79400114 T C 0.042984 -1.2312e-05
10:79405749 T C 0.078835 -8.5886e-06
10:79421294 C T 0.054024 -1.8939e-05
10:79424541 G C 0.051553 2.9170e-06
10:79425263 T C 0.042228 1.6176e-06
10:79428620 T G 0.022133 -1.0255e-05
10:79432199 A G 0.922003 -1.4350e-05
10:79441713 C T 0.236913 3.9296e-05
10:79444753 G A 0.377142 -3.5171e-05
10:79445932 T G 0.044172 2.2918e-05
10:79453162 C T 0.313605 -5.3614e-05
10:79454240 A G 0.041209 -8.3344e-06
10:79454968 C T 0.052300 1.6469e-05
10:79464056 G A 1.353370 4.6505e-06
10:79474751 G A 0.196308 -5.0628e-06
10:79475321 T C 0.033241 -3.2758e-05
10:79475993 T G 0.112160 4.0929e-06
10:79494272 A G 0.020260 2.0332e-05
10:79494701 G A 0.052956 3.0443e-06
10:79505640 A G 0.031621 -4.7170e-07
10:79508623 G A 0.033831 -1.6563e-05
10:79509246 C T 0.104019 -2.5583e-05
10:79509647 G T 0.150720 9.4933e-06
10:79526393 C T 0.097122 -1.2790e-05
10:79526496 G A 0.049496 -2.5460e-05
10:79531827 A G 0.094502 1.5887e-05
10:79538774 A G 0.029641 3.0151e-05
10:79548981 G A 1.875701 -3.9206e-06
10:79557402 A G 0.181185 1.6851e-05
10:79566407 C T 0.686940 6.4068e-06
10:79573249 T C 0.064965 -2.8193e-05
10:79576933 A G 0.043098 -2.2757e-05
10:79579047 G A 1.311262 1.1649e-05
10:79579222 A G 0.577848 1.9865e-05
10:79580976 A G 0.036623 1.1087e-05
10:79590510 G C 0.037895 7.4842e-06
10:79603653 C T 0.039489 -7.8491e-07
10:79612590 T C 0.023334 -2.1540e-05
10:79616605 C T 1.781579 -1.5292e-05
10:79621340 G A 0.189439 -8.0414e-06
10:79637685 A G 0.057484 -1.5740e-05
10:79644059 G C 0.103139 2.2029e-05
10:79646969 A G 0.173165 6.9948e-06
10:79649473 C T 0.255132 3.3841e-06
10:79662100 T C 0.120735 1.6264e-05
10:79662213 C T 0.690958 1.1974e-05
10:79664242 T C 0.045867 -2.0785e-05
10:79666204 C T 0.022546 -2.2112e-05
10:79667234 A G 0.069188 2.6557e-05
10:79681130 A C 0.240594 -6.4254e-06
10:79682918 T C 0.501061 -1.8607e-05
10:79687701 G T 0.042582 -2.6231e-05
10:79699678 A G 0.106859 1.8061e-05
10:79704541 G A 0.040044 -1.6834e-05
10:79708718 G A 1.183753 -8.2093e-06
10:79710529 C A 0.712462 -9.9876e-06
10:79712902 C T 0.044854 -2.9375e-05
10:79713315 T C 0.183379 1.9116e-05
10:79719958 T G 0.355330 1.1747e-05
10:79722829 T C 0.117726 2.9783e-05
10:79727624 A G 0.039057 -8.1857e-06
10:79731359 G A 1.947528 -1.8602e-05
10:79735271 C T 0.384874 2.0768e-05
10:79735374 T C 0.047977 4.3414e-06
10:79743348 A G 0.056997 -4.0637e-05
10:79744817 C T 0.052108 -2.8427e-05
10:79746018 C T 0.072590 1.2118e-05
10:79753846 T C 0.109232 1.8090e-05
10:79761455 T G 0.036970 -2.5474e-05
10:79765473 T C 0.053929 2.4600e-05
10:79769867 A G 0.098641 8.3989e-05
10:79779150 A G 0.965559 6.0703e-05
10:79788630 C T 0.051664 -9.5334e-06
10:79794711 C T 0.020066 3.6116e-06
10:79801989 G C 0.107083 2.9008e-05
10:79809007 G T 0.049807 -1.1373e-05
10:79813694 A G 0.160311 -4.0590e-06
10:79819649 C A 0.020981 3.0234e-05
10:79826989 T C 0.065718 -2.6861e-05
10:79828919 A G 0.088283 5.8319e-06
10:79830829 T G 0.157059 5.2240e-05
10:79838770 T C 1.220590 6.4591e-05
10:79841434 C T 0.075086 2.8306e-05
10:79841544 T G 0.031653 -1.9096e-06
10:79870432 G C 0.092438 5.6131e-05
10:79870635 G C 0.038028 -9.1846e-06
10:79902920 C G 0.121053 2.5399e-05
10:79907272 G T 0.032121 9.1744e-06
10:79909824 G T 0.037207 -9.4439e-06
10:79910657 A G 0.046091 4.9543e-06
10:79911405 G A 0.165268 -3.1179e-05
10:79911863 A G 0.155611 -1.2944e-05
10:79914330 G T 0.106775 3.9673e-06
10:79919556 C T 0.314543 -3.4252e-05
10:79926730 G T 0.467204 -2.9890e-06
10:79937162 C G 0.059145 -9.4964e-06
10:79939230 C T 0.028687 -2.8779e-05
10:79940283 A C 0.314514 6.9436e-06
10:79948722 A C 1.249150 -1.4461e-04
10:79956642 A G 0.407770 -1.2663e-05
10:79956706 T C 0.032994 -1.7108e-05
10:79958541 T C 0.052774 2.2231e-05
10:79959893 G A 0.387370 2.2833e-05
10:79960453 G T 0.397046 -1.2178e-05
10:79961839 G A 0.117853 5.5287e-05
10:79962525 A G 0.108816 1.9805e-06
10:79963930 G A 0.621822 1.7474e-06
10:79966153 C A 0.132202 -8.1790e-06
10:79968879 T C 0.023792 2.8491e-05
10:79970039 T C 0.022656 1.3198e-06
10:79975194 C T 0.353555 1.8024e-05
10:79975374 T C 0.049311 -3.1544e-05
10:79978444 T C 0.723858 -3.2080e-06
10:79979872 C G 1.811749 2.9081e-05
10:79980813 T G 1.416118 3.3179e-05
10:79983429 A C 1.936181 -9.9475e-06
10:79985673 C T 1.678410 -1.3427e-06
10:79988575 T C 0.061466 -1.3769e-06
10:79991723 T C 0.066621 2.5536e-05
10:80005591 A G 0.764509 3.3856e-05
10:80007756 G A 0.066348 -1.5706e-05
10:80016531 T G 0.433873 5.9889e-06
10:80017045 C T 0.719898 -6.3212e-05
10:80018356 C T 0.070681 7.5203e-06
10:80019695 T C 0.067539 8.8859e-06
10:80020890 C T 0.134825 -2.0114e-05
10:80020960 A C 0.105022 7.3299e-06
10:80021643 C T 1.486387 4.4986e-07
10:80021768 C T 0.582808 -5.1932e-06
10:80021842 A G 0.124643 2.3859e-05
10:80022229 A G 0.253619 4.4224e-06
10:80028407 A C 0.948054 -2.7242e-05
10:80031020 C T 0.181068 4.2714e-06
10:80031989 T C 0.042361 1.1257e-05
10:80032775 T C 0.029001 -1.4081e-05
10:80034012 A C 0.089354 -1.1023e-04
10:80037596 T C 0.412113 -3.1037e-05
10:80037739 T C 0.022458 5.2603e-06
10:80037743 G A 0.575560 -6.0986e-05
10:80038883 T G 0.106547 1.2537e-05
10:80040928 T C 0.430994 -5.6387e-05
10:80041351 G A 0.739360 9.9804e-06
10:80042563 G A 0.990363 -5.6858e-06
10:80043418 C A 1.465338 -6.7395e-05
10:80043452 T C 0.587462 -2.8313e-06
10:80045010 G A 1.017463 -6.0607e-05
10:80047418 T C 0.146851 -6.9712e-06
10:80048092 G A 0.482826 -4.9351e-05
10:80051486 C A 1.448807 -2.0657e-05
10:80059372 T C 0.753119 1.0702e-06
10:80061460 A G 0.541102 1.7723e-06
10:80064589 C T 1.900438 4.2176e-06
10:80065234 G C 0.697739 -1.7287e-05
10:80066396 A G 1.479730 -7.7359e-06
10:80066703 A G 0.045698 -1.0681e-05
10:80067276 G A 0.123952 2.8684e-06
10:80075655 A C 0.257300 1.0617e-05
10:80080866 T C 0.164265 1.3398e-04
10:80091245 C A 0.069772 9.8985e-06
10:80091338 C T 0.315173 7.3932e-05
10:80091567 T C 0.158461 2.3465e-07
10:80100861 C T 1.548645 3.1529e-05
10:80108264 C T 0.332077 -1.4892e-05
10:80110533 C T 0.110141 1.5364e-05
10:80118146 A G 0.120251 1.7021e-05
10:80120669 T C 0.062002 1.7582e-05
10:80121183 C T 0.027116 1.4877e-05
10:80127047 A G 0.025541 2.0277e-05
10:80127831 T C 0.043510 -3.9184e-05
10:80128013 T C 0.067056 -6.8013e-06
10:80130592 C T 0.944454 -4.2463e-05
10:80132446 T C 0.084226 1.4955e-05
10:80133149 T C 0.036139 1.5185e-05
10:80146440 G A 0.099598 8.6040e-05
10:80147533 G A 0.232894 -2.5765e-06
10:80152032 T C 0.022533 -9.8333e-06
10:80154050 T C 0.098047 3.7916e-06
10:80155267 T C 0.023065 -1.3641e-05
10:80165195 T C 0.210258 -1.1965e-05
10:80169609 T G 0.050869 -8.9096e-06
10:80171070 A G 0.195532 -1.8205e-05
10:80185475 A G 0.224037 -2.9172e-05
10:80187705 A G 0.291332 -8.3300e-06
10:80192718 T C 0.059856 -2.6487e-05
10:80204946 G A 0.026940 -1.1636e-05
10:80206689 A C 0.985176 -1.3034e-05
10:80206903 A G 0.304066 6.3992e-06
10:80206960 C T 0.043403 -2.5348e-05
10:80215829 A G 0.212462 -6.0699e-06
10:80217168 C T 0.338864 -4.5422e-05
10:80219244 T C 0.035087 1.8034e-05
10:80222674 A G 1.058379 -5.4312e-05
10:80222882 C T 0.540144 -9.5619e-06
10:80225164 T C 0.788947 2.1863e-05
10:80227321 A G 0.880232 -1.6675e-05
10:80233646 A G 1.668887 -2.7380e-05
10:80235805 G C 0.316238 1.0845e-05
10:80237465 A G 0.172425 6.0461e-06
10:80240584 T C 0.103107 -1.6660e-05
10:80241816 T C 0.023587 -2.9968e-06
10:80252389 G A 0.052060 9.5389e-06
10:80253359 A G 0.045221 -2.6030e-06
10:80258089 A C 0.358063 -5.7104e-05
10:80258357 G A 0.094346 3.5537e-05
10:80260416 T C 0.251078 -4.8646e-05
10:80263372 T C 0.059973 1.1192e-05
10:80268176 T C 0.282410 -2.5757e-05
10:80270069 A G 0.181127 -3.2102e-05
10:80290002 A G 0.052349 2.5327e-05
10:80296708 T C 1.234722 1.7691e-06
10:80299252 T C 0.023480 -4.3444e-05
10:80309002 A G 0.020368 -4.3612e-06
10:80309456 T C 0.098943 -1.1042e-05
10:80310059 C T 0.091863 3.0336e-05
10:80315692 A G 0.053644 5.3373e-05
10:80318735 A G 0.056877 -1.6252e-05
10:80320824 A G 0.094726 1.6961e-06
10:80320921 A G 1.902927 2.2780e-05
10:80334927 A G 0.053897 -1.8029e-05
10:80338173 T C 0.638421 4.4295e-06
10:80340502 C A 0.161324 -4.7982e-05
10:80342809 G A 0.058172 -2.0467e-05
10:80347538 A G 0.263678 -1.6778e-06
10:80356860 C T 1.763246 -1.7296e-05
10:80357287 A G 0.032445 3.0601e-06
10:80359407 A G 0.056659 6.5987e-05
10:80361276 A G 0.039323 2.2937e-05
10:80364983 G C 0.212796 1.9824e-06
10:80375227 A G 0.024237 3.0520e-05
10:80380206 A G 0.056286 4.5393e-07
10:80380967 C T 0.152839 -5.4343e-05
10:80383574 A G 0.352737 3.1136e-05
10:80384539 A G 0.077260 -6.4237e-06
10:80388374 T C 0.794685 1.6765e-05
10:80389704 T C 1.332973 1.4477e-05
10:80399427 C A 0.124120 -2.6529e-05
10:80400607 T C 0.140064 4.0667e-05
10:80401369 T G 0.077043 -8.4559e-07
10:80409066 T C 0.064430 3.1635e-05
10:80409983 G T 0.099488 -1.9101e-05
10:80413296 G T 1.394238 1.4663e-06
10:80421520 C T 1.605613 -2.0783e-05
10:80421876 C T 0.343116 2.9644e-05
10:80433321 G T 0.076105 2.0967e-05
10:80434533 A G 0.641748 -2.5308e-05
10:80435638 A G 1.537554 -1.2324e-05
10:80446672 T G 0.057123 2.9444e-05
10:80446998 C A 0.436466 1.4433e-05
10:80450012 A G 0.037850 -8.8162e-06
10:80453448 C A 1.533315 -5.7780e-05
10:80461288 A T 0.046876 1.0125e-05
10:80462713 T C 0.242629 3.9603e-07
10:80462841 A G 1.193422 -1.5989e-05
10:80465353 A C 0.080471 -7.0436e-06
10:80465903 C T 1.823047 -5.7315e-06
10:80466939 G T 0.124770 4.4900e-05
10:80469289 T C 0.041228 -4.3292e-06
10:80476144 C T 1.725647 -5.2486e-05
10:80483145 T A 0.025304 1.9203e-05
10:80487293 T G 0.555692 -9.3365e-06
10:80494262 T G 0.484819 -1.0894e-05
10:80495770 C T 0.146958 1.5603e-05
10:80496476 G T 0.663544 1.8188e-06
10:80496509 T C 0.030897 8.4528e-06
10:80497954 T C 0.045523 5.0283e-05
10:80502208 A C 0.398075 -4.1024e-05
10:80504823 A G 0.030073 1.8291e-05
10:80506220 A C 0.080970 -1.1580e-05
10:80507096 C A 1.216130 -2.0830e-05
10:80507797 G A 1.847930 -1.4383e-05
10:80508724 G A 0.025165 2.6221e-05
10:80513349 G A 0.258634 3.5228e-05
10:80514342 G T 0.038700 2.5078e-05
10:80515567 G A 0.025623 4.8323e-05
10:80519302 G C 0.114399 -1.2777e-05
10:80527255 T G 0.242531 3.8987e-05
10:80528323 T C 0.065014 5.4607e-06
10:80529774 G A 1.865873 -4.5303e-05
10:80532268 A G 0.068584 9.5174e-06
10:80534575 A C 0.166144 -3.1700e-05
10:80538425 T C 0.518618 3.8013e-06
10:80539313 A G 0.325673 -2.7948e-05
10:80543249 T C 0.640638 1.4692e-05
10:80545382 G A 0.178034 3.9195e-05
10:80551916 T C 0.406780 -2.2806e-05
10:80553820 A G 0.237841 -2.1903e-05
10:80561659 T G 0.074605 3.7903e-06
10:80564143 C A 0.709804 -1.3495e-05
10:80565886 G A 1.585385 -4.6886e-05
10:80570048 C G 0.129629 -1.4657e-05
10:80573645 A C 0.090247 5.1776e-06
10:80576509 A G 0.143057 -3.8001e-05
10:80577015 C T 0.044078 -1.0240e-05
10:80583089 G A 0.296954 1.2553e-05
10:80590491 A C 0.048399 -1.4097e-06
10:80604998 G A 0.822742 1.0184e-05
10:80605043 C A 0.431461 3.7804e-06
10:80612664 T C 1.228444 1.1572e-05
10:80613130 C G 0.194899 1.2301e-06
10:80616150 C T 0.270147 -1.2279e-05
10:80616682 C T 0.175408 8.6102e-06
10:80618993 A G 0.039729 3.8608e-06
10:80630666 G A 0.062161 1.6407e-05
10:80631226 G A 0.532319 7.7538e-06
10:80631661 G A 0.048483 -1.6769e-05
10:80634424 C A 0.099488 -7.0336e-06
10:80639162 A G 0.041754 -1.2405e-05
10:80641807 A C 0.261640 -9.3160e-06
10:80649622 T C 0.166336 1.2249e-05
10:80652196 A G 0.040930 5.2770e-06
10:80657359 T G 0.468989 -8.2574e-06
10:80662803 A G 0.031371 -1.0859e-07
10:80666551 T C 0.321697 -4.1100e-06
10:80667478 C T 0.395462 1.2407e-05
10:80671082 T C 0.066793 1.5676e-06
10:80672695 T C 1.439254 7.9753e-06
10:80677017 C T 0.354568 5.0215e-06
10:80678708 G A 0.197184 1.4448e-05
10:80681603 T C 0.055293 -9.1524e-06
10:80685477 C T 0.159899 1.5339e-05
10:80688574 G T 0.052524 -1.1254e-05
10:80689416 G A 0.105428 2.9324e-06
10:80690667 C G 0.099339 2.5938e-05
10:80694496 A G 0.601724 9.6380e-05
10:80696350 G A 0.064543 -1.0307e-05
10:80697129 A G 0.034237 1.6723e-05
10:80699184 T C 0.033017 2.3825e-05
10:80699243 T C 0.126097 1.8938e-06
10:80700784 T G 0.044465 -1.4782e-05
10:80702012 A G 0.075848 -1.9407e-05
10:80703091 G T 0.058204 -7.0064e-06
10:80710535 C A 0.781387 3.7702e-05
10:80710878 A G 0.062304 -1.4494e-05
10:80711682 A G 0.021429 2.2736e-05
10:80713494 T G 0.057669 -2.2240e-06
10:80713695 A G 0.028969 -5.0370e-06
10:80720337 T C 0.027421 3.2631e-06
10:80727961 G A 0.069850 -9.0450e-06
10:80736089 C A 0.376652 4.1356e-05
10:80740543 C T 0.254388 2.0748e-05
10:80741970 T G 0.066630 1.6677e-05
10:80744388 A G 0.069678 7.4065e-06
10:80753603 G T 0.296681 2.2378e-05
10:80757585 C T 0.094690 -7.0775e-06
10:80759722 T C 0.054611 7.8961e-06
10:80760441 A G 0.042929 2.2715e-05
10:80766007 A G 0.952604 1.7736e-05
10:80766357 C T 0.065030 9.1328e-07
10:80773851 T C 0.165738 -2.4535e-06
10:80774636 T C 0.049327 -4.4126e-05
10:80783166 C T 1.186804 -1.3277e-04
10:80795378 G A 1.904664 -2.9898e-05
10:80797963 T C 0.053407 3.5680e-06
10:80799320 G A 0.276434 -9.5429e-06
10:80801135 T C 0.145361 1.4189e-05
10:80805016 C T 0.482940 6.2091e-05
10:80807633 A C 0.247929 9.7665e-06
10:80808667 T C 1.418179 -3.1910e-05
10:80816185 G A 0.026489 5.0430e-05
10:80818679 G A 0.026846 2.0640e-05
10:80819132 G A 1.144209 -3.8771e-05
10:80821208 C A 1.657747 -3.9663e-05
10:80825867 A G 0.498192 4.8120e-06
10:80825897 A G 0.089426 -2.9005e-05
10:80827506 G T 0.146007 3.8947e-05
10:80829483 T G 0.063829 -4.3352e-06
10:80829654 G T 0.110024 -1.8122e-05
10:80832067 C A 0.232456 -2.6803e-06
10:80833662 A G 0.880511 -8.7704e-05
10:80835868 A G 1.127921 -6.1218e-05
10:80836314 T C 0.133550 -1.8827e-05
10:80837325 C A 0.125214 -4.3604e-05
10:80841148 C T 1.195542 -4.5030e-05
10:80846655 C T 0.336706 6.7373e-05
10:80849470 T C 0.027596 -2.5943e-05
10:80850455 T C 0.089371 6.4180e-06
10:80853407 A C 0.635938 -4.5545e-05
10:80854938 A G 0.047026 1.0277e-05
10:80857533 T C 0.368096 -1.6794e-05
10:80859755 G A 0.359323 2.5775e-05
10:80861077 C T 1.410535 -3.8650e-05
10:80863738 A G 0.555552 -3.7960e-05
10:80866164 G A 1.782276 1.7148e-05
10:80866496 A G 0.901311 -3.1608e-05
10:80870324 C G 1.207330 -1.0379e-04
10:80870818 T C 0.041199 1.1614e-06
10:80873242 T C 0.777525 2.3272e-04
10:80873608 G A 0.451946 -2.9553e-05
10:80873647 T C 0.444714 -1.1385e-04
10:80876651 A G 0.026057 -2.9070e-05
10:80877090 T C 1.737880 3.3235e-06
10:80880118 G A 0.196334 -1.4365e-05
10:80880900 A C 0.142320 -8.7522e-06
10:80881987 C G 0.751110 -4.2687e-05
10:80883311 C T 0.382926 -1.8104e-05
10:80885231 G A 0.047853 -6.6033e-06
10:80886412 G A 0.085482 -6.0638e-06
10:80890674 C T 0.315241 -1.6158e-05
10:80892882 T C 0.485332 1.1465e-05
10:80893154 T C 0.085281 -1.7988e-05
10:80894341 T C 0.087469 -2.2014e-05
10:80896251 T C 0.076378 -4.5568e-06
10:80898721 T C 0.077079 -4.8592e-06
10:80898969 T G 1.009517 -4.6906e-05
10:80899659 T C 0.058061 -8.4944e-06
10:80901024 A G 0.043630 2.5194e-06
10:80903475 G A 0.047029 2.8452e-05
10:80905837 T C 0.046243 -1.4066e-05
10:80919676 T C 0.188001 6.9246e-07
10:80920370 G A 0.232119 2.5780e-05
10:80923862 A C 0.867346 1.5684e-05
10:80924404 T C 0.846907 3.5097e-06
10:80927961 C T 0.488912 -1.2884e-05
10:80929130 A G 1.646569 1.0376e-05
10:80930439 C T 1.597092 1.7055e-05
10:80932959 T C 0.040975 -1.2852e-05
10:80940611 G C 0.395309 -2.7887e-05
10:80942631 G A 0.923100 3.3757e-06
10:80942901 T G 0.048301 1.9281e-05
10:80945005 T C 0.081818 -4.4670e-05
10:80948593 G A 0.830354 2.5399e-05
10:80955067 T C 0.906553 -2.8798e-05
10:80959657 A G 0.037512 -3.2676e-05
10:80967121 T C 0.259092 1.9049e-05
10:80968658 A C 0.129911 1.9559e-05
10:80973926 A G 0.348378 -2.1189e-05
10:80977749 G A 0.193390 -8.7118e-06
10:80983786 A C 0.988214 2.3042e-05
10:81001175 G A 0.177956 1.2684e-05
10:81004815 A C 0.078984 -2.4261e-06
10:81006391 T C 0.120164 1.3258e-05
10:81010850 G T 1.295714 1.2861e-05
10:81011135 C A 0.042504 -1.2525e-06
10:81011673 A G 0.162846 1.7399e-06
10:81015896 T C 0.786087 8.1177e-06
10:81016882 A G 0.034876 -5.2009e-06
10:81020402 G T 0.664262 2.2128e-05
10:81021543 G A 0.574248 -1.2196e-05
10:81023144 A G 0.199667 -5.4134e-05
10:81023598 T C 0.111144 3.1526e-05
10:81026095 T C 0.033438 -1.5633e-05
10:81028250 G C 0.035675 4.7409e-05
10:81029600 T C 0.055491 -3.3098e-05
10:81032465 A G 0.106473 1.5177e-05
10:81033888 C T 1.899194 -2.1434e-05
10:81034551 T C 0.042352 2.5497e-06
10:81036007 G A 0.774324 -3.4632e-05
10:81041412 C T 0.209424 -2.3846e-05
10:81043573 G A 0.882952 -1.6525e-05
10:81057673 G A 0.101533 8.6136e-06
10:81058027 G A 0.955899 -1.5375e-05
10:81060317 A C 0.711381 -2.1174e-05
10:81060743 C T 0.165810 6.0360e-06
10:81061053 T C 0.358871 5.7154e-05
10:81064950 C G 0.041725 -1.4328e-05
10:81065375 T C 0.033860 2.7326e-05
10:81066698 G T 0.040449 -4.6877e-06
10:81068503 T C 0.121332 1.2399e-06
10:81074816 A G 0.567078 5.8191e-05
10:81075108 A G 0.066348 5.0258e-05
10:81077765 C G 0.126337 2.3649e-06
10:81079314 T C 0.024191 -1.5931e-05
10:81085105 A G 0.067150 6.1698e-06
10:81086839 A G 0.118706 -1.0368e-05
10:81088116 T C 0.267034 2.9239e-06
10:81095519 T C 0.463926 6.6555e-06
10:81099466 A G 0.032883 1.8909e-06
10:81099712 T G 1.445652 2.1279e-07
10:81103588 G A 0.067481 9.1107e-07
10:81121696 A T 0.911113 -6.4602e-08
10:81122635 A G 0.066796 4.8230e-05
10:81123858 A G 0.022039 -3.8685e-06
10:81132166 C T 0.126091 -3.5898e-05
10:81136015 G A 0.088715 1.5549e-05
10:81139141 G A 0.921087 -9.0861e-06
10:81141524 A G 0.684879 1.2811e-05
10:81142245 T C 0.077390 2.0767e-05
10:81144175 C T 0.023480 3.0951e-05
10:81144404 A T 0.088514 7.5341e-07
10:81145177 A G 0.057993 -4.2168e-06
10:81145535 C T 1.161778 -5.8161e-05
10:81145642 C T 1.808564 -4.2915e-06
10:81146643 T C 0.209930 2.3524e-06
10:81146758 A G 0.232599 -2.1928e-05
10:81147948 G A 0.914735 -2.1148e-05
10:81153006 T C 0.090289 1.9187e-06
10:81159885 C T 1.130125 -3.0695e-05
10:81160028 T C 0.045270 1.2798e-05
10:81161257 T G 1.633696 -3.6296e-05
10:81163058 A G 0.026106 4.5015e-05
10:81164146 T C 0.206597 4.2280e-05
10:81168299 C G 0.028122 -1.2050e-05
10:81172704 A C 0.806471 -6.2963e-06
10:81174383 G A 0.403112 -1.3639e-05
10:81175148 A G 0.070619 5.0192e-06
10:81177567 C T 0.131563 -8.4527e-06
10:81178376 G A 0.131514 1.1534e-05
10:81182802 A G 0.900162 -1.9308e-05
10:81183416 C T 0.077812 -1.0432e-05
10:81183884 T C 0.487857 -1.8834e-05
10:81184728 C A 0.660847 -1.0058e-05
10:81184991 A C 0.072732 2.6939e-06
10:81185534 A G 0.145835 1.3243e-05
10:81186945 C A 1.921526 -5.4812e-05
10:81189590 C T 0.797587 -2.4682e-05
10:81193272 A G 0.100264 -3.5522e-05
10:81193645 A G 0.079198 -7.4914e-06
10:81194236 A C 0.521718 1.7891e-05
10:81194672 C T 0.153661 8.1846e-06
10:81199360 T C 0.293095 -2.8298e-05
10:81200556 T C 1.059230 -1.7026e-05
10:81209792 A G 0.232476 -2.6124e-05
10:81210298 T C 0.501552 3.1928e-05
10:81211883 G T 0.107599 -4.5110e-05
10:81215922 A G 0.146234 2.3696e-05
10:81217175 T C 0.061943 4.5515e-06
10:81219510 T C 0.042767 -1.0823e-05
10:81223607 G A 0.511851 2.1148e-05
10:81224565 G T 0.469359 2.5782e-05
10:81235092 A G 0.105437 -1.1446e-05
10:81235757 T C 0.122433 -2.0538e-05
10:81236761 A G 0.064598 1.8579e-06
10:81245194 G A 0.063423 3.6897e-06
10:81245486 T C 0.210670 1.6223e-05
10:81248245 C T 0.194467 4.8585e-07
10:81248316 C T 0.510448 1.7663e-05
10:81249134 T G 0.189978 2.9764e-05
10:81317045 T G 0.372916 1.4375e-05
10:81318663 G C 0.267258 1.0521e-05
10:81319214 T G 1.268063 -2.3972e-05
10:81373777 T C 0.161133 -2.7719e-06
10:81375929 A T 0.687859 6.1340e-06
10:81380136 T A 0.093895 2.4289e-06
10:81388222 G A 0.248315 6.5900e-06
10:81389600 A C 0.340893 3.8789e-06
10:81626286 C A 0.464942 -5.1386e-06
10:81628022 A G 0.244060 -9.8926e-06
10:81643234 C A 0.228149 -3.8235e-06
10:81643982 C G 0.024065 9.0483e-06
10:81665014 G A 0.535720 1.8066e-06
10:81673283 C T 0.039924 -2.5265e-05
10:81679789 G A 0.033179 1.3731e-05
10:81682645 G A 1.183091 8.0530e-06
10:81682742 A G 0.088767 -3.8635e-06
10:81684075 G T 0.483167 -1.3943e-05
10:81687641 T C 0.044478 -4.7093e-06
10:81691125 G A 0.108440 2.9595e-05
10:81697273 C T 1.186989 8.8689e-06
10:81697868 T A 0.135731 -2.9133e-06
10:81701722 C T 1.194776 1.2283e-05
10:81702210 C G 0.082389 4.6274e-05
10:81702538 T C 0.032552 1.2987e-05
10:81703433 A G 0.062615 1.4164e-05
10:81704512 G A 0.197463 7.8914e-06
10:81706324 G A 0.842396 -1.1868e-05
10:81711561 C T 0.082892 -1.5583e-05
10:81711711 C T 0.652768 -1.5706e-05
10:81715280 G A 0.055676 -1.7598e-05
10:81733564 G A 0.062106 1.6011e-05
10:81756548 G A 1.186570 8.2844e-07
10:81758718 C T 1.042407 5.6692e-06
10:81758735 G A 0.257585 1.9891e-05
10:81761401 T G 0.723196 -2.7767e-05
10:81765597 A G 0.056808 -3.6493e-09
10:81767893 G A 1.273607 1.1475e-05
10:81773731 T C 1.213384 1.5875e-05
10:81781958 A G 0.698012 3.3961e-05
10:81784985 G A 0.663891 1.9032e-05
10:81788104 C T 0.171396 -1.6333e-05
10:81796944 T C 0.255333 3.2716e-05
10:81798658 C T 0.167413 2.8002e-05
10:81807037 T C 0.033611 -3.4311e-05
10:81807988 T C 0.099072 -4.1330e-06
10:81816134 C T 0.170886 5.8955e-06
10:81818062 A G 0.106745 9.3963e-06
10:81822956 A G 0.037927 1.9623e-06
10:81838864 G A 0.020757 -9.6566e-06
10:81841692 T G 0.836177 1.7837e-05
10:81847465 G A 0.021104 9.1541e-06
10:81852059 A G 1.268676 8.9022e-06
10:81863021 T C 0.233618 -3.1956e-05
10:81866059 G T 0.670101 1.7478e-05
10:81877972 T C 0.026103 -1.8281e-05
10:81879501 A G 0.117752 -1.5783e-05
10:81879606 A G 0.704341 2.1993e-05
10:81881022 A G 0.137201 6.4857e-06
10:81882464 C A 0.039518 -1.8506e-05
10:81884845 A G 0.187080 -1.5598e-05
10:81885914 C T 1.675060 -2.8231e-05
10:81890569 T C 1.360293 -6.1117e-05
10:81891462 C T 0.157744 -1.3608e-05
10:81892173 T C 1.183425 -4.2272e-05
10:81896966 T C 0.137341 -1.2566e-05
10:81899632 G A 0.911071 -1.9981e-05
10:81901943 C G 0.135059 -2.8063e-06
10:81906299 G T 0.106788 1.9079e-05
10:81911261 T C 0.035357 -3.2005e-06
10:81911725 T C 0.884828 -1.6716e-05
10:81913819 A G 0.682383 1.1700e-05
10:81915185 A C 0.130060 4.4838e-05
10:81917486 C T 0.027878 2.2422e-05
10:81918362 C T 0.136231 -3.1142e-06
10:81919726 A G 0.066290 -2.7753e-05
10:81921446 T C 0.182000 -1.8985e-05
10:81924245 A G 0.768121 1.0935e-05
10:81925452 C T 0.037976 1.1609e-05
10:81926702 A G 0.847203 -4.1442e-06
10:81927059 T C 0.139054 -6.2608e-07
10:81945626 T C 0.053527 2.1511e-05
10:81946397 T C 0.054614 -3.7468e-07
10:81957903 A G 0.052628 -1.7396e-06
10:81961711 A C 0.190708 7.7909e-06
10:81971019 A G 0.024120 -9.2616e-06
10:81971712 A G 0.027947 -7.3214e-06
10:81972386 A C 1.687076 -4.1484e-05
10:81976925 C T 0.213640 1.3577e-05
10:81992815 T C 0.568318 1.5103e-07
10:82012967 T G 0.562284 -3.6740e-06
10:82015246 T C 0.653583 -2.5545e-06
10:82020834 A C 0.086573 -2.0665e-05
10:82024062 T C 0.881008 3.6926e-08
10:82028515 A G 0.594278 2.9277e-05
10:82029785 C T 0.377311 -2.5864e-05
10:82031160 C T 1.332019 4.1871e-06
10:82035150 T A 1.332227 2.5082e-06
10:82035560 T C 0.442458 3.4320e-05
10:82046141 T C 0.030027 -5.1599e-06
10:82046671 G A 0.040456 3.1235e-05
10:82049332 A G 0.071372 6.5204e-06
10:82053385 T C 0.050927 2.0985e-05
10:82057556 T C 0.116399 -2.0177e-05
10:82080556 G C 0.063235 -2.0291e-06
10:82098069 T C 0.170717 1.3007e-05
10:82098881 T A 0.028407 1.7213e-05
10:82112874 A G 0.026207 -1.9411e-05
10:82118196 C T 0.025963 1.0193e-05
10:82124966 C T 1.338822 1.8858e-05
10:82126600 A G 0.072752 1.4434e-05
10:82160038 G A 0.136789 1.7089e-05
10:82160425 T C 1.051378 3.0006e-05
10:82169598 G C 0.946275 1.8498e-05
10:82181434 T C 0.268774 -2.4906e-05
10:82183412 T C 0.153878 2.1293e-05
10:82194264 A G 0.831172 1.9228e-05
10:82203663 G A 1.455727 3.1713e-05
10:82205193 T C 0.989065 3.9834e-05
10:82214792 T C 1.068737 5.3488e-05
10:82215802 T C 0.074612 2.0008e-05
10:82217874 T C 0.156819 1.9109e-05
10:82218672 G A 0.221456 -3.6664e-05
10:82218964 C T 1.152580 5.9460e-05
10:82237126 G A 0.495716 1.0399e-05
10:82238403 T C 0.413557 -4.1447e-05
10:82241930 C T 0.652307 -2.0796e-05
10:82247222 C T 0.051015 1.7471e-05
10:82253984 T C 1.588559 1.4441e-05
10:82257120 G C 1.099196 4.4144e-05
10:82262448 A G 0.154167 1.5720e-05
10:82263954 G A 0.287032 1.8044e-05
10:82272189 C T 0.136575 -1.0138e-05
10:82280387 A G 0.037074 -4.7598e-06
10:82286393 C T 1.294835 2.1760e-05
10:82288896 C T 0.146838 -2.4530e-05
10:82292900 A G 0.022695 -6.5084e-06
10:82295398 A G 0.652109 1.8868e-05
10:82299510 A G 0.026048 -2.3078e-06
10:82315662 A G 0.067331 -4.3027e-05
10:82335551 G A 0.548259 1.1232e-05
10:82335755 T C 0.188274 -2.2661e-05
10:82338801 A G 0.620631 3.3056e-06
10:82340707 C T 0.158825 4.1962e-06
10:82343081 C A 0.365379 1.9402e-05
10:82357695 T G 0.176680 -2.1176e-06
10:82358354 A G 0.259630 -5.1149e-06
10:82363404 G A 0.477915 1.5366e-06
10:82368221 C T 0.963523 -1.3769e-05
10:82368978 A C 0.068305 -1.4673e-05
10:82369030 C T 0.695016 -4.3324e-06
10:82369219 A T 0.328023 1.3008e-05
10:82369411 A G 0.096544 -1.6233e-05
10:82370226 T C 0.049424 -6.9445e-06
10:82370381 T G 0.043225 -4.1321e-06
10:82371127 A G 0.838854 -3.0280e-05
10:82373279 A G 0.127636 -6.4338e-06
10:82376646 G C 0.069668 -4.9031e-07
10:82377023 T C 0.069776 -4.9165e-05
10:82377590 C T 0.841938 -2.9158e-05
10:82377656 T C 0.135912 -1.6943e-05
10:82381181 G T 0.568036 -5.7160e-05
10:82382553 G A 0.139509 6.7246e-06
10:82390630 A G 0.372803 -7.6358e-05
10:82394992 T G 0.025538 -1.3008e-07
10:82405587 G A 0.075969 1.2008e-05
10:82407005 G A 0.025762 6.9097e-06
10:82407017 C G 0.390252 -7.9764e-05
10:82408975 C T 0.889989 3.2418e-05
10:82409456 T C 0.074709 -6.3382e-06
10:82411802 T C 1.639846 2.1677e-06
10:82413423 C T 0.029878 -2.9856e-05
10:82413607 G A 0.206782 -4.4329e-05
10:82417756 C T 0.360670 -2.5849e-05
10:82418923 C T 1.961362 1.9010e-05
10:82419693 C A 0.117638 -1.7368e-05
10:82424127 C A 0.772143 4.2960e-05
10:82424161 C T 1.653063 1.2192e-05
10:82424230 G A 0.217263 -4.2195e-05
10:82425786 T C 0.050933 -1.1060e-05
10:82426438 G A 0.097813 9.7380e-07
10:82426561 C T 0.065514 9.7767e-05
10:82427716 T C 0.058649 -1.2596e-05
10:82431413 G A 0.300654 1.1261e-05
10:82431516 A G 0.112926 1.5016e-05
10:82435687 T C 1.956999 4.0501e-05
10:82435864 C T 0.086946 -6.5444e-06
10:82438824 A G 0.062937 -4.3333e-05
10:82444043 T C 0.521237 1.5891e-05
10:82445510 T G 0.163437 -2.3297e-05
10:82446025 C T 0.093493 7.3170e-06
10:82448841 A G 0.084658 1.4391e-05
10:82449315 T C 0.061408 6.3501e-05
10:82449365 T C 0.069616 3.0302e-05
10:82449392 C G 0.023357 1.6190e-05
10:82452080 C T 0.687498 -5.1024e-06
10:82452426 C T 0.868333 1.6444e-05
10:82453059 A C 1.949599 2.5104e-05
10:82455988 A G 0.037350 -9.3460e-06
10:82457903 C T 0.057584 1.1725e-05
10:82460302 G A 0.055332 3.5405e-05
10:82461210 A G 0.111059 -1.7099e-05
10:82467629 T C 1.306731 -4.2133e-07
10:82471832 C T 1.785545 4.4214e-05
10:82472753 T C 0.525545 -3.4191e-05
10:82474165 A G 1.079458 7.9633e-05
10:82490765 A G 0.021095 2.0149e-05
10:82492323 T C 0.024659 1.9845e-06
10:82497145 A G 0.084703 -3.9179e-05
10:82497278 G A 0.716068 2.1067e-05
10:82510802 T C 0.168380 3.6995e-05
10:82516453 G A 0.645598 3.8569e-05
10:82519190 G A 0.042076 2.4386e-05
10:82523541 T C 0.081633 2.3503e-06
10:82535822 T G 0.241765 3.4805e-05
10:82537175 T C 0.042812 7.2169e-06
10:82545530 T C 0.059259 1.0020e-05
10:82549898 A C 0.210248 -2.0164e-05
10:82550117 A G 0.029634 5.7233e-05
10:82559438 G A 0.062021 2.1278e-06
10:82568684 G A 0.597427 1.8949e-04
10:82568989 G A 0.092840 1.6830e-05
10:82569572 T C 0.038560 -5.2886e-06
10:82570875 T G 0.888798 5.2431e-05
10:82571129 T C 0.061132 4.6411e-05
10:82571265 A G 0.070989 1.6582e-05
10:82573190 T C 0.292274 4.6766e-05
10:82573673 A G 0.055111 6.2785e-07
10:82575206 C T 0.061200 -1.4086e-05
10:82575289 G T 0.093045 3.1102e-06
10:82588535 A G 0.220246 3.4705e-06
10:82594703 G T 0.120281 1.6337e-05
10:82601989 T C 0.022795 -1.7793e-05
10:82607154 C T 0.671983 2.1387e-05
10:82608070 G A 0.064423 3.1808e-05
10:82612785 G A 0.055296 4.6712e-05
10:82615243 A G 0.102558 4.8076e-06
10:82618149 C T 0.326465 4.1695e-06
10:82621639 C T 0.607810 1.1325e-05
10:82622076 T C 0.503892 4.5463e-05
10:82623609 C T 0.106901 -2.8366e-05
10:82627787 C T 1.393926 4.2336e-05
10:82629479 G A 0.061814 9.9608e-06
10:82650885 T C 0.229710 1.6227e-05
10:82651788 A G 0.148503 6.1819e-06
10:82654552 G A 0.045753 -1.6690e-05
10:82656149 A G 0.039602 -1.0821e-05
10:82656896 C T 1.565215 3.1762e-06
10:82657593 C T 0.850325 -1.6597e-05
10:82660370 A C 0.022679 -2.7083e-05
10:82668118 T C 0.911016 1.2197e-06
10:82669688 A G 0.739931 3.6010e-05
10:82672371 G A 1.651350 5.2351e-05
10:82672766 T C 1.706616 1.3839e-05
10:82674284 T C 0.710453 2.2233e-05
10:82675151 T C 0.027382 -3.0278e-05
10:82679080 A G 0.083814 5.1935e-06
10:82684928 A G 0.279232 1.1524e-04
10:82685062 C T 1.158474 5.9596e-06
10:82686291 G C 1.822489 1.0630e-05
10:82687939 A G 0.418403 -3.7993e-05
10:82688002 G A 1.967720 1.2902e-05
10:82697534 T C 0.203140 -1.9424e-05
10:82699085 A G 0.099231 1.5641e-05
10:82699491 C T 0.355395 -1.5819e-05
10:82699805 G A 0.041725 2.0062e-05
10:82706117 C T 0.570376 -2.2761e-05
10:82707770 G A 0.530809 -1.7271e-06
10:82708279 C T 0.053199 3.6947e-07
10:82708651 G C 0.381475 -1.2806e-05
10:82717853 G A 1.123007 -4.9166e-06
10:82724076 C T 0.202952 2.3980e-06
10:82725265 A G 0.699842 2.2262e-05
10:82729182 T C 0.353146 1.4714e-05
10:82736947 G T 0.432565 -1.1493e-05
10:82738983 T C 0.145345 -9.5809e-06
10:82739141 G A 0.057990 7.0999e-05
10:82740020 G A 0.597521 6.6272e-05
10:82755843 T G 0.973615 2.0215e-05
10:82762697 C T 0.197395 1.7517e-05
10:82777705 G A 1.562907 1.7549e-05
10:82802080 A G 0.568094 9.1161e-06
10:82808954 C T 0.294948 1.9991e-05
10:82810361 A G 0.184405 -4.2539e-07
10:82811827 G C 0.041537 -2.0446e-05
10:82820383 C T 0.113539 3.6875e-06
10:82821826 T C 0.057643 -3.3750e-05
10:82833805 T G 0.098955 -2.1117e-06
10:82835827 T C 0.125130 -9.8091e-06
10:82839606 G A 0.035389 -8.7267e-06
10:82854879 G A 1.160207 -3.9342e-05
10:82857740 A G 0.040219 -4.0690e-06
10:82862196 T C 0.035642 -3.8884e-05
10:82862453 A C 0.139944 1.0559e-06
10:82863294 A G 0.527366 -3.5277e-06
10:82864953 T C 0.088446 -4.1474e-06
10:82865385 G A 0.527262 -2.9322e-05
10:82868226 G T 1.076296 -3.5388e-05
10:82870117 C T 0.069266 3.8254e-05
10:82870568 G A 1.946058 1.9931e-05
10:82892288 A G 0.286246 -9.6138e-06
10:82896717 T C 0.049398 -4.7609e-05
10:82896852 A C 0.095125 1.0045e-05
10:82896954 A G 0.061807 4.5852e-05
10:82917323 G A 0.021332 1.0413e-05
10:82918542 C T 1.430854 -4.6974e-06
10:82920367 A G 0.423418 1.2083e-05
10:82937618 A C 0.067977 1.1979e-06
10:82941264 A C 0.033925 1.7820e-05
10:82941755 A G 1.750805 -1.5089e-05
10:82942410 A G 0.199482 -3.2582e-05
10:82961069 C T 0.060668 -5.6575e-06
10:82961475 G A 1.364211 8.2393e-06
10:82973059 C T 0.031702 -1.1100e-05
10:82974169 T C 0.189628 -4.2282e-05
10:82986123 T G 0.147201 -4.1468e-05
10:82986490 G T 0.335709 -4.0516e-05
10:83003137 G A 0.047366 6.7580e-06
10:83008512 A G 0.050362 5.3233e-06
10:83012381 T C 0.140372 -2.6703e-05
10:83016532 G A 0.084395 7.4477e-06
10:83017707 A G 0.910243 -3.9917e-05
10:83020435 T G 0.029073 1.6173e-05
10:83029559 A G 0.059554 -3.1230e-05
10:83036789 G T 0.267732 -4.7916e-05
10:83047287 A G 0.035698 2.4833e-05
10:83047394 G A 0.302748 3.0078e-05
10:83047434 G A 0.021617 1.5801e-05
10:83057105 G A 0.080815 -1.4361e-05
10:83065474 G T 0.070821 -1.5322e-05
10:83067380 C T 0.131213 1.6331e-05
10:83077481 T G 0.126607 -5.5046e-05
10:83080604 C T 0.042371 -2.5421e-05
10:83091108 T G 0.078108 -3.6053e-06
10:83100085 C A 0.110845 -6.7983e-06
10:83105832 G A 0.279797 4.6897e-07
10:83109336 C A 0.038979 2.0310e-06
10:83119210 C T 0.992794 1.5787e-05
10:83120226 C T 0.029816 -2.1431e-05
10:83127003 T C 0.110683 -4.7306e-06
10:83127412 G A 0.029975 2.9088e-05
10:83134434 T C 0.861053 2.0628e-05
10:83141487 T C 1.256238 9.1429e-06
10:83141572 T C 0.110530 2.7402e-05
10:83153246 C T 1.760630 3.6838e-05
10:83172937 C T 1.499903 2.1713e-05
10:83178907 T C 0.277807 -1.2607e-06
10:83182134 C T 0.396543 -8.8101e-06
10:83183444 A G 0.056257 1.7627e-05
10:83195241 T C 0.183165 -4.4366e-05
10:83203158 T C 0.688300 2.3782e-05
10:83223260 A G 0.112335 -2.5861e-07
10:83231907 A G 0.311904 -3.8962e-05
10:83238491 A G 1.302404 -2.5854e-05
10:83240895 C T 0.460057 1.1000e-05
10:83253387 A G 0.110595 -6.4550e-05
10:83257973 T C 0.050661 -1.9917e-06
10:83259142 G A 0.048356 6.9659e-06
10:83262263 C A 0.070804 -9.0988e-06
10:83270879 T C 0.049989 1.1218e-05
10:83279094 A G 0.578504 -1.4295e-05
10:83279543 C T 0.192997 -2.9584e-06
10:83286639 C T 0.773052 -1.4380e-05
10:83287933 T C 0.046763 5.5278e-05
10:83292555 A G 0.501490 -1.2959e-05
10:83297611 G A 0.158718 -1.3208e-05
10:83301681 A C 1.346797 -2.1357e-05
10:83306685 G A 0.064806 2.1609e-05
10:83306870 T C 0.100393 -2.3489e-05
10:83323858 A G 0.042079 -3.6127e-06
10:83326235 T C 0.066023 4.7713e-06
10:83334017 A G 0.052836 2.8832e-05
10:83338766 T C 0.306010 6.1409e-06
10:83349132 A G 1.930130 1.5842e-06
10:83362400 A G 0.100020 -1.8777e-05
10:83363470 T C 0.044364 -2.5350e-05
10:83389724 G A 0.097696 -2.1711e-05
10:83418056 C T 0.727880 -1.2693e-05
10:83420676 G A 0.037317 -2.2469e-05
10:83422093 G A 0.192202 4.8147e-06
10:83431625 G A 0.040677 -1.8066e-05
10:83433450 T G 0.449573 -1.2951e-05
10:83442363 T C 0.033841 -1.9529e-05
10:83447109 A G 0.098381 -1.8939e-05
10:83454339 G A 0.144774 2.3567e-05
10:83465000 T C 0.096320 -1.6828e-05
10:83486399 A G 0.062070 1.2780e-05
10:83488888 A G 1.693847 -4.5800e-06
10:83489672 G T 0.074833 -7.8483e-06
10:83489730 C G 0.096901 -2.1401e-05
10:83493776 T C 0.057607 1.7639e-05
10:83512942 T C 0.417293 -6.1631e-06
10:83534520 C T 0.467152 -4.1529e-05
10:83536132 T G 0.027934 -5.2317e-06
10:83548214 T G 0.074816 7.1411e-06
10:83548750 G A 0.050232 -9.8317e-06
10:83554941 G A 0.028158 1.6363e-05
10:83555806 C T 0.784536 -9.6348e-06
10:83558514 C T 0.038285 -2.1721e-05
10:83558982 A G 0.049963 5.8460e-05
10:83559050 T G 0.080221 3.6587e-05
10:83566492 A G 1.008900 -1.6109e-05
10:83578035 C T 0.116600 -1.2084e-05
10:83578410 T C 0.106804 -2.4587e-05
10:83579572 C T 0.403284 -9.3892e-06
10:83583349 T C 0.235631 1.5322e-05
10:83586813 A G 0.048743 2.1148e-05
10:83587097 C T 0.246572 -1.8266e-05
10:83593209 A G 0.153222 -2.5318e-05
10:83596463 T C 0.071230 -4.3910e-05
10:83598665 G C 0.237598 4.2434e-06
10:83598842 G A 0.157832 1.5099e-05
10:83598885 C T 0.095966 -3.5848e-05
10:83599719 T G 0.077669 3.0835e-05
10:83601464 C T 0.271205 1.1579e-05
10:83604000 G C 0.110774 -3.1159e-05
10:83606191 A G 0.170568 1.8992e-05
10:83608498 T C 0.029492 2.0206e-05
10:83608741 G T 0.204094 9.1554e-06
10:83609294 T C 0.023500 1.2802e-05
10:83609675 A G 0.040927 1.9252e-05
10:83614586 A G 0.062206 -3.5530e-05
10:83615529 G A 0.025528 1.1524e-05
10:83621219 G A 0.216717 3.0131e-05
10:83623715 G A 0.050362 -1.5950e-06
10:83625183 C T 0.087361 1.6202e-05
10:83626258 A G 0.230655 1.6472e-05
10:83627439 G A 0.079682 -2.0977e-05
10:83630289 C T 0.286197 4.5187e-05
10:83636582 G A 0.106265 -3.9364e-05
10:83637775 G C 0.247692 -3.5271e-06
10:83642069 A G 0.133342 3.0647e-05
10:83653738 C T 1.879038 -3.7384e-05
10:83681657 C T 0.513340 3.1821e-05
10:83688360 C G 0.328010 1.8954e-05
10:83689197 T C 0.058431 3.6853e-05
10:83690816 C T 0.033682 4.0062e-05
10:83691677 C G 0.062433 3.0779e-06
10:83697105 T C 0.043176 3.1164e-05
10:83697630 A G 0.449213 2.9023e-05
10:83701653 A G 1.952118 1.4348e-05
10:83709811 A G 0.035571 4.4814e-06
10:83710233 A G 0.092610 4.4091e-05
10:83712427 C A 0.175434 -1.2074e-05
10:83713118 A T 1.954841 1.1168e-05
10:83714499 T C 0.144465 -2.2947e-05
10:83729383 T C 0.028563 9.2401e-06
10:83737758 T C 0.124296 1.6589e-05
10:83748023 G A 0.078241 -3.3976e-05
10:83748949 A G 0.046899 4.2352e-05
10:83752818 T C 0.489987 -3.7865e-06
10:83757021 A G 0.169380 3.4092e-05
10:83763586 A G 0.107534 -2.3181e-06
10:83763627 G A 0.200280 -7.9388e-06
10:83764410 A G 0.291277 3.0905e-05
10:83769074 C G 0.050297 4.8301e-05
10:83770433 T C 0.095577 -3.1186e-05
10:83772575 A C 0.022416 1.7730e-05
10:83773282 G A 1.890535 -1.3844e-06
10:83774607 A G 0.038272 -1.6043e-06
10:83781938 A G 0.040076 -2.5695e-05
10:83790221 A G 0.380573 -1.2405e-05
10:83790341 G C 0.090977 1.8825e-05
10:83791498 C T 0.419685 -6.5092e-06
10:83798079 G A 0.185418 -1.0957e-05
10:83801263 A C 0.926596 4.7239e-06
10:83802818 G A 1.921386 -9.2107e-06
10:83815628 T G 0.488581 -1.0025e-05
10:83815980 T C 0.022890 2.4610e-05
10:83816361 C A 0.051761 1.6656e-05
10:83819125 G T 1.921824 -1.2464e-05
10:83819987 G A 1.891768 -1.2281e-05
10:83824262 C T 0.093441 -4.6536e-06
10:83824559 T C 1.060976 8.1477e-06
10:83828745 T C 1.630145 3.6495e-05
10:83837448 A C 0.023711 2.6532e-05
10:83844839 A G 0.154855 1.8917e-05
10:83847272 C A 0.430987 -1.9205e-05
10:83848513 T C 0.106249 8.3303e-06
10:83866214 C T 1.588572 4.1144e-06
10:83867184 C T 0.084155 1.1958e-06
10:83870863 G A 0.079055 4.8499e-06
10:83873157 T C 0.234673 1.4487e-05
10:83874383 C T 1.532767 6.2570e-05
10:83874532 A G 0.387120 3.9244e-05
10:83874919 C A 0.102896 -3.0985e-06
10:83875405 C A 0.156601 1.4505e-06
10:83875778 T C 0.037431 4.3256e-06
10:83875895 G A 0.028618 1.4948e-05
10:83876526 T C 0.264558 7.9201e-06
10:83878316 A G 0.070817 -1.8285e-05
10:83880654 T C 0.091042 1.7383e-05
10:83897372 C T 0.319763 3.5019e-05
10:83902846 G A 0.029112 -5.9316e-06
10:83916273 G A 0.089578 -6.3634e-06
10:83917680 G A 0.085790 2.4168e-05
10:83918209 A G 0.095810 -1.3377e-05
10:83920935 A G 1.585566 -3.0242e-05
10:83933250 G A 1.561469 -7.9557e-06
10:83944251 A G 0.323593 -2.1431e-05
10:83945607 A G 0.020338 -2.6698e-05
10:83945665 G A 0.141550 -6.5867e-06
10:83951341 A G 0.027752 -3.8380e-06
10:83951691 A G 1.481554 -1.9494e-06
10:83951877 G A 0.031997 6.8601e-06
10:83955261 G C 0.053644 2.8940e-05
10:83958312 G A 1.180224 6.1690e-06
10:83963196 G A 0.077578 1.7435e-05
10:83964978 G A 0.033796 -2.5909e-06
10:83969285 G A 1.199787 -2.9435e-05
10:83970416 T C 0.145131 9.5482e-06
10:83974087 C T 0.198070 2.3533e-05
10:83974586 A G 0.577166 3.4763e-06
10:83976584 A G 0.068607 -5.8669e-06
10:83979650 A G 0.092529 2.4060e-06
10:83979933 T G 0.155086 -1.4480e-05
10:83983083 T C 0.030634 -1.5640e-05
10:83984279 G A 0.162304 4.9527e-07
10:83985481 A G 0.086329 -2.3084e-05
10:83986300 C T 0.096842 1.4286e-05
10:83991403 G A 0.719340 -1.1529e-05
10:83996098 A G 0.112766 -2.4294e-05
10:83996867 G A 0.225082 -3.8126e-05
10:84006673 T C 0.034016 2.8287e-05
10:84006906 A G 0.050028 1.9899e-06
10:84007998 G T 0.071587 4.8039e-06
10:84008501 C T 0.026285 3.6757e-05
10:84009939 A G 0.315884 -1.8629e-06
10:84011446 A C 0.031225 -2.6587e-05
10:84022092 G T 0.049768 -3.7420e-05
10:84025329 T C 0.035756 -1.1992e-05
10:84026560 T C 0.063066 4.8898e-05
10:84030329 A C 0.206519 1.1729e-05
10:84043490 C T 0.103883 1.5977e-05
10:84049828 G A 0.048921 -1.6501e-05
10:84056017 A G 0.671087 -3.1797e-05
10:84062136 T C 0.052031 1.1787e-05
10:84065749 G A 0.077715 6.3476e-06
10:84069402 A G 0.682847 -3.3826e-05
10:84075164 G A 0.055958 6.9097e-07
10:84076551 T G 0.039901 -2.5510e-05
10:84091078 C T 0.265758 -2.7549e-05
10:84099660 T G 0.139885 -8.1444e-06
10:84111459 T C 0.176213 1.3870e-05
10:84115243 G A 0.032504 1.0010e-05
10:84125001 G A 0.144313 8.7122e-07
10:84157151 T C 0.057338 4.4379e-06
10:84163553 T C 0.092876 -5.4870e-05
10:84175074 A G 0.524175 -4.9512e-05
10:84175132 A G 0.034756 1.9798e-05
10:84186105 G A 0.237341 -3.9489e-06
10:84189540 T C 0.033747 1.9183e-05
10:84201799 A G 0.077413 -2.3415e-06
10:84218292 A G 0.027986 2.2797e-07
10:84222350 A G 0.172496 -1.9917e-05
10:84223349 A G 0.200180 -2.8823e-06
10:84243149 A C 0.092513 -1.3566e-05
10:84247203 T C 0.069227 -1.1196e-05
10:84254171 T C 0.026616 1.5020e-05
10:84267722 G T 0.202858 7.5469e-06
10:84269972 G A 0.029323 6.3067e-06
10:84287622 G A 0.557610 -2.4777e-05
10:84296245 A G 0.066273 -1.6235e-06
10:84308562 G A 1.944269 -2.3999e-05
10:84315056 C T 0.026512 3.1635e-05
10:84316258 A G 0.026574 3.2479e-05
10:84321914 A C 0.073460 1.0697e-05
10:84321994 C T 0.037966 -1.5213e-05
10:84325334 C A 0.039609 1.8759e-05
10:84325585 T G 0.103704 6.4657e-06
10:84327099 T C 0.047026 2.2316e-05
10:84332849 G A 0.048765 -1.6045e-05
10:84334334 A G 0.353457 7.6830e-06
10:84335517 G A 0.225647 -3.8272e-05
10:84335691 T C 0.445344 2.8712e-05
10:84345006 G A 0.040982 7.4270e-06
10:84348811 A G 0.053397 -1.1122e-05
10:84349874 A G 0.183042 1.5007e-05
10:84351856 C T 0.257037 2.1246e-05
10:84354941 C A 0.081006 1.0433e-05
10:84364803 A G 0.968240 5.4156e-06
10:84380906 T G 0.025655 -1.7760e-05
10:84383108 C T 0.228555 -4.6093e-05
10:84386093 A G 1.657020 -3.0010e-05
10:84386790 C T 0.028901 -2.7106e-05
10:84387506 T C 0.065955 7.4241e-07
10:84393444 A G 0.046126 -9.9953e-06
10:84395383 T C 1.040339 -8.4860e-06
10:84403376 T C 1.758141 -2.2003e-05
10:84420273 C T 0.127331 -3.1041e-05
10:84423731 T C 0.248773 -4.0740e-05
10:84423775 C T 0.028365 -6.7849e-06
10:84424802 G A 0.210489 1.3299e-05
10:84428612 T C 0.072353 -9.4106e-06
10:84428741 A G 0.058204 3.1617e-05
10:84431179 T C 1.052634 -2.5490e-05
10:84433391 T C 0.570399 -2.7576e-05
10:84433783 T C 0.171126 -2.2661e-05
10:84448463 A G 0.032273 1.9554e-05
10:84455199 G A 1.825835 2.0057e-05
10:84459674 G A 0.090776 -6.9822e-06
10:84461911 G A 0.442221 1.9105e-05
10:84468283 G A 0.061099 1.0299e-06
10:84477066 T C 1.561320 -1.1081e-05
10:84479555 G A 1.019358 -2.8217e-05
10:84479836 A G 0.120216 5.2256e-05
10:84493958 G A 1.246624 1.9379e-06
10:84501123 T C 1.949329 1.1312e-05
10:84501285 A C 0.040190 -1.5565e-05
10:84501786 G A 1.143871 4.6559e-06
10:84516321 T C 0.090909 -8.1084e-06
10:84519695 G A 1.628327 -9.4894e-06
10:84536186 G A 0.135221 7.5634e-06
10:84536611 T C 0.689423 5.4561e-05
10:84538448 G A 0.154339 -7.4103e-06
10:84547861 T G 0.873212 1.1713e-06
10:84571247 G A 0.302913 2.2824e-05
10:84601535 A G 0.293965 -3.3902e-05
10:84603412 T C 0.033740 -1.7140e-05
10:84606509 T C 0.146007 -2.7034e-06
10:84610051 G A 0.673986 -1.3255e-05
10:84621367 T C 0.040213 -5.9197e-06
10:84624447 C T 0.074008 6.1283e-06
10:84624476 T C 0.065004 1.6011e-05
10:84635639 G A 1.362835 3.3140e-06
10:84646857 G A 0.140405 -1.1943e-05
10:84655947 G A 0.468240 2.3767e-05
10:84661762 C T 0.119531 -9.6074e-06
10:84674420 G A 0.044539 3.2270e-06
10:84678397 G A 0.310544 2.2170e-05
10:84683199 T A 0.120836 -3.3243e-05
10:84685180 T C 0.954915 -1.9938e-05
10:84693415 T C 0.208424 4.5588e-05
10:84710682 A G 0.073622 -2.2674e-05
10:84718334 A G 0.072168 -8.5427e-06
10:84721426 G A 0.037314 2.4114e-06
10:84722759 C A 0.051732 1.4883e-05
10:84724247 C T 0.041443 -1.3802e-05
10:84724996 G A 0.330279 5.3593e-07
10:84739018 G A 0.505469 -1.4213e-05
10:84744926 A C 0.131505 1.6881e-05
10:84749512 G A 1.854886 2.1544e-05
10:84756798 A G 0.028777 1.2031e-05
10:84764495 T G 0.166835 -1.8189e-06
10:84799334 A G 1.079529 3.1414e-05
10:84802979 T C 0.031089 2.0547e-05
10:84834857 C T 0.567637 1.7046e-05
10:84837406 C T 0.072447 -7.6621e-06
10:84840318 C T 0.233820 6.2379e-06
10:84855515 T C 0.136536 -1.7280e-06
10:84863668 G A 0.468166 8.3079e-06
10:84867059 C T 0.124919 -1.8166e-05
10:84879876 G A 0.080010 9.3293e-06
10:84899187 G T 0.130018 1.4378e-05
10:84912875 T C 0.025658 3.5293e-06
10:84917966 T C 0.050369 -1.2456e-05
10:84920145 T C 0.265528 1.8000e-05
10:84937668 G A 0.941244 1.8234e-06
10:84939236 G A 0.612127 8.6047e-06
10:84939619 C T 0.061168 4.3322e-06
10:84940694 G A 0.040024 -1.7133e-06
10:84953212 A G 0.205789 3.9955e-06
10:84972392 A G 0.328779 8.0778e-06
10:84974074 C T 0.327406 -1.0966e-05
10:84988003 T C 0.277190 3.1409e-05
10:84989007 T C 0.417803 2.2225e-05
10:85005877 A G 0.032104 9.7663e-06
10:85015831 C T 0.122335 2.3614e-05
10:85017446 T C 0.045588 2.6092e-05
10:85018205 A G 0.094148 -7.4130e-06
10:85018567 C T 0.177358 -1.8636e-05
10:85024472 G C 0.043884 2.0704e-05
10:85030145 A G 0.220950 -5.2192e-07
10:85032854 C A 0.083139 7.2339e-07
10:85033515 A G 0.046584 -3.3805e-05
10:85037435 G A 0.031488 1.1955e-06
10:85038818 A G 0.051982 -3.7731e-05
10:85045162 G A 0.451478 4.6335e-06
10:85046125 C A 0.100111 -5.7636e-06
10:85047204 C T 0.096774 -9.9215e-06
10:85048108 C T 0.053439 -3.9926e-05
10:85050535 G T 0.175265 -2.7481e-05
10:85071882 C T 0.082684 1.3118e-05
10:85078485 A G 1.749341 1.6279e-05
10:85096989 C T 0.032225 5.3081e-06
10:85107535 G A 0.126003 1.3879e-05
10:85107864 A G 0.066640 -1.7677e-05
10:85108099 G A 0.048817 -2.7053e-05
10:85126515 C A 0.036191 -3.6844e-05
10:85129166 C T 1.192107 -1.3910e-05
10:85132088 G A 0.084479 3.9728e-05
10:85138481 G C 0.032841 3.0877e-06
10:85139142 G A 0.383377 1.2818e-05
10:85179354 G A 0.149438 -1.9259e-05
10:85182801 C T 0.028261 7.4359e-05
10:85191870 A G 0.095064 -7.9612e-06
10:85194725 G T 0.208655 -4.3731e-05
10:85195727 T C 0.073171 -3.4444e-05
10:85197300 C A 1.427118 6.5633e-05
10:85204215 T C 1.343324 4.4912e-05
10:85204391 T C 0.094681 2.7336e-05
10:85213342 A G 0.060499 7.0114e-05
10:85216005 C G 0.041599 7.3345e-05
10:85220421 C T 0.058879 -2.3041e-05
10:85221083 G A 1.387542 4.0471e-05
10:85222103 A C 0.056503 1.8455e-05
10:85234050 G A 1.445496 2.6404e-05
10:85236031 C T 0.159656 -4.0836e-05
10:85239180 T C 0.054043 -3.9850e-05
10:85239650 C T 0.044409 -3.6933e-05
10:85244601 G A 1.562391 2.9188e-05
10:85252795 A G 0.030108 -6.2389e-06
10:85259461 T C 0.118323 -4.4544e-07
10:85261249 T C 0.063430 3.4540e-05
10:85267577 A G 0.081756 9.4246e-06
10:85272399 A G 0.039174 -2.4169e-05
10:85272755 T C 0.029488 1.6330e-05
10:85282150 T C 0.054468 -3.4087e-06
10:85293596 T C 0.038541 4.4145e-06
10:85296789 T C 0.102052 -1.5446e-05
10:85299231 T C 1.208535 2.1506e-05
10:85300587 A G 1.272873 2.8543e-05
10:85313598 T G 0.048314 1.9939e-05
10:85315717 C T 1.121439 8.5457e-06
10:85317700 A C 0.117213 4.8101e-06
10:85317970 C T 0.220878 -5.6933e-05
10:85341563 A C 0.138207 -3.5237e-05
10:85345445 T G 0.021546 2.6421e-05
10:85359998 A G 1.858378 8.4501e-05
10:85362881 G C 0.022620 -2.6258e-05
10:85366604 A G 0.048243 -7.9099e-05
10:85379752 A G 0.138363 2.7289e-06
10:85382209 T C 0.067997 2.0871e-06
10:85382363 G A 0.059752 1.2271e-05
10:85386540 G A 0.300336 3.3119e-05
10:85392941 C G 0.151450 -2.7601e-05
10:85400951 C T 1.363279 2.6459e-05
10:85404314 T G 0.102938 3.7547e-05
10:85409366 T C 0.111423 -4.7780e-06
10:85410180 T C 0.099335 7.8296e-06
10:85410385 A G 0.319750 -4.2692e-05
10:85422714 C T 0.187050 2.3907e-05
10:85422854 T G 1.322031 2.3838e-05
10:85423723 T C 0.021559 3.1724e-05
10:85423938 G T 1.371533 1.3051e-05
10:85424493 C T 0.221362 4.9726e-05
10:85425929 C T 1.616522 -1.1465e-05
10:85426362 T C 0.034883 1.5782e-05
10:85431033 G A 0.035714 -6.0387e-06
10:85432838 C T 0.060580 3.7448e-06
10:85433432 T C 0.453143 -1.2094e-05
10:85443213 T C 0.260075 4.7116e-06
10:85445901 A G 1.797607 2.6466e-05
10:85447654 A C 0.223891 3.1103e-06
10:85451619 T C 1.956084 1.4063e-05
10:85453008 C A 1.893070 1.4487e-05
10:85454356 G A 0.247949 -3.0642e-06
10:85456342 T G 0.334567 -2.9393e-06
10:85458156 A G 0.026252 -4.6235e-06
10:85458234 G A 0.420958 -4.9659e-05
10:85462796 T C 0.553628 -1.7609e-05
10:85463434 C A 0.124341 3.2223e-05
10:85463533 C T 0.287876 -4.8223e-06
10:85464038 T G 0.151544 -1.2199e-05
10:85465103 A G 0.147636 2.7211e-05
10:85467603 C T 0.051342 1.2756e-06
10:85471106 C T 0.204373 -1.8224e-05
10:85471263 C T 0.498367 -5.5124e-06
10:85472789 G A 0.069016 -2.3566e-06
10:85485473 T G 0.345086 -3.5669e-06
10:85486757 G A 0.030959 7.4366e-06
10:85497198 C T 1.501418 -2.2439e-05
10:85511673 A G 0.185561 -1.7863e-05
10:85520102 T C 0.096294 1.1909e-05
10:85531497 G A 0.041488 9.8186e-06
10:85531912 T C 0.042939 -3.7708e-05
10:85533752 A G 1.380593 -1.9436e-05
10:85534705 A C 0.285607 1.1509e-05
10:85534857 G A 0.082551 -3.0281e-05
10:85539545 T C 0.125779 -2.4630e-06
10:85540624 A C 0.032825 1.0115e-05
10:85564682 G A 0.100520 -3.7743e-06
10:85565246 A G 0.198904 1.0197e-05
10:85566445 G C 0.245907 -1.9614e-05
10:85566843 C T 0.272718 -1.0582e-06
10:85573022 T C 0.624098 -1.8378e-05
10:85573346 G C 0.243651 9.4830e-06
10:85576560 G A 0.527953 -1.3718e-05
10:85578780 A G 0.204815 1.3139e-05
10:85580116 T C 0.037606 -5.8390e-06
10:85582492 T C 0.072113 1.9412e-05
10:85584187 A G 0.151846 1.9169e-06
10:85586053 C T 0.467821 -5.3496e-06
10:85603024 C T 0.072551 2.3327e-05
10:85610451 G A 0.245307 -4.4600e-06
10:85614529 G A 0.423428 -1.0555e-05
10:85617931 G A 0.320382 -1.1046e-05
10:85623426 T C 1.617862 2.0552e-05
10:85625849 T G 0.072830 7.5190e-06
10:85626460 C T 0.087744 -1.2201e-05
10:85626561 T G 0.853961 3.7767e-05
10:85628432 C T 0.029871 -2.9088e-05
10:85630450 A G 0.045156 1.2559e-05
10:85633078 G A 0.399344 1.3771e-05
10:85634184 T C 1.324807 4.2166e-05
10:85639992 C T 0.065848 -2.0780e-05
10:85642482 T C 0.506550 -2.2947e-05
10:85646347 T C 0.079244 5.5713e-06
10:85650171 G T 0.638045 -6.7299e-06
10:85652778 A C 0.388181 2.6523e-05
10:85666169 C T 0.145572 -2.2699e-05
10:85667122 C T 1.193821 -1.3083e-05
10:85668641 G A 0.042637 5.6035e-06
10:85671345 A G 0.148386 4.2204e-05
10:85675348 T C 0.860160 -1.8271e-05
10:85677231 A G 0.088514 2.0101e-06
10:85682264 A G 0.031773 -3.4167e-05
10:85684756 G C 1.617707 2.8212e-05
10:85687286 C T 0.118895 -6.0533e-06
10:85697908 G A 0.051021 1.5586e-05
10:85702683 C T 0.438975 7.2251e-05
10:85702936 T C 0.347453 -2.0368e-05
10:85705743 C T 0.299203 5.5621e-05
10:85710935 A G 0.039417 8.2476e-06
10:85712197 C T 0.111540 8.0521e-06
10:85713065 A G 0.148701 2.7674e-05
10:85715936 G A 1.106632 4.1731e-05
10:85718438 T C 0.099968 -4.3754e-05
10:85719541 T C 0.062336 -3.0284e-05
10:85724214 A G 0.185200 5.1888e-06
10:85724777 G A 0.124179 9.0809e-06
10:85729382 A G 0.666225 1.8660e-05
10:85730882 T C 0.045961 3.2393e-05
10:85739749 G A 0.094934 -1.1716e-05
10:85740524 A G 0.450725 -8.7596e-06
10:85741477 A G 0.381865 2.4665e-05
10:85746145 C G 0.088695 1.6331e-06
10:85746689 G T 0.041449 -8.6505e-06
10:85756204 A G 0.025522 1.6845e-05
10:85759155 T C 0.521293 -1.2183e-05
10:85760031 T C 0.049178 -3.0930e-05
10:85761914 C A 1.583083 2.8946e-06
10:85770248 A G 0.076799 -5.7391e-05
10:85777439 C T 0.097547 -1.7089e-05
10:85779803 A G 0.078880 7.3587e-06
10:85786443 T C 0.146867 1.9783e-05
10:85791400 C T 0.096453 6.3275e-06
10:85791772 T C 0.051609 -3.7818e-07
10:85794340 C T 0.075686 9.5259e-06
10:85796390 C T 0.027093 1.1427e-05
10:85797062 C A 0.083888 -7.7298e-05
10:85808812 T C 0.024665 -2.8200e-05
10:85817145 A G 0.416894 7.9262e-06
10:85822276 A G 0.288434 2.2078e-05
10:85823761 C T 1.439537 2.5315e-05
10:85829046 A G 0.164868 6.6549e-06
10:85838758 T C 0.688281 2.9988e-05
10:85844634 C T 0.076881 2.2598e-05
10:85845488 T C 1.099634 -1.9606e-05
10:85857899 T C 0.048334 -1.8212e-05
10:85866838 T G 0.704003 -1.6961e-06
10:85876968 A G 0.098004 -1.4123e-05
10:85887054 G A 0.303426 -5.5834e-06
10:85889515 T C 0.092860 1.1617e-05
10:85891546 A C 0.720622 1.5976e-05
10:85892457 G A 0.182445 -3.7524e-06
10:85900047 T G 0.355713 -4.3202e-06
10:85902110 G A 0.069717 2.5054e-05
10:85907180 T C 0.070999 4.9075e-06
10:85910311 G C 0.111092 -4.1786e-05
10:85917764 G T 0.041206 -2.2130e-05
10:85920085 T C 0.549145 1.5847e-06
10:85925967 A G 0.157802 -3.9157e-06
10:85932247 A G 0.273646 -5.1000e-06
10:85936160 C T 0.544263 2.1236e-05
10:85938991 T C 0.057409 3.8604e-05
10:85945289 G C 0.693354 3.3834e-05
10:85950890 T G 0.169322 -5.1065e-06
10:85952829 A G 0.277482 8.5254e-06
10:85956268 A C 0.085726 5.1990e-06
10:85960296 T C 0.919276 2.8805e-05
10:85960572 A G 0.117950 1.0244e-05
10:85960774 A G 0.025113 -1.3592e-05
10:85963752 A G 0.024081 9.1141e-06
10:85964130 T C 0.364344 7.3804e-06
10:85964637 T C 0.092461 2.3032e-05
10:85966830 T C 1.849218 2.5275e-05
10:85974231 T C 0.086462 -8.8455e-06
10:85981161 A G 0.033805 -2.9482e-05
10:85984323 A G 0.474050 9.9830e-06
10:85984444 G T 0.052728 -4.6296e-06
10:85990982 T G 0.081899 1.6189e-06
10:85991784 C T 0.114756 1.1887e-05
10:85992390 T G 0.072129 3.2911e-05
10:85993442 T C 0.131388 1.0025e-05
10:85993836 G A 1.953348 3.3624e-05
10:85994380 A G 0.750941 1.5928e-05
10:85996673 A G 0.096816 3.5633e-06
10:85997105 T G 0.132887 -3.5806e-06
10:86002950 A G 0.130716 3.4065e-08
10:86005238 A G 0.171931 -1.8908e-05
10:86011041 G A 0.031575 -1.1675e-05
10:86014873 G A 0.276045 4.4609e-05
10:86015425 A C 0.355389 4.7354e-05
10:86017740 T C 0.080873 -1.3091e-05
10:86023002 T C 0.276489 9.5047e-06
10:86024175 T C 0.182039 -1.1875e-05
10:86032647 G A 0.039508 -2.3467e-05
10:86059232 A G 0.294747 6.7552e-05
10:86062788 C T 0.025194 -6.0391e-05
10:86073659 C G 1.567036 1.2660e-05
10:86111627 A G 1.701098 7.1327e-06
10:86130899 T C 0.024068 -5.0486e-05
10:86131671 G A 0.021023 5.2122e-06
10:86134193 G A 0.058551 6.8690e-06
10:86147991 A T 0.101354 -3.0769e-05
10:86159273 C T 0.072593 6.9786e-05
10:86159364 T C 0.030501 1.4650e-06
10:86184364 T C 0.046600 -4.1072e-07
10:86199507 G A 0.234800 3.4076e-06
10:86206701 G A 0.754768 6.8343e-05
10:86221826 C T 0.049476 -4.0312e-05
10:86222233 A G 0.258267 4.7836e-05
10:86227563 A G 0.194587 2.9881e-05
10:86229890 G A 0.180270 8.0840e-06
10:86259580 G T 0.075401 -6.9633e-05
10:86270394 A G 1.332288 2.6631e-06
10:86273249 C T 0.409208 3.5762e-05
10:86274871 T C 1.700225 8.6102e-06
10:86281577 C T 0.866960 2.9702e-05
10:86283621 G T 0.107722 -3.3364e-05
10:86308588 A G 0.508381 -1.6736e-05
10:86327165 G A 0.871189 2.9833e-05
10:86332480 C T 0.698226 1.6946e-06
10:86342328 T C 0.115499 -1.6091e-05
10:86347532 A G 0.131459 -3.0681e-05
10:86351634 A G 1.769254 3.1797e-06
10:86355239 G A 0.325462 -1.4332e-05
10:86357723 G A 0.238182 2.3155e-05
10:86359277 C T 1.085839 3.2068e-05
10:86366659 A G 0.077462 -1.8374e-05
10:86368463 A G 0.029579 -8.3611e-06
10:86376708 C T 0.070593 3.9701e-06
10:86385323 T C 0.267514 -7.9567e-06
10:86416616 T G 0.067056 9.3068e-06
10:86419744 T C 0.031442 -2.0751e-05
10:86422841 A G 0.348271 3.0366e-05
10:86423210 C T 0.269790 -2.0562e-05
10:86424001 C T 1.966811 4.2004e-05
10:86427820 G A 0.161178 2.6485e-06
10:86436363 G A 0.557714 9.7559e-06
10:86438663 C T 0.232486 -9.7560e-06
10:86439050 T C 0.109952 1.0983e-05
10:86441262 A C 0.168650 2.3946e-05
10:86449743 T C 0.043234 7.5396e-06
10:86453639 T C 0.080318 -2.1432e-05
10:86457358 A T 0.057032 1.9043e-05
10:86469912 A G 0.031046 2.2776e-05
10:86470026 G A 0.544247 1.3217e-05
10:86471150 A G 0.689008 1.1447e-05
10:86472882 A G 0.023535 1.0217e-05
10:86472934 A G 0.092461 3.7122e-05
10:86476349 A G 0.129184 2.2909e-05
10:86484276 A G 0.243301 -1.6370e-05
10:86505806 C A 0.205597 1.3008e-05
10:86511286 A G 0.079711 3.5864e-06
10:86513831 C T 0.190491 1.3004e-05
10:86515366 A G 0.036811 3.7040e-06
10:86516418 G A 0.056757 1.2691e-05
10:86529779 T C 0.194074 -4.5589e-05
10:86529952 C T 1.192250 4.2727e-05
10:86543532 T G 0.089244 4.7298e-05
10:86560394 G A 1.012019 3.4690e-05
10:86576640 A G 0.046435 3.2177e-06
10:86578101 G A 0.116548 -2.7566e-05
10:86583134 G A 0.063819 -9.6614e-06
10:86588736 T C 0.037015 -1.3943e-05
10:86598574 G A 1.283451 1.0875e-05
10:86602100 G A 0.089108 -2.5360e-05
10:86606201 A G 0.085222 1.9593e-05
10:86606324 T C 0.984874 -3.8403e-05
10:86606325 G A 0.250282 -1.6406e-05
10:86620129 G T 0.024269 -1.8612e-06
10:86625926 A G 0.133689 -5.9937e-05
10:86636792 T C 0.050580 -3.6403e-07
10:86646491 T C 1.874659 -2.5600e-05
10:86650958 G A 1.052800 7.1971e-06
10:86651122 A G 0.031426 -9.1200e-06
10:86663378 T G 0.032059 3.6350e-05
10:86665951 A G 0.162817 -4.1060e-05
10:86677528 C T 0.097258 4.9225e-05
10:86682395 T C 0.138152 1.1204e-05
10:86698435 G T 0.811229 -1.3169e-05
10:86706986 C G 0.106700 -2.9883e-05
10:86707942 A T 0.039356 -1.5289e-05
10:86713415 T C 0.048817 -1.9727e-06
10:86714738 T C 0.135971 -6.6990e-06
10:86715449 T C 0.079932 -4.8459e-06
10:86719841 A C 0.051674 -5.2200e-06
10:86741196 G A 0.413609 4.8167e-05
10:86748811 A G 0.114610 3.4580e-05
10:86748950 G A 0.029917 4.1994e-05
10:86752010 C G 0.031994 -1.2333e-05
10:86770293 A G 0.022399 9.6567e-06
10:86774683 A G 1.156790 2.0692e-05
10:86788216 C T 0.031783 3.4069e-05
10:86796264 A G 0.181769 -4.5452e-06
10:86799865 T C 0.347683 1.4143e-05
10:86801676 T C 0.071755 -9.9532e-07
10:86828118 T G 0.069639 -4.1754e-05
10:86828226 C A 1.264470 1.2741e-06
10:86841554 A G 0.033640 4.7183e-05
10:86852648 A C 0.648136 -4.5777e-05
10:86865706 T C 0.032617 2.2133e-05
10:86870992 T C 0.356908 7.3500e-06
10:86883087 C T 1.012503 -3.4855e-05
10:86883369 T G 0.023630 5.7241e-05
10:86892634 G T 0.200410 8.1926e-06
10:86892900 T C 0.586284 -3.7532e-05
10:86893742 A G 0.943055 -2.5450e-05
10:86893823 T C 0.021562 1.4841e-05
10:86898684 A G 0.069944 -1.0177e-05
10:86921129 G A 0.283627 -2.5918e-05
10:86930534 T C 0.353964 1.0946e-05
10:86952862 A C 0.713991 -1.4777e-05
10:86953327 G A 0.031660 8.5056e-05
10:86961351 A G 0.043705 7.2625e-06
10:86966732 T C 0.701098 -6.6548e-05
10:86973496 A C 0.790190 2.3149e-05
10:86983113 A G 0.207778 -1.0467e-05
10:86983258 T C 0.095145 3.0701e-05
10:86989410 C G 0.038528 8.6692e-07
10:86992406 C T 0.032306 -7.8205e-05
10:86998764 C G 0.029358 -1.1539e-05
10:87006371 A G 0.108505 4.3857e-05
10:87015917 A C 0.547243 -1.7830e-05
10:87021916 T G 0.048950 -1.9380e-05
10:87023216 G A 1.912048 4.7622e-05
10:87042577 T G 0.045098 6.6073e-05
10:87079419 G A 0.124289 -3.0482e-05
10:87081301 C T 0.038882 6.3881e-07
10:87081993 A G 0.609313 -5.0720e-06
10:87107243 C T 0.086011 4.3709e-05
10:87108653 G A 0.392725 -1.8623e-05
10:87113955 A G 0.038122 1.1823e-05
10:87122568 G A 0.121501 5.6767e-05
10:87125225 G T 0.046016 -2.4498e-06
10:87132373 G C 0.836323 1.4612e-05
10:87132938 C G 0.981950 2.5466e-06
10:87136787 A G 0.094340 9.6567e-06
10:87150016 A G 0.650314 3.0390e-05
10:87150327 A G 0.093171 -1.6774e-05
10:87160670 C A 0.948128 1.0906e-05
10:87172617 A G 0.052414 2.1240e-05
10:87173212 T C 0.023094 3.2468e-05
10:87174541 G A 0.043760 -1.6453e-05
10:87184016 C T 1.878781 2.1141e-05
10:87186681 T C 1.629528 -5.5825e-06
10:87209524 T C 1.254973 1.6142e-05
10:87212430 A C 0.054397 2.1942e-05
10:87220723 T C 1.702387 1.0159e-05
10:87232792 G A 0.073275 3.4885e-07
10:87236368 C T 0.079130 -1.4340e-05
10:87251998 A G 0.108764 -2.1908e-05
10:87269656 A G 0.182208 1.7745e-05
10:87282075 C T 0.053283 -1.9616e-05
10:87285907 A C 1.054241 -5.8173e-06
10:87286293 A G 0.079740 2.8622e-05
10:87286302 A G 0.061518 -5.5056e-06
10:87286454 A G 0.080915 -4.3460e-06
10:87287808 T C 0.275749 -2.1117e-06
10:87288497 T C 0.678309 -1.9164e-06
10:87290114 G A 1.778365 2.0434e-05
10:87291191 A G 0.093606 5.3320e-06
10:87293249 A G 0.040858 -8.2087e-06
10:87293891 A G 0.243534 -1.0531e-05
10:87296300 T C 0.329997 -1.1945e-05
10:87298004 A G 0.413077 7.2041e-06
10:87300091 T C 1.751587 -4.6218e-06
10:87302021 T C 1.907867 4.9491e-06
10:87302288 C G 0.193185 7.3835e-06
10:87305564 C G 1.085404 7.2245e-06
10:87311207 T C 0.073164 1.8299e-05
10:87315832 A G 0.287551 -7.5854e-06
10:87316933 A G 0.022656 1.6186e-05
10:87320674 C T 1.341493 -2.0476e-05
10:87320816 A G 1.014746 -8.2545e-06
10:87332666 T C 0.054413 4.2108e-05
10:87344549 C A 0.057243 6.7708e-05
10:87354682 T G 0.115879 9.7244e-06
10:87357053 T C 0.108342 -2.6258e-06
10:87360536 A G 0.052836 -3.5404e-06
10:87367063 C T 0.114776 -7.3926e-06
10:87367366 C A 1.689368 3.8184e-06
10:87367922 C T 0.188654 1.1849e-05
10:87369264 C A 0.193461 1.2309e-05
10:87369603 A G 0.665456 2.2158e-05
10:87380755 T C 0.027427 2.1100e-05
10:87381686 A C 0.054734 2.0757e-05
10:87384091 G A 0.101127 3.1711e-06
10:87384933 A G 0.039184 1.5852e-05
10:87387404 T C 0.278495 -2.0944e-05
10:87395919 T C 0.036532 -7.6827e-06
10:87416318 T C 0.098043 3.8413e-06
10:87439344 A G 0.067796 1.2535e-05
10:87443120 G T 1.155352 3.8866e-05
10:87448604 T G 0.065413 2.4533e-05
10:87451719 C T 0.067539 -1.6195e-05
10:87460315 T G 0.128918 1.8542e-06
10:87461067 T C 1.004557 2.6253e-05
10:87463574 A C 0.291735 7.7392e-06
10:87484382 T C 0.040732 1.2212e-05
10:87489317 C T 0.040596 1.3522e-05
10:87495185 G A 0.021458 5.1834e-07
10:87496971 T C 0.131365 -2.9092e-05
10:87507764 A G 0.041082 1.5193e-05
10:87510269 G A 0.070568 4.4402e-06
10:87513389 A G 0.942422 -1.9285e-05
10:87516627 G A 0.046876 4.1600e-05
10:87523031 T C 0.032965 7.5808e-06
10:87524422 A C 0.132063 3.7312e-06
10:87526796 A G 0.058227 9.7693e-06
10:87537345 G C 0.199729 -2.6373e-05
10:87541786 T C 0.086612 2.7980e-05
10:87543910 A G 1.365282 -1.3845e-05
10:87558402 G C 0.041459 4.7840e-06
10:87573941 G A 0.494794 1.1963e-05
10:87614019 G C 0.048269 2.0450e-05
10:87616484 G A 0.048285 3.0358e-06
10:87621990 G A 0.071544 4.1388e-05
10:87626429 G T 0.064105 1.4568e-07
10:87629455 G A 0.145397 2.4119e-06
10:87634169 C T 0.174103 1.1070e-06
10:87642849 C T 0.848488 1.2745e-05
10:87643127 A G 0.076222 -7.3255e-06
10:87650413 T C 0.087994 6.7408e-06
10:87654202 G A 0.145075 4.6107e-06
10:87657173 T C 0.057428 -3.1445e-06
10:87660149 C T 0.043978 -2.4752e-05
10:87662864 C A 0.590549 -1.3468e-05
10:87663687 A G 0.119761 1.5810e-05
10:87673238 G A 0.024113 4.4084e-06
10:87674655 C T 1.750204 2.6093e-06
10:87675994 A G 0.072353 -7.0143e-05
10:87677536 C A 0.073898 2.8672e-05
10:87678432 G C 1.172447 -1.8227e-05
10:87683754 A G 0.086586 4.1472e-06
10:87685741 G A 1.068211 -2.0001e-05
10:87691875 T C 0.053258 -2.5816e-06
10:87698378 G C 0.024782 -5.2241e-06
10:87699206 A G 0.035805 2.7068e-05
10:87699990 A G 0.055598 -8.5423e-06
10:87700045 G C 0.042803 -1.5949e-05
10:87701735 A G 0.422600 3.4230e-06
10:87702616 T C 1.145023 2.2614e-05
10:87710374 C T 1.976137 1.5378e-05
10:87713839 A T 0.150334 -6.6536e-06
10:87717359 T C 0.211939 -5.6631e-06
10:87720085 A G 0.368054 2.6151e-05
10:87738334 A G 1.962998 1.7306e-05
10:87742170 T G 0.841068 -2.1589e-05
10:87751452 C A 0.162619 6.1487e-06
10:87755576 C T 0.190254 4.7631e-06
10:87755690 C T 0.215305 3.3606e-05
10:87762136 A G 0.222907 8.6065e-06
10:87781251 A C 0.836836 -6.0727e-06
10:87782983 T C 0.028466 5.9529e-08
10:87790138 G A 1.560479 3.1397e-05
10:87793944 T C 0.086933 5.5182e-05
10:87799704 G C 0.094324 2.4242e-06
10:87806564 C A 0.231087 9.0938e-06
10:87813843 A C 0.125695 1.1519e-06
10:87814244 A C 0.023844 1.3727e-05
10:87819622 C T 0.040647 5.1457e-06
10:87820350 A G 0.029790 -2.6560e-05
10:87820706 A G 1.740639 1.5944e-05
10:87821270 T C 0.064647 -2.7035e-06
10:87824518 C T 0.052871 1.5889e-05
10:87828208 G A 0.118693 1.0635e-06
10:87832759 C T 0.773834 -2.8017e-05
10:87838333 C T 0.046039 1.1134e-05
10:87840471 T C 0.151398 5.1609e-05
10:87841187 A G 0.140492 4.0147e-05
10:87842723 A G 0.052086 -1.9819e-05
10:87842772 A G 0.341373 8.0954e-06
10:87843290 A G 1.414823 -2.7247e-08
10:87844054 C T 0.115016 1.5995e-05
10:87845394 A G 0.035954 1.1839e-05
10:87845783 T C 0.106148 -1.2487e-05
10:87848160 C T 0.148234 2.2103e-05
10:87848346 C A 0.888363 2.7056e-05
10:87848584 G T 0.505791 3.1558e-05
10:87850913 G C 0.025840 2.2995e-05
10:87858179 A G 0.042192 2.1699e-05
10:87865206 C A 0.033315 9.9575e-07
10:87869651 T C 1.300466 9.5470e-06
10:87870465 C T 0.069685 -1.1920e-05
10:87870573 G A 1.785143 1.1327e-05
10:87872802 T C 0.118723 1.1157e-05
10:87873589 A G 0.088108 4.8943e-06
10:87879204 A G 0.058766 1.2610e-05
10:87884178 T C 0.035951 -1.5752e-05
10:87886436 T C 0.031283 3.6651e-06
10:87887668 C G 0.123302 -2.6363e-05
10:87889965 T C 0.158477 7.3423e-05
10:87896157 A G 0.268027 -2.7796e-05
10:87897627 A G 0.054777 1.4686e-05
10:87898003 T C 0.509880 -1.8077e-05
10:87903857 A G 0.073025 4.9285e-05
10:87916355 G A 0.142320 -2.3332e-05
10:87922146 T C 0.218360 -1.3982e-05
10:87927274 T G 0.065881 1.8144e-05
10:87931682 A C 0.043507 -1.3537e-06
10:87938800 A G 0.080146 2.9423e-05
10:87941306 T C 0.068578 -1.3284e-05
10:87946673 C G 0.288901 -9.9590e-06
10:87960347 G A 0.991713 2.4800e-05
10:87970222 C T 1.588773 5.1360e-05
10:87975766 A G 0.478561 4.3244e-06
10:87976544 T G 0.150408 -3.7258e-05
10:87977714 T C 0.040784 -9.0498e-06
10:87978214 A G 0.129307 -1.9365e-05
10:87984767 A C 0.776067 6.4099e-05
10:87986939 A G 0.036639 4.9331e-06
10:87990271 T G 0.769845 5.0749e-05
10:87990995 T C 0.053141 7.0326e-06
10:87991444 G C 0.172496 3.7994e-06
10:87992727 C T 0.345814 -1.5104e-05
10:87996451 A G 1.756735 2.5632e-05
10:87999253 A G 0.149314 -1.0417e-05
10:88001135 A G 0.116535 1.6254e-05
10:88001714 A C 1.362387 4.0602e-07
10:88007669 C A 0.033088 -1.5440e-05
10:88010045 C T 0.185100 -9.7131e-06
10:88015174 A G 1.667478 -6.0542e-06
10:88017150 G T 0.075793 2.7096e-07
10:88017516 G A 1.743846 -4.6609e-06
10:88022780 T C 0.046081 2.6817e-05
10:88031161 A G 0.099248 1.2746e-05
10:88045116 C T 1.974020 -5.4416e-06
10:88049123 G A 1.805218 2.2210e-05
10:88049778 G A 1.863023 -5.0330e-06
10:88063619 G A 0.184142 9.9135e-06
10:88066536 C A 1.878707 5.3141e-05
10:88066744 C A 0.031754 -2.4863e-06
10:88067925 C T 0.366499 4.9807e-06
10:88072702 A G 0.130018 3.9956e-05
10:88080316 T G 0.332249 1.1178e-05
10:88081438 T C 0.108011 2.1169e-06
10:88085327 T C 1.746235 3.3100e-05
10:88095081 T C 0.047856 4.4466e-06
10:88101483 T C 0.144663 5.5181e-06
10:88105694 G A 0.084369 4.1371e-06
10:88117318 A C 0.910444 2.1054e-06
10:88117705 T C 0.083262 -8.0817e-06
10:88121309 C T 0.135792 1.6447e-05
10:88121978 A G 0.692348 -1.0923e-05
10:88126072 A G 0.306510 1.0946e-05
10:88129671 A G 0.593279 -1.0638e-05
10:88134257 T G 0.858144 3.0663e-05
10:88138035 T G 0.082837 3.6060e-05
10:88144889 A G 0.029754 1.3348e-05
10:88145939 T G 0.534925 -2.4667e-05
10:88150139 T C 0.222057 5.5865e-06
10:88162238 G A 1.768352 2.3288e-05
10:88163012 A G 0.153609 1.6852e-05
10:88166977 A C 0.146247 -2.4710e-05
10:88169084 G A 0.100488 1.7985e-06
10:88181002 A G 0.638873 -2.2459e-05
10:88193911 T C 1.771426 3.5974e-05
10:88196293 G C 0.026824 -3.7264e-05
10:88202902 A C 0.083418 -4.0124e-06
10:88210344 A G 0.048642 -1.2799e-05
10:88233827 A G 0.073333 5.0302e-05
10:88234718 T C 0.092672 -6.3712e-06
10:88242825 A G 1.851494 -9.9196e-06
10:88251730 T C 0.038924 -1.1691e-05
10:88252310 C T 0.189644 2.3775e-05
10:88264015 A G 1.505210 -4.5645e-06
10:88269178 T C 0.027590 3.3542e-05
10:88271979 T C 0.034068 7.5000e-05
10:88276565 A G 0.025993 4.2615e-05
10:88277104 T C 1.928715 4.8900e-06
10:88284689 A G 0.046772 -1.9605e-05
10:88294778 C T 0.077228 2.3038e-05
10:88306141 A G 1.930883 7.3455e-06
10:88307898 A G 0.097294 2.2690e-05
10:88337100 C T 0.357096 -2.5485e-05
10:88340471 A C 0.632758 -3.6396e-05
10:88344230 A C 0.272549 -1.5198e-07
10:88349538 C T 1.423139 -3.9557e-05
10:88363342 T C 0.124020 3.2885e-05
10:88373843 G A 0.275434 5.0553e-05
10:88373875 G A 1.269605 -2.8826e-05
10:88374693 G T 0.026070 3.3516e-05
10:88385485 C T 0.051089 -1.8653e-05
10:88390403 G C 0.066432 2.2187e-05
10:88396393 C T 0.051664 8.9055e-06
10:88400238 A G 0.637763 -2.9461e-05
10:88414297 C T 0.114990 2.4497e-05
10:88414569 T C 0.272698 -2.2331e-05
10:88416963 A G 0.035253 -1.2188e-05
10:88426230 A G 0.024642 7.5006e-06
10:88433684 G A 1.357385 -2.0335e-05
10:88435818 T C 0.715312 -4.7426e-07
10:88440162 A G 0.067666 -3.7272e-06
10:88441709 G A 1.084976 6.9262e-06
10:88442440 A G 0.201462 2.2459e-05
10:88443575 T C 0.229029 2.2868e-05
10:88444633 G A 0.089789 -9.3248e-06
10:88444924 A G 1.481236 -2.4074e-05
10:88445071 C G 0.112140 3.0754e-05
10:88450870 T C 0.075339 -8.8070e-07
10:88453874 T C 1.926836 -2.2196e-05
10:88454239 T C 0.059944 -2.2107e-05
10:88455879 A G 1.250600 -1.4221e-05
10:88458280 G A 0.049369 3.9610e-05
10:88458404 A G 0.065377 -1.3292e-05
10:88466837 T G 0.149980 -3.2069e-06
10:88473679 G T 0.064904 6.3017e-06
10:88478802 G A 0.074216 -1.0171e-05
10:88480916 G A 0.080042 2.5049e-05
10:88481754 A G 0.326653 6.3251e-05
10:88483527 A G 0.055338 -3.9723e-05
10:88486374 G A 0.153563 2.0018e-05
10:88494531 A G 0.081785 -1.1234e-05
10:88503041 A G 0.492070 5.9265e-05
10:88504530 A G 0.073927 7.5465e-06
10:88507871 A G 0.024717 7.5053e-06
10:88508480 G A 0.553855 4.3995e-05
10:88509897 A G 0.084570 -2.5318e-06
10:88512918 T C 0.364526 3.5232e-05
10:88521285 G T 0.026940 1.1802e-06
10:88523137 T C 0.593405 4.2455e-05
10:88530335 A G 0.030374 -9.0027e-08
10:88536910 G A 0.089991 1.1548e-05
10:88560086 T C 0.038525 -1.5216e-05
10:88601610 A G 0.037346 2.0227e-05
10:88608397 A G 0.035986 -3.5300e-05
10:88611543 A G 0.143534 1.0080e-05
10:88618047 A G 0.496095 1.6134e-05
10:88626977 G A 0.167046 1.7101e-05
10:88639150 T G 0.026304 8.7434e-06
10:88639889 A G 0.079494 1.1348e-05
10:88648670 T C 0.260250 -4.7582e-06
10:88652796 T C 0.105054 -1.3943e-05
10:88656451 C T 0.063157 4.2405e-06
10:88660996 G A 0.148425 1.4735e-05
10:88662088 T C 0.042614 1.3174e-05
10:88665316 T C 0.029397 1.2515e-05
10:88682555 T G 0.602166 -1.7885e-05
10:88687893 T C 1.898428 -1.6376e-05
10:88690650 C T 0.154138 -5.6692e-05
10:88692642 T C 0.049914 -3.4551e-06
10:88694137 A G 0.050742 -7.8632e-05
10:88696381 G A 0.807156 -8.4816e-06
10:88696622 G C 0.152430 -1.1108e-05
10:88700892 T G 0.161752 3.1279e-05
10:88702350 C G 1.927599 1.4316e-05
10:88704606 T C 0.098673 7.2754e-06
10:88708237 G A 0.792244 -1.9611e-05
10:88708370 A G 1.934730 -8.6910e-07
10:88723363 C T 0.058986 -2.6364e-05
10:88732030 T C 1.089854 2.5085e-05
10:88739067 C T 0.315079 -4.7767e-05
10:88739107 T C 0.097021 2.6822e-05
10:88739198 T C 0.090448 4.7062e-06
10:88745082 C T 0.181247 1.4119e-05
10:88757435 T C 0.642021 -7.5611e-06
10:88768657 T C 1.348511 2.0236e-05
10:88769303 G C 0.076949 -3.0422e-05
10:88775744 C T 0.942023 4.8144e-05
10:88786593 C T 0.453792 -4.0874e-06
10:88799072 C T 0.456856 -2.0634e-05
10:88815974 T A 0.034734 -2.9796e-05
10:88836598 C G 0.038190 9.6739e-08
10:88849769 T C 0.572823 -3.3329e-05
10:88864876 C T 0.037282 2.1405e-05
10:88868824 A G 1.219960 1.2366e-05
10:88906925 C T 0.574982 -3.4591e-05
10:88908038 A G 0.272247 -3.5482e-05
10:88931737 A G 0.751685 -2.1330e-05
10:88944331 C T 1.139804 1.7377e-05
10:88946889 A G 0.035983 5.3277e-06
10:88954020 A C 1.695720 -7.6440e-06
10:89108181 C T 0.292147 -2.8829e-05
10:89132329 A G 0.391245 1.2097e-04
10:89164708 C T 0.340643 3.3014e-06
10:89177263 G T 0.842775 2.2908e-05
10:89182615 G A 0.429708 -5.4285e-06
10:89261053 A C 0.353795 8.1797e-06
10:89264321 T C 0.055903 -8.0960e-06
10:89266876 G A 0.071311 7.8428e-06
10:89268968 A G 1.382907 1.8336e-05
10:89271262 A G 0.032731 -9.3270e-06
10:89309048 C T 0.094447 3.2652e-05
10:89309386 T C 1.682010 2.1440e-05
10:89310281 A G 0.370933 9.5148e-07
10:89316099 C T 0.093999 9.5493e-06
10:89318235 G A 0.069292 2.7755e-06
10:89318334 G A 1.209112 -7.4583e-07
10:89322448 A C 0.095453 -8.7594e-06
10:89323177 G A 1.085115 -3.2155e-06
10:89338633 C A 1.549976 -5.9649e-06
10:89339054 G A 0.074589 8.1935e-06
10:89345399 G A 0.947090 -1.6761e-05
10:89356233 G A 0.090159 -1.9943e-05
10:89365443 C T 0.175174 9.7478e-06
10:89366842 A G 1.231927 1.6872e-05
10:89370463 C G 0.046707 -1.5376e-05
10:89375099 G A 0.027122 -6.9395e-06
10:89380806 C T 0.636140 -4.6178e-05
10:89381993 G A 0.133092 -1.6018e-05
10:89385484 T C 0.521354 5.5746e-05
10:89386072 G A 0.033679 -4.6795e-06
10:89386348 T C 0.042280 -7.0423e-06
10:89387331 T C 0.032533 -2.4715e-05
10:89416902 A C 1.203010 -4.8045e-05
10:89431836 A G 0.055890 -9.1222e-06
10:89441102 C T 1.020569 2.1373e-05
10:89443310 C T 0.779352 5.6405e-05
10:89446384 C T 1.651697 8.0042e-06
10:89447687 C T 0.520234 2.7789e-06
10:89454316 C G 0.234274 -1.9085e-05
10:89454366 G C 0.021137 1.5056e-05
10:89456965 G A 0.032789 8.6934e-06
10:89457071 A C 0.794835 1.2461e-05
10:89459051 G A 0.791313 4.6097e-06
10:89460482 G A 0.050921 6.8902e-06
10:89463201 A C 0.042215 2.2420e-05
10:89465157 A G 0.121868 -1.3384e-05
10:89467133 A G 0.027278 1.2659e-05
10:89468389 T G 0.333901 -3.8089e-05
10:89468953 A G 0.050804 7.5560e-06
10:89476162 A G 1.957058 -7.1034e-06
10:89486433 A G 0.853925 -2.5605e-05
10:89486805 G A 0.302780 -1.5027e-05
10:89487046 A G 0.031134 -2.2084e-05
10:89491268 C T 0.039112 -9.0232e-06
10:89491376 A G 0.049791 -3.0033e-05
10:89492648 G A 0.179562 -1.2543e-05
10:89497000 A G 0.111465 -2.7306e-05
10:89521482 T C 0.074131 -2.9264e-05
10:89523816 G T 0.052920 1.1102e-05
10:89550045 T C 0.101169 -3.6090e-06
10:89552283 C T 0.593603 3.9833e-05
10:89565953 A G 0.625412 2.4279e-05
10:89583792 C G 0.362237 -2.9910e-05
10:89584284 G A 0.388561 3.3241e-05
10:89591344 G A 0.751240 -7.8538e-06
10:89594999 T G 0.941114 -1.3367e-05
10:89596281 A G 0.376272 3.0517e-05
10:89599354 C A 0.845012 -3.7196e-05
10:89599749 G T 0.167689 6.5879e-06
10:89605873 A G 0.116369 1.4484e-05
10:89606039 T C 0.103938 -1.1493e-05
10:89606189 A G 0.091445 -1.3856e-05
10:89623323 A G 0.026116 4.6208e-06
10:89630424 T C 0.072758 -4.0631e-06
10:89642609 G A 0.054286 -7.0204e-07
10:89646959 G A 0.042666 1.3313e-05
10:89649577 G A 0.142975 -1.0682e-05
10:89656156 C A 0.083869 -2.1621e-05
10:89657594 G A 0.043854 -1.9593e-05
10:89676032 A G 0.098527 -1.0961e-05
10:89684214 A C 0.698550 -3.2496e-05
10:89685643 C T 0.316072 -2.7141e-05
10:89694878 C T 0.095070 6.2187e-05
10:89700671 C G 0.161447 -2.3131e-05
10:89712473 A G 1.799262 -3.0104e-05
10:89727184 A T 0.039021 -5.3752e-07
10:89757949 T G 0.136224 -9.8118e-07
10:89761172 T C 0.120605 1.4070e-05
10:89768584 A G 0.330458 -2.8165e-05
10:89772935 T C 0.053475 -6.4310e-07
10:89774384 C A 0.032741 -2.6468e-06
10:89779324 C T 0.530413 -3.5544e-05
10:89788638 C T 0.517047 -4.9062e-05
10:89796787 T C 0.964043 2.0117e-05
10:89797041 A G 0.069879 1.0831e-05
10:89803608 T C 0.632913 3.7431e-05
10:89809345 A G 0.045195 -1.3188e-05
10:89810348 C T 0.030968 -2.6404e-05
10:89812782 G A 1.030066 -2.0060e-05
10:89814412 A C 1.165313 -6.9957e-06
10:89820529 A G 0.061973 8.7604e-06
10:89822258 A G 0.900707 1.5594e-05
10:89826804 C T 0.207204 -1.9268e-05
10:89827275 T C 1.667913 3.8195e-05
10:89830226 G C 0.264002 3.0930e-06
10:89837383 T C 0.038236 -2.6660e-05
10:89838048 A G 0.392417 -3.6594e-06
10:89838287 G C 0.215299 -8.4800e-06
10:89849352 A G 0.114474 2.6170e-06
10:89850500 T C 0.021121 -2.6962e-05
10:89855562 T C 1.291683 2.0523e-05
10:89857746 A G 0.037398 -3.7710e-06
10:89857817 G A 0.235894 2.5166e-05
10:89863831 C A 0.051962 5.5215e-05
10:89865852 T C 0.500039 7.7023e-06
10:89866911 T C 0.023312 3.4649e-05
10:89867111 G T 1.361426 1.3373e-05
10:89868396 C T 0.048317 -7.4172e-07
10:89873699 A G 0.664625 -3.2089e-05
10:89875198 G T 0.037989 4.5625e-05
10:89878442 A G 0.038307 5.1347e-05
10:89885149 G A 0.072512 4.0852e-05
10:89885502 T C 0.042348 4.1625e-05
10:89885587 A G 1.228136 1.5886e-05
10:89888368 C T 0.355853 4.3720e-05
10:89892419 A G 0.051388 -1.7343e-05
10:89894590 A G 0.098543 -7.1222e-06
10:89895223 A G 0.356856 4.4671e-05
10:89895874 A G 1.346261 -5.9028e-06
10:89898756 T C 1.006310 7.6665e-06
10:89900579 T C 0.089864 4.6897e-05
10:89901139 G T 0.204750 -2.9227e-05
10:89904431 G A 0.147724 -3.2794e-05
10:89905498 C T 0.380732 -1.3927e-06
10:89906286 T G 0.902297 -1.0271e-05
10:89911897 G C 0.028047 5.5193e-05
10:89915163 T G 0.022666 -4.1944e-05
10:89917219 A G 0.034652 -2.3001e-06
10:89918487 G A 0.049580 1.1457e-05
10:89920474 T C 0.024269 -7.1251e-06
10:89921017 G A 0.059363 1.1642e-05
10:89931019 A G 0.378467 -9.6175e-05
10:89931260 T C 0.039028 -1.3959e-06
10:89950696 T C 0.174009 1.8186e-05
10:89950697 A G 0.073018 3.0069e-05
10:89951023 A G 0.058091 8.5049e-06
10:89953613 G A 0.125656 -2.0186e-06
10:89954892 G T 1.675249 -4.1795e-05
10:89960127 G C 0.130184 2.6358e-05
10:89966471 A C 1.848735 -3.5476e-05
10:89970481 A G 0.114746 -1.1860e-05
10:89971647 A C 1.570509 -2.1459e-05
10:89976112 A G 0.340503 -2.5817e-06
10:89978800 C T 0.341646 -7.6420e-06
10:89981453 T C 0.049554 1.8670e-05
10:89983534 T C 0.039972 -1.5139e-05
10:89987183 G A 0.967379 -9.5382e-06
10:89990174 T C 0.318510 -8.6363e-06
10:89992108 T C 0.028768 5.2003e-06
10:89993471 A G 1.368434 -1.1405e-05
10:89996566 T G 0.023500 -1.7515e-05
10:89997495 G A 0.874000 1.6676e-05
10:89997570 T C 0.339702 -2.3118e-05
10:90003768 G A 0.377564 2.2565e-05
10:90004930 C T 0.188495 1.4402e-06
10:90006507 C T 0.147792 -1.8333e-05
10:90006712 A G 0.042157 1.4707e-05
10:90008047 A C 1.651635 -4.1722e-06
10:90008568 G T 0.138029 -2.9075e-05
10:90011263 A G 0.064105 -2.0293e-06
10:90014484 C T 0.072463 -3.2924e-05
10:90015575 A G 0.074479 -1.7917e-05
10:90016571 T C 0.031634 2.9645e-05
10:90023033 C T 0.552349 3.2817e-05
10:90025961 G A 0.107739 4.8363e-05
10:90027575 A G 0.044682 -3.2272e-05
10:90027875 A G 0.838491 8.2258e-06
10:90042154 T G 0.453779 4.4084e-06
10:90049968 C G 1.261234 5.6136e-06
10:90050237 C G 0.080097 1.3713e-05
10:90053088 T C 0.039479 2.6351e-05
10:90053897 A G 0.028852 4.3294e-06
10:90072352 C T 0.579503 -3.5777e-05
10:90073290 A G 0.337407 5.0931e-05
10:90073986 A G 0.288710 -7.6736e-05
10:90092730 G A 0.046876 -6.8188e-05
10:90093569 C T 0.131962 4.0042e-05
10:90095356 A G 0.074706 9.5958e-06
10:90097621 T G 0.037720 2.5700e-05
10:90098844 G A 0.041975 -2.4699e-05
10:90118158 G A 0.159445 2.1470e-05
10:90119807 A G 1.640392 4.1936e-05
10:90135329 C T 0.023574 3.6039e-05
10:90142815 A C 1.850919 1.2387e-05
10:90147344 A G 1.846018 1.4555e-05
10:90161586 C T 0.043215 1.8229e-05
10:90162518 C T 0.061174 9.2115e-05
10:90175108 C T 0.215734 1.7332e-05
10:90178456 C A 0.557497 7.4561e-06
10:90178820 A G 1.833836 -1.1923e-05
10:90197240 G A 0.036191 3.2344e-05
10:90198999 C T 0.409945 5.8596e-05
10:90212467 C T 1.970057 -2.0973e-05
10:90212662 C T 0.960028 5.2118e-05
10:90220632 T C 0.039898 -6.1219e-05
10:90242160 T C 0.077656 1.3737e-05
10:90258876 T C 1.043247 -3.9099e-05
10:90278380 C A 0.940916 -2.8386e-05
10:90296389 A G 0.288554 -2.5265e-05
10:90311317 T C 0.724137 1.3263e-05
10:90321949 C T 0.076160 4.0173e-05
10:90332928 G T 0.103282 5.0912e-06
10:90333045 A T 0.517495 2.2717e-06
10:90333520 A C 0.025960 9.8974e-06
10:90337121 C T 0.225595 4.0216e-07
10:90342837 G C 0.855197 3.4090e-05
10:90345537 A G 0.044893 1.0897e-05
10:90357159 C T 0.077377 -9.8201e-05
10:90360436 C G 0.216016 1.4618e-05
10:90361418 G T 0.090669 -2.0870e-05
10:90384000 T C 0.852503 3.4079e-05
10:90397891 A G 0.040375 4.8101e-06
10:90412524 C T 0.127133 -5.3658e-05
10:90412685 T C 0.031351 2.6432e-05
10:90412968 A G 0.047094 3.5891e-06
10:90417499 T G 0.555796 -5.4272e-05
10:90420641 C G 0.981035 -7.1515e-05
10:90429266 T C 0.427556 -7.3849e-06
10:90429652 G A 0.346096 2.5267e-05
10:90430848 G A 0.023347 -3.5571e-05
10:90433345 A T 0.169020 1.0604e-05
10:90436831 T C 0.023574 -7.5273e-06
10:90439217 C A 0.077692 -2.2068e-05
10:90440179 A C 0.168939 7.0736e-06
10:90446235 C T 0.815874 -3.1754e-05
10:90458092 C T 0.396689 4.2563e-05
10:90459810 G A 0.453114 -5.5213e-05
10:90463161 G C 0.049382 -7.9366e-06
10:90466296 T C 0.483563 -3.7356e-05
10:90471097 T C 0.027826 8.1666e-07
10:90487906 C T 1.314884 -2.8647e-05
10:90501517 C A 1.902885 1.1647e-05
10:90502999 G T 0.020877 1.0298e-06
10:90512306 C G 0.410201 3.0282e-05
10:90514269 G T 0.164099 1.4931e-05
10:90517556 G A 0.055358 -5.4837e-06
10:90524237 C T 0.432188 2.1881e-05
10:90527569 C T 0.089919 3.3681e-05
10:90530160 C T 0.418316 6.6551e-07
10:90530660 A C 0.704906 -2.9489e-05
10:90534759 A G 0.537411 -2.7811e-05
10:90536805 G T 1.960060 -3.0309e-05
10:90539200 C T 0.149824 -4.6749e-07
10:90542058 T C 0.099228 1.2317e-05
10:90544908 T C 0.114422 1.8422e-05
10:90547576 A C 0.694727 -2.5592e-05
10:90567551 A G 0.050453 1.9229e-05
10:90568182 G A 0.589403 2.0517e-05
10:90574957 C G 0.135799 -4.9397e-06
10:90577847 A G 0.047198 1.9357e-05
10:90578539 C T 1.423765 1.9518e-05
10:90580144 T C 0.606758 9.7086e-06
10:90583092 G T 0.072706 -1.8484e-05
10:90583615 C T 0.744005 6.6605e-06
10:90586849 T C 0.981817 6.6043e-06
10:90588867 C T 1.565472 -2.3686e-05
10:90589116 G A 0.937161 3.2219e-06
10:90593692 T C 0.680143 3.3686e-05
10:90605565 A G 0.055757 -4.8696e-05
10:90612719 C T 0.076611 -7.1059e-06
10:90616058 A G 0.067701 -7.7796e-07
10:90644735 T G 0.020877 -2.2640e-05
10:90658059 C T 0.525139 -1.6465e-06
10:90665355 A G 0.162074 3.2190e-05
10:90666952 T C 0.512610 -5.5057e-06
10:90669755 A G 0.038758 2.8972e-05
10:90672057 G A 0.031728 6.3752e-06
10:90673024 A G 0.310337 1.2310e-05
10:90673047 A G 0.075206 3.7676e-06
10:90680186 T C 1.924132 6.9781e-06
10:90686772 G T 0.150859 -2.5586e-05
10:90690047 T C 0.027966 1.7774e-06
10:90693487 G C 0.031540 3.8437e-06
10:90693569 C T 1.638399 -3.0790e-05
10:90701308 A G 0.123481 -9.8428e-06
10:90701477 T C 0.022630 -5.5009e-05
10:90712315 C T 0.063547 -1.0411e-05
10:90713195 C T 0.127421 -1.3278e-05
10:90716837 A G 0.987166 -2.7143e-05
10:90719237 T C 0.771861 7.0521e-06
10:90725980 G A 1.663979 -4.6159e-06
10:90727334 A C 1.350501 3.6910e-05
10:90734906 T C 0.276265 -2.1394e-05
10:90739319 G A 0.199781 -5.4477e-05
10:90739782 A G 0.047850 -3.8468e-06
10:90740501 A G 0.254379 2.3770e-05
10:90742008 G A 0.806854 -1.4035e-05
10:90746230 C T 0.235030 -3.2503e-05
10:90749256 A G 0.234368 -3.3011e-05
10:90751103 A G 0.055095 5.9023e-06
10:90754953 G T 1.000870 3.3500e-06
10:90760225 C T 0.228094 -3.3332e-05
10:90768825 G A 0.020247 5.3097e-06
10:90769464 A G 0.790680 -1.6901e-05
10:90771829 C T 1.408643 -7.1346e-06
10:90775291 T C 0.204958 -2.5554e-05
10:90776349 T C 0.317266 6.7725e-05
10:90784020 G A 0.039034 6.6998e-06
10:90784498 C T 0.129281 3.4372e-05
10:90785203 C T 0.052972 1.1564e-05
10:90787881 C A 1.039570 1.3431e-06
10:90787957 C T 0.908072 9.5675e-06
10:90790466 C T 0.191815 1.6584e-05
10:90793960 A C 0.090737 -5.5016e-06
10:90794566 T C 0.033315 -1.4631e-05
10:90795721 C T 1.476818 1.4709e-05
10:90806832 G A 0.023016 -1.8882e-05
10:90807169 C A 0.421026 2.0548e-05
10:90814930 G C 0.174427 -5.3736e-05
10:90818774 C T 0.156588 8.2809e-06
10:90826469 C T 0.236393 1.4106e-05
10:90826779 G A 0.918186 -6.6307e-06
10:90838320 A G 0.065079 -3.0358e-06
10:90840317 T C 0.144722 2.2833e-05
10:90840600 G T 1.539219 1.2164e-05
10:90840874 C T 0.055397 1.0105e-05
10:90847569 T C 0.081340 1.4323e-05
10:90854987 G A 0.646669 -1.3539e-05
10:90859876 G A 0.042202 -4.9755e-06
10:90876126 G A 0.436833 -2.0640e-05
10:90877896 A G 0.045201 7.9105e-06
10:90878038 A G 0.191656 -2.3306e-06
10:90878904 C A 0.040677 2.5282e-05
10:90879234 T G 1.877068 4.0283e-06
10:90883377 G A 0.453523 3.3081e-06
10:90884013 A G 0.024860 2.5094e-05
10:90887700 T C 0.028037 -1.3592e-05
10:90892100 C T 0.576384 -1.0488e-05
10:90904160 C T 1.867522 2.3750e-05
10:90907037 G A 0.291693 4.4603e-06
10:90910855 G A 0.086401 -2.8855e-05
10:90915859 A G 0.025298 1.0062e-05
10:90920133 C T 0.164791 8.3520e-06
10:90924218 G A 0.582947 -2.1398e-05
10:90930211 A G 0.042946 2.9598e-05
10:90933754 C A 0.053267 -3.6861e-05
10:90938691 A T 0.048304 -3.9587e-05
10:90940676 G A 0.030407 1.8168e-05
10:90957055 A G 0.155709 2.1985e-05
10:90957403 T G 0.260400 2.0047e-05
10:90964614 G T 0.196746 2.3718e-05
10:90966393 A G 0.302040 -2.9494e-05
10:90966546 T C 0.205058 -6.9948e-07
10:90966996 G C 0.220833 1.6913e-06
10:90969878 A G 0.034542 5.0678e-06
10:90976646 T C 0.508218 -1.4568e-05
10:90978270 C T 1.565877 -1.0684e-05
10:90983288 C T 0.204555 1.9432e-05
10:90983629 T C 0.587644 -1.1863e-05
10:90984623 G A 0.247394 -4.8102e-06
10:90987564 G T 1.196236 1.0743e-05
10:90989109 C T 1.104655 3.1510e-05
10:90992204 C G 0.908279 -2.4755e-06
10:90992729 T C 1.149052 3.0762e-05
10:90993975 C T 0.077627 -3.0560e-05
10:90995538 A G 0.242168 4.8866e-05
10:90999939 C T 0.221615 -2.6185e-06
10:91001126 C T 0.128116 2.1813e-05
10:91002927 T C 0.675064 5.0294e-06
10:91003419 C A 0.689475 -3.1218e-06
10:91005854 T C 0.679092 8.2017e-06
10:91007339 T C 0.209768 6.0611e-06
10:91016442 C G 0.153492 -1.1990e-05
10:91022111 G C 0.047107 -1.4062e-05
10:91022696 A G 0.367327 1.2970e-05
10:91025427 A G 0.057448 -7.8848e-06
10:91029679 C A 0.039771 -6.5208e-06
10:91030083 G A 0.217899 6.0046e-05
10:91033432 A G 1.271121 3.7413e-06
10:91038280 A G 0.028911 2.5780e-05
10:91040524 C T 0.315932 1.9000e-06
10:91041098 T C 0.800288 2.8210e-05
10:91057358 T C 0.206824 2.9224e-05
10:91059159 A G 0.571843 -2.6412e-05
10:91060752 A G 0.109073 6.7794e-07
10:91065949 C A 0.339124 -1.3808e-06
10:91066075 G A 0.481009 5.1282e-06
10:91066460 A T 0.922668 -1.0623e-05
10:91066769 A C 1.449281 -1.8482e-05
10:91067595 G C 0.941627 -5.5383e-06
10:91070699 C T 0.345541 -2.0799e-06
10:91093794 A G 0.117625 3.5586e-06
10:91108270 C T 0.028904 -1.2163e-05
10:91109633 C T 0.029420 -3.0615e-06
10:91111251 A G 0.028083 -2.6708e-06
10:91117366 G A 0.032432 -2.6451e-05
10:91117776 G C 0.047944 -1.8719e-05
10:91117824 G C 0.088705 -4.3076e-06
10:91121044 C T 0.057367 -4.4111e-06
10:91134422 G T 1.896997 -3.1391e-06
10:91135132 C T 0.425687 -8.0180e-06
10:91136070 T C 0.462585 2.8975e-06
10:91138582 G A 0.365477 -1.9154e-05
10:91147610 C T 0.062797 -3.3090e-05
10:91150770 G T 0.110835 -1.7259e-05
10:91162677 T C 0.370826 -1.0532e-05
10:91162971 A G 0.027090 1.4231e-05
10:91174566 T G 0.103464 -1.2534e-08
10:91180207 T C 0.061132 5.0862e-06
10:91180492 A G 0.035814 -1.0863e-05
10:91181853 T C 0.507611 2.5006e-07
10:91182097 G C 0.046282 5.9937e-05
10:91186699 A T 0.028592 -1.0700e-05
10:91186842 G A 0.452669 1.8300e-05
10:91187743 C G 0.420318 7.8220e-06
10:91195363 T C 0.952296 2.1150e-05
10:91200711 T C 0.398944 1.1561e-05
10:91201987 A C 0.039515 2.4901e-05
10:91202044 G A 0.038265 -2.2782e-05
10:91215832 T G 0.049447 3.7645e-05
10:91222287 C A 0.183970 -3.9494e-05
10:91223352 G A 0.185382 -4.6529e-06
10:91229610 C T 1.065381 1.7502e-06
10:91230208 T C 0.028813 1.5250e-05
10:91244090 C A 0.090536 5.0029e-06
10:91245284 G T 0.657533 1.3703e-05
10:91250370 A G 0.037681 2.1518e-06
10:91251499 G A 0.190076 -1.0410e-05
10:91254008 A G 0.182386 -4.4502e-05
10:91262708 A G 0.040771 2.7942e-05
10:91275757 T G 1.170039 -2.0095e-05
10:91281081 A G 0.615775 1.1795e-05
10:91283109 C T 0.177839 2.2664e-05
10:91289276 T G 0.140083 -4.9509e-05
10:91292432 T C 0.104535 -3.7620e-06
10:91293184 A C 0.722355 2.0472e-05
10:91295685 T G 0.036632 -6.0566e-06
10:91296117 A G 0.080477 2.2030e-05
10:91301008 T C 0.039304 -1.2519e-05
10:91303631 A G 0.161184 -3.2122e-05
10:91313291 C G 0.047233 2.1026e-05
10:91327719 G A 1.007839 4.1781e-05
10:91334365 A C 0.060324 5.1199e-06
10:91335920 C T 0.344285 -7.5331e-06
10:91344169 A G 0.217321 3.0007e-05
10:91345452 G A 0.088186 -4.6477e-06
10:91346952 T C 0.047652 -1.5479e-05
10:91347271 A G 0.040365 -3.8003e-05
10:91347851 T G 0.114107 1.1252e-06
10:91352966 A G 1.099683 8.9711e-06
10:91358374 T C 0.147412 4.7379e-06
10:91359116 T C 0.065277 -3.6959e-06
10:91366042 C T 0.105674 2.3837e-05
10:91370336 C T 1.256391 3.1770e-05
10:91370379 A C 0.026418 -1.0698e-05
10:91372533 A G 0.328831 -2.2453e-07
10:91378758 A G 0.709677 1.3847e-05
10:91381305 G A 0.218902 2.3664e-05
10:91388059 A G 0.038265 -1.7010e-05
10:91399732 C T 1.459998 2.1308e-05
10:91404388 T C 0.043578 5.6089e-05
10:91405044 T C 0.057993 3.0924e-05
10:91406620 A G 0.108943 -4.4063e-06
10:91409585 T G 0.052258 -5.0176e-06
10:91422868 T G 0.485962 1.3213e-06
10:91430749 C T 0.208074 -3.5010e-07
10:91433812 C T 0.139239 -1.4609e-05
10:91436852 T C 0.068649 -1.3115e-05
10:91439665 T C 0.030189 -9.4759e-06
10:91440709 A G 0.137152 -1.2334e-05
10:91448777 T C 0.058405 3.5597e-05
10:91468829 A G 0.052365 -1.5448e-05
10:91477123 T C 0.105197 -3.9936e-06
10:91488979 T A 0.430935 -1.6423e-05
10:91490858 G A 0.026239 4.4449e-06
10:91498127 C T 1.445441 4.4885e-05
10:91503883 C T 0.474384 4.7924e-05
10:91513937 G A 0.038804 -1.6725e-05
10:91520126 G A 0.043144 -2.3852e-05
10:91522138 C T 0.082369 -2.9451e-05
10:91522548 G A 0.476380 1.1552e-05
10:91565059 A G 1.014119 7.4370e-05
10:91580172 A G 0.445730 -1.5409e-05
10:91581483 T C 1.186986 2.6756e-05
10:91586207 T C 0.021056 -3.3319e-05
10:91586376 A G 0.191513 9.6359e-06
10:91588359 C T 0.021208 1.4771e-05
10:91590763 T G 0.056640 -6.5927e-06
10:91595071 C T 0.047743 -5.3734e-08
10:91595983 G A 0.267339 6.1023e-05
10:91596491 T G 0.021156 -2.7250e-05
10:91597435 T C 0.021500 3.0326e-05
10:91600399 A C 0.186924 2.7437e-05
10:91616479 C T 0.294315 5.0971e-06
10:91617124 G A 0.169224 -2.9437e-06
10:91623992 G A 0.784153 -1.8730e-05
10:91625543 G A 0.209891 1.5056e-05
10:91626001 C T 0.034325 -1.8859e-05
10:91628519 C T 1.095093 -8.5984e-06
10:91630960 G A 0.675791 -3.8341e-05
10:91631246 G A 1.956097 -2.7444e-05
10:91631922 T C 0.287187 -2.0058e-05
10:91634663 A G 0.695681 -1.0784e-05
10:91644200 T C 0.060181 6.2644e-06
10:91647756 G A 0.920977 -1.2561e-05
10:91650276 A G 0.373244 -1.7909e-05
10:91651203 G A 0.052884 -2.0949e-05
10:91658709 T C 0.067387 -3.7545e-06
10:91674524 A C 0.078926 -2.7462e-05
10:91674918 A G 0.110744 2.2703e-06
10:91675383 T C 1.976318 3.0110e-06
10:91677407 A G 0.574751 2.6420e-05
10:91678316 G A 0.049414 -6.9540e-05
10:91681230 A G 0.062716 4.4737e-05
10:91681344 T G 1.268134 3.6908e-05
10:91682281 A G 0.604347 6.2730e-05
10:91688565 G A 0.135267 1.5799e-08
10:91688915 T C 0.469837 -1.1038e-05
10:91698127 A G 1.845427 2.2801e-05
10:91698909 G A 0.212715 1.1863e-05
10:91699702 C G 1.022305 7.9281e-06
10:91700245 C A 0.038142 -8.3696e-06
10:91701705 G A 0.055332 -1.4206e-05
10:91717815 T C 0.030897 -1.0203e-05
10:91722810 T C 0.023727 4.8567e-06
10:91729074 A G 0.070236 -6.8126e-06
10:91735780 T C 0.021302 -2.6308e-06
10:91737154 A C 0.087420 -1.5808e-05
10:91737945 T C 0.210605 5.6824e-06
10:91738263 G A 0.152862 2.1154e-05
10:91740936 T C 0.101452 3.2452e-05
10:91742858 G A 0.034672 -3.2756e-05
10:91743629 G A 1.071346 1.8935e-05
10:91744576 C G 0.108005 1.2160e-05
10:91747152 A G 0.398821 -8.5331e-06
10:91760056 G A 0.051424 2.4584e-05
10:91760616 A G 0.595843 1.8194e-05
10:91761687 G A 0.026431 -2.7837e-06
10:91770329 A G 0.048051 -1.8663e-05
10:91794661 T C 0.453263 3.7949e-05
10:91797396 T C 0.042345 -1.4754e-06
10:91800409 A C 0.123474 -3.5802e-05
10:91809661 A G 0.099666 3.5035e-05
10:91814930 G A 0.056867 6.4678e-05
10:91819104 A G 0.030923 4.0968e-08
10:91822605 A G 0.080500 2.4041e-05
10:91827701 C T 0.022636 9.3651e-06
10:91835403 G A 1.205555 3.1767e-05
10:91846739 A G 0.738458 2.0291e-05
10:91860687 T C 0.049677 1.6320e-05
10:91872580 T C 0.077244 -1.1471e-05
10:91896875 C T 0.049619 -2.0196e-06
10:91898866 C A 1.211862 3.2406e-05
10:91899092 C T 0.104220 -5.3988e-05
10:91909243 G C 0.021705 2.7385e-05
10:91923751 C T 0.138577 8.3414e-07
10:91928041 A G 0.871154 6.1944e-05
10:91928189 G A 0.534097 5.7309e-05
10:91930211 G A 0.029274 8.8770e-06
10:91935866 T A 0.030160 -2.8132e-06
10:91948716 A G 0.113928 -3.1573e-05
10:91951743 A C 0.893280 -2.8303e-05
10:91952567 C T 0.068779 3.7523e-05
10:91959194 A G 0.032267 6.0611e-05
10:91959714 C T 0.029436 -2.9832e-05
10:91960473 G A 0.601439 -1.5715e-05
10:91962670 G A 0.498091 1.5786e-06
10:91963463 C T 0.494690 2.2516e-06
10:91964177 A G 1.234871 -4.1909e-06
10:91965978 A G 0.419562 1.2973e-05
10:91970601 A G 1.131222 2.3133e-06
10:91972175 C T 0.076790 -4.1920e-05
10:91973558 T C 1.099218 -5.0887e-06
10:91976270 A G 0.031819 4.4103e-05
10:91977937 G T 1.638882 6.7104e-06
10:91995319 T C 0.040475 -8.4801e-06
10:92001830 T C 0.058960 -5.9448e-05
10:92007112 C T 0.381888 7.2030e-05
10:92009222 T C 0.056753 3.6685e-05
10:92021128 A G 0.042079 1.9593e-05
10:92022480 A G 0.572914 -4.3468e-05
10:92022761 G A 1.475364 1.1254e-05
10:92030619 T G 0.332343 4.4858e-05
10:92032220 G C 0.021088 4.1586e-05
10:92036154 C A 0.353772 -1.7884e-05
10:92038648 C T 1.460443 9.9935e-06
10:92039445 T C 0.334534 2.1909e-04
10:92040112 A T 0.075267 1.7628e-05
10:92043441 A G 0.060791 -5.0035e-05
10:92047765 A C 0.048788 2.0950e-05
10:92049233 T G 0.045584 4.0277e-05
10:92050115 A G 0.114393 -5.4967e-05
10:92053061 C T 0.554024 8.6690e-05
10:92063027 T C 0.084551 -4.4832e-05
10:92066282 C T 0.751363 3.4448e-05
10:92075170 C G 0.029018 3.7022e-06
10:92077121 G A 0.107427 1.8476e-05
10:92077387 T C 0.982132 2.2693e-05
10:92079842 T C 0.059860 2.0105e-06
10:92079984 T G 0.859199 -1.0835e-05
10:92080790 T C 0.298093 -4.0013e-05
10:92082138 G A 0.063816 9.0778e-06
10:92086724 G A 0.021741 -1.7880e-05
10:92087402 A C 0.130073 8.8111e-06
10:92090455 T G 1.347287 2.6299e-05
10:92091978 C T 0.811606 4.3247e-05
10:92095755 G A 0.086297 -2.7970e-05
10:92095819 C T 0.354850 -2.1058e-05
10:92106307 G C 0.173707 -3.4624e-05
10:92106907 A G 1.158380 -1.2345e-05
10:92109785 T C 0.095073 2.8306e-05
10:92121337 C T 0.208976 2.5765e-05
10:92124196 G A 0.056198 -9.8953e-07
10:92132199 A C 0.461160 -3.7063e-05
10:92136784 C T 0.049333 -3.7843e-05
10:92153461 C T 0.669422 1.2752e-05
10:92168329 G T 0.043588 -4.9096e-05
10:92174263 A G 0.099848 -2.8441e-05
10:92188114 G A 0.037077 -4.1352e-05
10:92189876 C T 0.410652 3.7143e-05
10:92194934 C T 0.180289 9.2990e-06
10:92198652 G A 0.036736 2.5183e-05
10:92204687 C T 0.051008 2.1956e-05
10:92207955 A G 0.023646 -3.4719e-06
10:92209081 C G 0.168712 1.8526e-05
10:92262549 C T 0.245839 1.9022e-06
10:92264522 T C 0.042975 2.4116e-06
10:92289433 A G 0.054897 1.9782e-05
10:92289637 C A 0.047477 2.0171e-06
10:92292960 C A 1.519296 5.7783e-05
10:92293555 G A 0.225238 1.7205e-05
10:92299474 C G 0.044017 6.4145e-06
10:92303944 T G 0.044504 -7.6265e-06
10:92306462 A G 0.055296 3.4395e-05
10:92319869 A G 0.656351 2.0070e-05
10:92322951 A G 0.200631 -9.0854e-06
10:92331036 G A 0.051099 3.4137e-05
10:92343214 T C 0.294864 2.6877e-05
10:92347862 G T 0.066315 6.9932e-06
10:92379608 A G 0.034539 -2.8175e-06
10:92384521 A G 0.086417 -2.3604e-05
10:92392234 G A 1.594009 9.2942e-06
10:92412484 C T 0.862702 -2.0628e-05
10:92430120 T C 0.024493 1.8751e-05
10:92430963 T C 0.642346 1.8671e-05
10:92431189 A G 0.884251 -1.1372e-05
10:92434957 A G 0.193753 4.8201e-05
10:92439545 T C 0.081616 -2.5496e-05
10:92441337 C A 0.845862 -1.6105e-05
10:92446453 A G 0.066854 2.1952e-05
10:92446955 T C 0.036535 -2.9666e-05
10:92449965 C G 0.173996 2.8947e-05
10:92452253 T C 0.034850 -3.7946e-05
10:92456074 T C 1.025798 4.8805e-05
10:92460611 A G 0.139642 -1.5598e-04
10:92473442 A G 0.034617 2.6183e-05
10:92477634 A C 0.338179 3.0485e-05
10:92483791 A G 0.122812 -1.2093e-07
10:92503619 C T 0.318558 -1.3191e-05
10:92503988 T C 0.021439 -1.5033e-05
10:92505404 A G 0.969837 -5.8276e-05
10:92510557 G C 0.059866 9.2766e-06
10:92510700 A G 0.034883 2.7764e-05
10:92544645 C T 0.098839 -1.6766e-05
10:92549330 G A 0.022201 1.3071e-05
10:92562377 A C 0.398308 1.6881e-05
10:92576260 T C 0.047529 3.7012e-05
10:92583921 G C 0.092120 -1.5785e-05
10:92598007 G A 0.212160 1.9897e-06
10:92598458 T C 0.107012 2.1080e-05
10:92600239 T G 0.322596 8.8318e-05
10:92618616 G A 0.129716 -1.5689e-04
10:92624484 A G 0.040748 -3.1697e-05
10:92631778 A G 0.047311 4.0988e-05
10:92632424 G C 0.045227 1.2717e-05
10:92632899 G T 0.399392 -5.1249e-05
10:92648086 T C 0.020309 4.3415e-05
10:92662860 G A 0.626513 -3.2511e-05
10:92665837 G T 0.183405 2.8795e-05
10:92671795 G A 0.062417 -4.9276e-05
10:92683763 T C 0.101452 3.5527e-05
10:92683865 G A 0.194542 -1.1072e-04
10:92684601 A G 0.020283 4.1278e-05
10:92684734 G T 0.076394 -3.1826e-05
10:92684953 T G 0.167498 9.8524e-06
10:92686421 G A 1.897240 7.5737e-07
10:92686482 G A 0.212017 2.9674e-05
10:92686595 T A 0.128713 2.6056e-05
10:92686818 T C 0.318159 -1.1520e-05
10:92687829 A C 0.148574 3.2003e-05
10:92688298 G A 0.536344 -2.1996e-05
10:92689303 A G 0.086417 8.5098e-08
10:92693375 G A 0.073820 -6.7543e-06
10:92699366 T C 0.321551 -1.8038e-05
10:92700690 A C 0.099283 2.4800e-05
10:92701315 T C 0.154725 3.8990e-05
10:92716330 A G 0.153758 8.1115e-06
10:92719205 T G 0.648503 -2.8053e-05
10:92723269 T C 0.043741 3.6336e-05
10:92724037 A G 1.142174 -3.4157e-05
10:92727798 G T 1.098439 -5.6968e-05
10:92729557 A G 0.051297 -1.9871e-05
10:92733574 C T 0.054572 4.6156e-06
10:92739374 C T 0.167825 1.5110e-05
10:92743716 A C 0.033364 -5.0222e-05
10:92743940 A G 0.026236 8.4533e-06
10:92753721 G A 0.340176 -1.3708e-06
10:92753967 T C 1.948612 -1.2453e-05
10:92758506 G A 0.038596 5.4109e-06
10:92760108 C T 0.161097 -3.9587e-05
10:92762242 T C 0.056396 1.0677e-05
10:92767371 T C 0.028450 8.2235e-06
10:92769660 C T 0.983586 -2.8349e-05
10:92771814 A C 0.158633 -1.0912e-05
10:92782127 C T 0.115707 1.7040e-05
10:92782813 A G 0.181357 6.2912e-06
10:92791166 A G 0.664060 7.0808e-07
10:92791516 A G 0.366993 -4.8440e-06
10:92795690 C T 1.168303 -2.2272e-05
10:92795781 A C 0.580156 -1.2212e-05
10:92795895 C T 0.171441 -2.2796e-05
10:92797757 T C 0.038401 -1.0112e-05
10:92800518 G A 1.156822 -8.8288e-06
10:92803107 A G 0.121478 1.2579e-05
10:92808994 C T 0.378635 -1.5249e-05
10:92821376 G T 0.048334 -2.6751e-05
10:92822294 C G 0.062618 3.1305e-05
10:92823921 A G 0.164995 -1.4745e-05
10:92831290 G A 0.041813 -2.0923e-05
10:92833812 A G 0.465581 -2.0521e-05
10:92836310 A G 0.051505 2.1774e-05
10:92836529 C T 0.146809 -6.4828e-06
10:92843848 C T 0.062927 -3.8716e-06
10:92848304 G A 0.265522 -1.1767e-05
10:92848811 T C 1.355155 -8.8944e-06
10:92861497 C T 0.088669 1.1802e-06
10:92864977 A G 1.656874 -1.7402e-05
10:92867622 T C 0.029047 -1.4415e-05
10:92870847 C T 0.035441 -1.7563e-05
10:92872126 T C 0.230963 -2.2250e-05
10:92872941 A G 0.717061 -4.0090e-05
10:92873811 A G 0.026379 3.9230e-05
10:92880112 T C 1.114604 -2.9708e-05
10:92883656 T C 0.111978 -2.6135e-05
10:92885225 C T 0.114049 1.7283e-05
10:92886613 T C 0.038973 -1.8667e-05
10:92889697 A C 0.021286 1.5882e-05
10:92889896 G A 0.032354 6.0653e-06
10:92890749 T C 0.110391 -2.6013e-05
10:92890950 C T 0.064222 2.3249e-05
10:92891040 A G 0.077510 9.6882e-06
10:92894370 T C 1.043455 -4.0862e-06
10:92894406 A C 1.154485 -1.9564e-05
10:92909035 T C 1.771478 3.2448e-06
10:92909854 C G 0.153450 -2.7884e-05
10:92914422 C T 1.287337 1.4921e-06
10:92920352 G T 0.483576 1.3388e-05
10:92921360 G A 0.216412 3.8022e-05
10:92921798 G C 1.760711 -2.0704e-05
10:92922084 A G 0.031056 7.4785e-06
10:92924448 T C 0.052076 9.6998e-06
10:92933099 A G 0.851783 -2.1446e-05
10:92934593 A G 0.044539 -4.0598e-05
10:92948478 G T 0.936258 -5.0916e-05
10:92953356 A G 1.788817 -5.7590e-05
10:92953672 A G 0.313858 -4.9775e-05
10:92958798 C G 0.039472 -4.7357e-07
10:92962993 C T 0.129379 -4.8444e-06
10:92966636 G A 1.758079 -5.8904e-05
10:92967031 G T 0.024373 -4.5516e-05
10:92974729 G T 0.346989 -2.8000e-05
10:92976570 C A 0.107995 4.6467e-06
10:92977542 C A 0.107998 2.0882e-05
10:92996070 T C 0.064024 -2.2209e-05
10:93000211 A G 0.729100 1.6374e-05
10:93008177 A G 0.101896 1.3232e-05
10:93011770 C A 0.546802 1.1750e-05
10:93013521 T C 0.042115 -1.3090e-05
10:93031580 A C 0.025009 -1.8548e-05
10:93036422 C A 0.100945 1.6235e-05
10:93043858 C T 0.433990 -2.8982e-06
10:93047151 A G 0.028482 -1.8772e-05
10:93053496 G A 0.788921 1.7931e-05
10:93059828 A G 0.128100 8.5941e-06
10:93060218 T C 0.649688 -1.1482e-05
10:93060349 A G 0.638607 1.0267e-05
10:93068022 G A 0.061872 -4.7233e-05
10:93070134 A G 0.105632 1.3762e-05
10:93072434 T C 0.541001 2.0012e-06
10:93073460 A C 0.130200 -3.0691e-05
10:93075193 T G 0.035370 2.1808e-06
10:93077075 C T 0.775970 3.6091e-06
10:93088688 G A 0.103941 9.4730e-06
10:93098170 T C 0.024078 1.8911e-05
10:93098281 C T 0.055575 -1.5055e-06
10:93098691 G A 0.022591 1.3253e-05
10:93109231 T C 0.048165 -5.3069e-06
10:93110451 A G 0.030725 1.4649e-05
10:93116344 T G 0.053611 -1.3491e-06
10:93118139 C T 0.051949 -6.3332e-06
10:93119767 T C 0.167160 3.9494e-06
10:93126279 G A 0.022266 -2.3236e-05
10:93129422 A G 0.025298 -2.2415e-05
10:93134204 T A 0.057386 1.1923e-05
10:93136392 G A 0.039937 3.4785e-05
10:93136505 C T 0.066228 1.2649e-05
10:93140521 C T 0.044864 1.3099e-05
10:93140749 A G 0.057182 6.9336e-06
10:93141296 C T 1.838037 1.7331e-05
10:93144029 A G 0.090380 3.9320e-06
10:93145048 G A 0.021575 7.2547e-06
10:93145578 G T 0.021218 9.5154e-06
10:93146556 A G 0.021523 1.0604e-05
10:93146981 T C 0.021319 1.1667e-05
10:93147261 G A 0.099728 -3.2626e-05
10:93153905 G A 0.100997 -3.2329e-05
10:93156076 A G 0.021666 9.1977e-06
10:93158245 G A 0.021828 7.4265e-06
10:93161297 G A 0.041271 6.5204e-06
10:93162790 A C 0.021883 8.4401e-06
10:93163559 A G 0.063018 -1.9853e-05
10:93166203 C T 0.065241 -1.5107e-06
10:93167508 A G 0.091643 3.4719e-06
10:93170547 A G 0.062099 -6.5547e-06
10:93172612 C G 0.021708 1.0080e-05
10:93174329 G A 0.042407 -9.0611e-06
10:93181831 G T 0.022860 1.8142e-06
10:93192248 C T 0.071171 -3.5602e-05
10:93193736 A G 0.067958 -3.0300e-06
10:93194547 T C 0.021659 7.9890e-06
10:93198699 G A 0.022036 7.4877e-06
10:93203980 G A 0.046162 8.1649e-06
10:93204286 T C 0.020186 2.2463e-06
10:93210757 T C 0.042442 -1.1863e-05
10:93214133 T C 0.104425 2.3666e-05
10:93218687 C G 0.022568 8.1909e-06
10:93235872 C T 0.067971 2.0792e-06
10:93241291 C T 0.039268 1.0469e-04
10:93248389 G A 0.090198 2.9667e-07
10:93260076 A G 0.068042 -5.0276e-06
10:93270556 A G 0.061190 1.4203e-07
10:93271707 T C 0.073748 5.1716e-07
10:93271824 A G 0.100909 -4.2365e-05
10:93272452 G T 0.021893 1.0227e-05
10:93276500 G A 0.067935 -1.1695e-06
10:93277669 A G 0.061492 -2.5044e-06
10:93280226 A G 0.142102 7.6902e-06
10:93283655 A G 0.067026 -5.8425e-06
10:93285009 A G 0.068023 -4.7592e-06
10:93285492 A G 0.043533 -6.9252e-06
10:93286016 C T 0.032598 -2.8780e-07
10:93286658 A G 0.069646 1.4604e-05
10:93287200 C T 0.032711 -9.6619e-07
10:93287354 T C 0.056309 5.1587e-05
10:93287468 C T 0.033292 -1.6400e-07
10:93288659 C G 0.068036 6.8820e-07
10:93290069 C T 0.106349 2.3821e-06
10:93290749 A T 0.100150 -3.0015e-05
10:93290873 T G 0.040398 -1.1909e-05
10:93296070 G C 0.021705 8.2928e-06
10:93296116 T C 0.042400 -9.3981e-06
10:93299523 T C 0.067124 -3.1689e-06
10:93299684 G A 0.033351 -1.2598e-06
10:93303486 A G 0.714072 -5.0635e-06
10:93309820 A G 0.056104 2.4286e-06
10:93311733 C G 0.040028 -1.9870e-05
10:93315271 G A 0.699758 -1.7332e-06
10:93318538 G T 0.690436 4.1481e-06
10:93324920 C T 0.027158 -9.2645e-06
10:93325215 A G 0.105918 -1.5309e-05
10:93334954 T C 0.034646 8.7109e-05
10:93338383 A G 0.126905 9.2846e-06
10:93338550 C T 0.145221 1.1631e-05
10:93338600 C T 0.547347 1.7341e-05
10:93345378 A G 0.303793 -5.0112e-06
10:93347419 T C 0.040170 2.2327e-05
10:93348120 T G 0.534854 1.4535e-05
10:93349021 A G 0.481249 3.0563e-06
10:93349439 A G 0.058500 -7.5670e-07
10:93349797 C A 0.339153 -2.0755e-05
10:93349950 C T 0.027554 4.1275e-05
10:93350068 C T 0.052251 2.3592e-05
10:93350075 G A 1.859274 -2.3401e-06
10:93351786 C A 0.031085 7.3948e-06
10:93365404 T C 1.549681 -4.3728e-05
10:93367514 A C 0.169000 2.9182e-05
10:93367987 C G 0.040329 2.6987e-05
10:93371116 C G 0.029670 3.9617e-06
10:93372889 A G 0.114646 2.0545e-05
10:93373408 G T 0.118800 2.5978e-05
10:93377232 C T 0.045802 -2.1612e-05
10:93377309 C T 0.393988 4.9969e-06
10:93386317 A C 0.097410 -3.0129e-05
10:93387851 G A 0.116496 -3.4827e-05
10:93390158 T C 0.074855 -1.0062e-05
10:93402545 C G 0.101825 -2.4720e-05
10:93417894 A C 0.676933 -2.1847e-05
10:93424883 G T 0.277073 -1.1105e-05
10:93425494 C T 1.239143 2.6255e-06
10:93427441 A G 0.141174 -2.2951e-05
10:93428737 C T 0.159211 6.2060e-06
10:93439882 A G 0.036029 -6.1222e-05
10:93441991 G A 0.336939 8.1599e-05
10:93442223 G A 1.143397 -5.5901e-06
10:93458101 T C 0.056133 7.4983e-06
10:93465201 G A 0.294887 2.4924e-05
10:93473070 C A 0.030754 -3.8372e-05
10:93477919 C T 0.849261 -2.5242e-05
10:93483575 G A 0.037999 -2.0652e-05
10:93489719 A G 0.680552 -6.9514e-05
10:93490163 C T 0.127337 -2.1916e-05
10:93526536 G A 0.087290 -2.5433e-05
10:93527081 A G 0.070214 2.2995e-05
10:93562484 T G 0.062976 -6.1209e-08
10:93562721 A G 0.079085 -1.7663e-05
10:93565641 C T 0.185317 5.3000e-05
10:93568410 G A 0.173084 -3.1846e-05
10:93569805 G A 0.075517 -3.5558e-05
10:93584623 C T 0.064167 1.5142e-05
10:93602605 A G 0.952939 -4.1901e-05
10:93603922 C T 0.150795 -2.6203e-05
10:93625967 T C 0.099546 -2.7371e-05
10:93629910 A G 0.046649 -5.3329e-05
10:93631319 G A 1.137870 -9.1735e-06
10:93654381 T C 0.193610 2.3131e-05
10:93657377 T C 1.699985 5.6508e-06
10:93660359 G A 0.108807 -2.5306e-05
10:93664644 C T 0.624714 -3.2926e-05
10:93668110 A T 0.507378 1.4260e-06
10:93668140 C T 0.029560 -5.3420e-05
10:93680944 A G 0.058801 3.8403e-06
10:93711787 G A 0.087595 4.3468e-05
10:93713758 G T 0.730278 2.2238e-05
10:93720906 G A 0.048311 -6.3455e-06
10:93730480 G A 0.057240 -3.7123e-05
10:93730592 T C 1.480846 -4.7948e-07
10:93738198 C T 0.039018 -2.1614e-05
10:93773792 A G 0.117742 -3.2641e-05
10:93786557 C A 0.759903 -2.6932e-05
10:93792389 T C 0.104301 3.0222e-06
10:93801025 G A 0.026113 1.3659e-05
10:93822193 C T 1.468188 5.1020e-06
10:93851714 C T 1.627869 -1.1643e-04
10:93862351 A G 0.028304 1.0605e-06
10:93865244 T C 0.199271 -2.2886e-05
10:93871066 A G 1.193282 -4.1871e-06
10:93871218 G A 0.662937 -3.8870e-07
10:93889944 T C 0.084901 -2.0958e-05
10:93907781 A G 0.033033 -1.4082e-05
10:93921882 G C 0.040131 3.6656e-05
10:93932303 T C 0.046292 6.3776e-06
10:93952038 G A 0.063170 -9.4291e-06
10:93953887 G A 0.050888 6.3008e-06
10:93955613 C A 0.064251 -1.2062e-05
10:93968910 A G 0.291248 9.3170e-05
10:93977203 G A 0.615405 -1.3825e-07
10:93983069 A G 0.071772 -1.9344e-05
10:93999850 G A 1.176346 7.4190e-06
10:94015524 T C 0.050252 7.6279e-06
10:94016576 C A 0.045815 -3.0815e-06
10:94031934 A G 0.108654 5.7568e-06
10:94052164 T C 0.309772 -1.1227e-04
10:94062676 T C 0.195298 4.1882e-05
10:94070082 C T 0.048272 1.2536e-05
10:94073049 T C 0.098001 -3.2040e-05
10:94074941 G A 0.036649 2.0373e-05
10:94089160 C A 0.932325 -2.2951e-05
10:94097608 C T 0.054124 -7.8986e-07
10:94100581 G A 0.024321 1.0547e-05
10:94116233 A G 0.243852 5.0898e-05
10:94138239 G A 0.932049 -1.8271e-05
10:94140233 A G 0.194831 3.3430e-05
10:94143848 T C 1.081983 -3.5662e-06
10:94166680 A G 0.033260 -1.3175e-05
10:94167087 A G 0.791287 -6.3473e-05
10:94168797 A G 0.703585 4.1762e-05
10:94176088 C T 0.872592 7.0661e-05
10:94180144 A G 0.020880 1.2318e-05
10:94180865 G C 0.062901 1.3857e-05
10:94190652 T C 0.023665 -1.7222e-05
10:94196248 G A 0.657987 3.4486e-05
10:94199756 G A 0.052164 8.2809e-06
10:94209840 T C 0.020056 7.9942e-06
10:94209876 T C 0.249490 -5.8700e-06
10:94211444 A G 0.069584 -1.0634e-05
10:94220051 G T 0.121761 -3.7632e-07
10:94252403 A C 0.042303 3.5149e-05
10:94256847 T C 0.045844 4.0755e-05
10:94265621 C G 0.058538 1.2270e-05
10:94272154 A G 0.032958 -2.5714e-05
10:94274809 G A 0.214017 -3.0754e-05
10:94281144 C T 0.162798 -5.1979e-07
10:94283503 T C 0.061233 -2.2082e-05
10:94288002 C T 0.051664 4.4284e-05
10:94311924 C T 0.426190 -4.2978e-05
10:94311998 G C 0.022448 3.2705e-09
10:94329592 A C 0.079682 -8.6512e-06
10:94344778 T C 0.162557 -3.4063e-05
10:94347830 A G 1.048210 5.4048e-05
10:94350626 G A 0.215370 -3.2476e-05
10:94367230 G A 1.185775 7.0517e-05
10:94368588 C T 0.154469 8.1687e-06
10:94369982 A C 0.029956 -4.9835e-06
10:94374603 C T 0.231969 2.1359e-05
10:94383074 C A 0.084239 3.7169e-05
10:94383202 C T 0.174398 2.6973e-05
10:94383444 T C 0.032075 -9.6388e-06
10:94383858 G T 0.175807 -1.4527e-05
10:94397858 G T 0.053394 2.0422e-05
10:94404823 T C 0.044977 5.7872e-06
10:94415666 T C 0.084034 2.2877e-05
10:94429082 C T 0.050985 4.3481e-05
10:94441599 G A 0.031485 -8.8819e-06
10:94456360 G A 0.098482 -3.0220e-06
10:94462882 T C 0.819182 5.7737e-05
10:94465559 T C 0.819724 5.5076e-05
10:94480779 C T 0.052216 5.4600e-05
10:94481806 T G 0.020049 1.6911e-05
10:94481917 A G 0.759939 5.6197e-05
10:94482135 T C 0.039492 -4.7102e-06
10:94485211 C A 0.989951 -9.3776e-05
10:94494460 T C 0.037009 -1.2645e-06
10:94494735 C T 0.125036 6.2568e-05
10:94498436 C T 0.778034 3.8521e-05
10:94498831 C T 0.110550 7.8009e-06
10:94499577 G A 1.077010 -5.0497e-05
10:94501126 T C 0.034250 -2.1371e-06
10:94501903 G A 0.103055 -1.8453e-05
10:94502244 C T 0.881148 3.8781e-05
10:94502534 A G 0.032520 -2.9122e-06
10:94504410 A G 0.038765 -1.8474e-05
10:94515985 C T 0.423772 -4.3030e-05
10:94518018 T C 0.053222 -1.7642e-05
10:94518228 C T 0.029793 -8.6947e-06
10:94520143 G T 0.321629 -5.8749e-05
10:94521071 G T 0.063777 -2.4147e-05
10:94523766 C T 0.477902 -1.9954e-05
10:94525506 A C 0.624555 -1.5701e-05
10:94535940 A G 0.642917 -3.2210e-05
10:94543870 T G 0.581139 4.3150e-06
10:94560060 C T 0.995625 1.8384e-05
10:94574341 C T 0.116168 1.2254e-05
10:94577904 A G 0.076429 -1.1693e-05
10:94586373 T C 0.020432 4.9781e-06
10:94595653 A G 0.041401 3.1356e-05
10:94596041 A G 0.164064 -9.2318e-06
10:94596902 T C 0.067783 -1.2179e-05
10:94598259 T C 0.767180 1.3526e-05
10:94599105 T C 0.050411 -3.0108e-05
10:94599267 T C 0.091639 1.0639e-05
10:94599468 A G 1.437407 -1.3835e-05
10:94602822 G A 0.636607 -1.5382e-05
10:94608319 T C 0.044909 -2.7000e-05
10:94619381 G A 0.034078 1.6470e-05
10:94622028 T G 1.944425 -2.3678e-05
10:94626221 T G 1.902703 8.4163e-06
10:94636680 A G 0.056601 -4.0278e-05
10:94646776 A G 0.023782 8.3490e-06
10:94669531 T G 0.051677 -3.5990e-06
10:94671228 G A 0.021140 1.0731e-05
10:94695555 A G 0.522117 -1.6491e-05
10:94695617 T C 1.343184 1.0684e-05
10:94711457 C T 0.034909 -3.3475e-06
10:94714427 G C 0.208879 7.4741e-07
10:94716524 C G 0.115925 -2.1647e-08
10:94733781 T G 0.034312 -4.2939e-06
10:94739383 C T 0.037502 8.6399e-06
10:94746240 A G 0.313238 1.2013e-04
10:94758948 T C 0.087342 6.8231e-06
10:94764660 G T 0.155443 -2.4313e-05
10:94765977 C T 0.065153 -5.6717e-05
10:94771895 C T 0.170146 -1.2201e-05
10:94786148 T C 0.047658 -3.1500e-05
10:94787521 T A 0.183720 -2.6652e-05
10:94815076 C T 1.044500 -1.3927e-05
10:94819606 A G 1.191358 -3.1064e-05
10:94824166 A G 0.187521 -2.9991e-06
10:94824424 T G 0.024061 5.7941e-06
10:94827183 C A 1.412411 -5.9254e-05
10:94832128 A G 0.508105 3.4208e-05
10:94833639 A G 0.084684 1.3945e-05
10:94838388 G A 0.132865 1.2058e-05
10:94839642 A G 0.896533 3.9301e-07
10:94840631 C A 0.319805 -1.6410e-05
10:94841107 G A 1.625945 3.8651e-05
10:94841669 A G 0.027843 2.2891e-05
10:94842477 G C 1.380174 6.5055e-06
10:94846448 T C 0.034928 -1.4037e-05
10:94846661 A G 0.051852 5.6459e-06
10:94849708 A G 0.397756 1.7225e-05
10:94850226 T C 0.091620 4.3158e-05
10:94850473 C G 0.173830 -1.6417e-05
10:94850801 G A 1.979704 1.9001e-05
10:94854740 G C 0.054975 1.1011e-04
10:94857262 C G 0.040362 -9.2831e-06
10:94859247 T C 0.810197 4.4572e-06
10:94870362 G A 0.182302 -2.0953e-05
10:94885878 C T 0.691156 1.2414e-05
10:94890629 C T 0.063193 3.2734e-05
10:94891850 A G 0.115684 -3.4135e-05
10:94897992 T C 0.099920 2.8512e-05
10:94899151 T C 0.147104 3.3371e-05
10:94899739 A G 1.755842 1.1276e-05
10:94904761 A G 0.051476 1.9045e-05
10:94910365 T C 0.066809 4.9600e-05
10:94916025 G A 0.058227 -2.6433e-05
10:94921065 G A 0.243333 1.6889e-05
10:94926192 T C 0.135208 -2.0421e-05
10:94940120 C T 0.026986 2.9322e-06
10:94941751 C A 0.035061 5.3687e-06
10:94958324 C T 1.939125 5.4051e-06
10:94960075 G T 0.978451 4.3255e-05
10:94960494 A G 0.039664 -4.4857e-06
10:94963391 G A 0.851630 6.2942e-05
10:94983746 G A 0.061684 1.0516e-05
10:94999562 G A 0.090886 -2.7599e-06
10:95002810 G A 0.069039 1.4643e-05
10:95003141 A G 0.121842 4.1393e-06
10:95003939 A G 0.739211 1.0106e-05
10:95006979 A G 0.071350 -3.1415e-05
10:95009508 T C 0.159951 -8.3500e-06
10:95012967 T C 0.956298 2.0895e-06
10:95016338 C T 1.557899 -1.6130e-05
10:95026836 C T 0.394816 2.3251e-06
10:95035622 G A 0.218665 4.1058e-06
10:95038988 C T 0.208879 2.6481e-05
10:95039397 A C 1.283834 -3.9842e-05
10:95047523 T G 0.042799 5.2394e-05
10:95049058 G A 1.242814 -2.7955e-05
10:95050826 G A 0.206123 2.4588e-05
10:95052209 A G 0.242382 -1.4514e-05
10:95055943 T C 0.032455 -4.9198e-06
10:95065296 A C 1.938940 3.6276e-06
10:95069145 C A 0.835099 -1.1519e-04
10:95069336 G A 0.144959 5.6026e-06
10:95080484 A G 0.031017 1.6095e-05
10:95082020 G A 0.130875 2.0330e-05
10:95083039 T C 0.130346 -1.0451e-05
10:95089918 G A 0.898513 2.5026e-05
10:95091879 C T 0.077163 4.7450e-05
10:95093984 A G 0.132037 1.7961e-05
10:95094508 T C 0.035149 -4.2765e-06
10:95102019 G A 0.442646 4.4948e-06
10:95107428 A G 0.115629 -2.3901e-05
10:95122562 G T 0.250380 1.6207e-05
10:95125610 T C 1.445850 -3.9764e-05
10:95134235 T C 0.464572 -1.0375e-05
10:95134343 G A 0.128574 1.2543e-05
10:95137390 G T 0.067877 -2.1842e-05
10:95140483 C T 0.727370 -1.4472e-06
10:95140862 T C 0.046347 3.5578e-06
10:95144508 A G 1.398795 -1.0813e-04
10:95147609 A G 0.029303 2.5446e-05
10:95148835 C T 0.102672 -3.2016e-05
10:95151461 G A 0.332996 5.1548e-06
10:95158494 G A 0.941432 -2.1006e-05
10:95159025 G T 1.179478 -8.1260e-06
10:95159844 T C 0.227445 2.2941e-05
10:95159921 A C 0.100017 7.9086e-06
10:95161268 T C 0.041430 4.0811e-06
10:95163809 T G 0.095288 9.8619e-08
10:95163883 A G 0.212433 -8.9458e-06
10:95164470 A G 0.127097 1.1575e-05
10:95166779 G A 1.406692 -8.4747e-06
10:95171283 T C 0.065192 2.4359e-05
10:95174021 C T 1.923645 -2.9002e-05
10:95174818 G A 1.535951 -1.6777e-05
10:95186158 A G 0.317266 3.3744e-06
10:95188487 G C 0.329571 2.5148e-06
10:95203617 A G 0.032104 1.4649e-05
10:95207779 A G 1.385588 7.9504e-06
10:95209696 C T 1.549064 1.1938e-05
10:95220901 A G 0.316530 2.3371e-05
10:95220979 G A 0.074170 1.6595e-05
10:95221216 A G 0.041449 4.0795e-06
10:95221477 T C 0.148552 -3.3369e-05
10:95228152 G A 0.489114 -7.0790e-06
10:95228171 G A 0.290774 1.9763e-06
10:95233541 C G 0.028670 1.9800e-05
10:95239343 A C 1.690971 -2.3491e-05
10:95245913 A G 1.050563 -3.1286e-05
10:95249605 G A 0.466201 4.9627e-05
10:95250825 A G 1.422733 -1.4538e-05
10:95252525 G T 0.029819 8.2675e-06
10:95256144 A C 0.416167 6.2987e-06
10:95258040 C T 1.307214 -8.3393e-07
10:95259979 G C 0.433905 1.1693e-05
10:95262497 C G 1.741019 1.4805e-05
10:95266683 G A 1.137195 -1.5863e-05
10:95270203 T C 0.171302 2.1638e-05
10:95274477 C T 0.225225 2.4908e-05
10:95274972 A C 1.317078 -4.4711e-05
10:95276718 C T 0.023357 1.8219e-05
10:95276742 C G 0.052001 -1.7990e-05
10:95277523 A G 0.047337 4.0657e-05
10:95278683 A G 0.225257 2.7261e-05
10:95279506 T A 1.518660 7.5572e-06
10:95279771 T C 1.529482 -6.1624e-06
10:95287147 C T 0.048308 -1.4620e-06
10:95289636 A G 0.270854 1.9713e-05
10:95306114 A G 0.086780 1.5639e-05
10:95306213 G A 0.049609 1.6709e-05
10:95307307 C T 1.858170 2.5756e-05
10:95312135 A C 0.199505 4.0767e-05
10:95315193 T C 0.103607 8.5503e-06
10:95315221 A G 0.063248 3.3677e-06
10:95322547 A C 0.040790 2.3807e-06
10:95324503 A C 0.397494 1.3167e-05
10:95326676 T C 0.083061 -1.5162e-05
10:95327429 T C 0.232911 4.6892e-05
10:95333063 G A 0.399733 5.1801e-06
10:95335179 G A 0.045123 1.1895e-05
10:95340359 C T 0.141547 -2.4418e-05
10:95340745 A G 0.038356 6.9692e-06
10:95343450 T G 0.303339 -1.7616e-05
10:95344238 C T 0.198843 -6.0292e-06
10:95344333 C T 0.190248 1.9523e-05
10:95345426 C A 0.337290 -2.9154e-05
10:95347041 A G 0.031884 6.9445e-06
10:95348182 C T 0.757264 3.6272e-07
10:95351237 G C 0.046042 -1.3149e-05
10:95354133 T C 0.046532 -2.1841e-05
10:95354271 T C 0.054299 -4.0424e-05
10:95354619 A G 0.323826 -3.5030e-05
10:95358418 T G 0.155365 1.0484e-05
10:95362176 C T 0.030972 2.8933e-05
10:95362627 A G 0.472845 2.3766e-05
10:95364624 G A 0.186648 1.8606e-05
10:95366577 T C 0.330526 4.1672e-05
10:95367001 A G 0.816001 -1.0348e-05
10:95367290 A G 0.055199 -1.4113e-05
10:95368516 C T 0.297918 2.4978e-05
10:95368993 C T 0.549083 -3.6453e-06
10:95374541 T C 0.048814 1.5198e-05
10:95375099 A G 0.067533 6.7750e-06
10:95378547 A G 1.372715 -4.4598e-05
10:95379543 C A 0.986991 -4.2807e-05
10:95379841 A G 0.063096 2.0318e-06
10:95380078 T C 0.094431 -1.3363e-05
10:95381773 A T 0.713358 4.3600e-05
10:95384354 G A 0.041498 -1.2963e-05
10:95387629 A G 0.183289 1.9577e-06
10:95389874 A G 0.481324 5.3447e-05
10:95391632 C G 0.088656 1.1817e-05
10:95392031 G C 0.761510 4.9983e-05
10:95392511 C T 0.160029 1.5909e-05
10:95394331 G A 0.076400 -2.9187e-06
10:95396491 G A 1.074865 -3.4516e-05
10:95405424 A G 0.466204 3.7179e-05
10:95408651 A G 1.057987 9.6079e-06
10:95433124 G A 1.290060 3.8247e-06
10:95438517 T C 0.034870 -5.2121e-05
10:95440889 A G 0.179131 -9.7280e-06
10:95441272 A G 0.220242 2.4925e-05
10:95444513 C T 0.034146 6.6019e-06
10:95452908 T A 0.022360 -6.4269e-05
10:95454681 C G 1.033234 -1.7280e-05
10:95457992 G A 0.213848 1.9757e-05
10:95459817 T C 1.468366 -1.4319e-06
10:95463026 T G 0.066251 -2.3951e-05
10:95463471 A T 1.044013 -1.6079e-05
10:95471750 C T 0.181201 2.5004e-06
10:95473868 T C 0.108320 -3.6148e-05
10:95485334 A G 0.126162 -9.1703e-06
10:95486117 C T 0.037437 4.3471e-06
10:95487723 T C 0.092652 2.7301e-05
10:95489319 A G 0.049054 -2.5499e-05
10:95494584 G A 0.027749 6.8483e-06
10:95505450 T C 0.050684 -3.3568e-05
10:95505946 T C 0.025311 -6.2557e-06
10:95509122 C T 0.038784 -1.5745e-05
10:95510630 A G 0.047275 2.9106e-05
10:95511000 A G 0.379044 1.3045e-05
10:95512810 T C 1.277369 -1.0914e-05
10:95514432 T C 0.237721 -5.3824e-06
10:95517171 A G 0.034120 -2.0779e-05
10:95517178 A G 0.095109 2.3907e-05
10:95520557 T C 0.095044 2.0193e-05
10:95520558 A G 0.046769 1.0709e-05
10:95521692 A G 1.173869 -5.9194e-05
10:95521752 G A 0.568146 -4.2611e-05
10:95525331 A C 0.380459 -5.7459e-05
10:95527521 G A 0.068120 1.7560e-05
10:95528185 G A 1.593873 -1.4461e-06
10:95529230 C T 0.071746 -7.8691e-05
10:95534265 T G 1.147958 1.3061e-05
10:95535240 A C 0.133024 -8.5787e-06
10:95541289 C T 0.881644 9.5117e-06
10:95543937 G A 0.035474 1.9160e-05
10:95547226 A G 0.073054 -1.6836e-05
10:95548838 G T 1.943110 -1.4573e-05
10:95554073 T C 0.052173 2.5643e-05
10:95565254 T G 1.879343 1.9638e-06
10:95569379 A G 0.049281 1.0486e-06
10:95569746 A C 0.442182 -2.0078e-05
10:95575512 G T 0.056377 3.7214e-05
10:95579110 A G 1.675284 3.8493e-05
10:95586092 A G 0.028310 -2.0725e-05
10:95593114 A G 0.086634 2.8394e-05
10:95603004 G A 0.874211 2.1387e-05
10:95604428 A G 0.050638 -3.8544e-05
10:95617553 T C 0.084015 3.3118e-06
10:95622634 A G 0.052887 6.3774e-06
10:95630427 C T 0.041491 8.3587e-05
10:95636851 G A 0.045526 -1.4456e-05
10:95657489 A C 0.057032 -2.3405e-05
10:95665322 G T 0.081684 -4.2898e-06
10:95666458 G A 1.749831 3.1744e-05
10:95683452 G A 0.897111 2.4832e-05
10:95709031 A G 0.024301 -8.4764e-06
10:95712080 G A 0.174090 -2.2006e-06
10:95718148 T C 0.220976 9.6243e-07
10:95720501 C T 0.501681 5.0414e-07
10:95731909 G C 0.362478 -3.2729e-05
10:95734592 T G 0.198576 1.2689e-05
10:95739318 G A 0.427810 2.4532e-05
10:95750827 G A 0.892927 7.3315e-05
10:95752515 T C 0.020085 1.4485e-05
10:95753015 A C 0.025876 -5.4688e-05
10:95754732 C T 0.565264 5.7645e-05
10:95766049 A G 0.896922 6.2352e-05
10:95772910 G A 0.058662 9.5583e-06
10:95773705 G A 0.051946 -1.7185e-05
10:95775792 T C 0.032017 -1.0512e-05
10:95782925 C T 0.314592 -4.3624e-05
10:95783242 A G 1.025577 2.1044e-05
10:95785262 G T 1.877811 2.2862e-05
10:95791763 A G 0.505687 7.3595e-06
10:95796931 T C 0.051106 -9.4985e-06
10:95798102 A G 0.051797 -1.3845e-05
10:95802529 G A 0.522536 2.4898e-06
10:95810757 C T 0.516534 4.4084e-05
10:95820885 G A 0.024454 -1.2648e-05
10:95830221 A G 0.057665 5.9698e-06
10:95850334 G T 0.154384 5.4694e-05
10:95854556 T G 0.053050 4.3678e-05
10:95855835 C T 0.087631 3.1777e-06
10:95859929 G A 0.561336 -7.4307e-05
10:95861695 T C 0.366665 2.6037e-05
10:95867116 T C 0.042994 -2.9644e-05
10:95868120 T C 1.950637 2.0058e-05
10:95879731 A G 0.046691 2.9899e-05
10:95881309 C T 0.060363 3.4414e-05
10:95886354 A G 0.091672 7.1259e-05
10:95887596 T G 0.123111 3.5372e-05
10:95892129 A T 0.076072 1.7115e-05
10:95895940 G A 0.840938 2.6765e-05
10:95898681 A G 1.098511 -4.2068e-06
10:95901577 C T 0.023834 -2.2359e-05
10:95901711 A C 0.069487 -1.1865e-05
10:95914518 A G 0.795247 3.8441e-05
10:95929812 C T 0.065884 -3.4300e-05
10:95931087 T G 0.342126 -4.1514e-05
10:95938864 C T 0.786295 4.9532e-07
10:95949547 T C 0.043049 2.6106e-05
10:95950897 T C 0.074385 -8.6260e-05
10:95952772 A G 0.387805 -7.2033e-06
10:95958289 A G 0.235193 -2.5988e-05
10:95965722 T C 1.543393 4.2056e-06
10:95968915 A G 0.035045 8.9726e-06
10:95970288 T C 0.673184 -5.3409e-05
10:95974208 C T 1.204877 -9.7091e-06
10:95984276 G A 0.682188 2.9347e-06
10:95998141 A G 0.091146 -1.8126e-05
10:96002935 T C 0.026596 -2.0107e-05
10:96010740 C T 0.040411 -3.6291e-05
10:96013705 A G 1.233579 -1.7602e-05
10:96035980 C T 0.220521 5.0589e-05
10:96039597 C G 0.865308 1.5537e-05
10:96044496 A G 0.039112 -2.8139e-05
10:96052511 T C 0.174723 4.8260e-05
10:96058298 T C 0.524409 -2.9898e-05
10:96066341 G A 0.592207 -2.0624e-05
10:96070375 G A 0.529754 -1.5013e-05
10:96072194 A G 0.045383 -1.1563e-05
10:96073994 A G 0.081762 -3.3820e-05
10:96076582 T C 0.023347 5.2870e-05
10:96080917 T C 0.033799 1.4874e-05
10:96080971 T C 0.092831 -3.7345e-05
10:96083452 G A 0.513568 -3.3360e-05
10:96083961 C T 0.068841 -1.1254e-05
10:96098373 T C 0.315183 -9.0576e-05
10:96106240 C G 0.147094 4.4011e-05
10:96114835 A G 0.249847 -1.1639e-05
10:96116419 A G 0.306977 -9.2600e-05
10:96121505 C T 0.031118 1.8434e-05
10:96122543 G A 0.498322 -3.1950e-05
10:96126951 A G 0.247293 -1.0889e-05
10:96131947 C A 0.307016 -8.4663e-05
10:96134685 A G 0.531322 6.0885e-06
10:96183462 A G 0.421363 -1.1594e-05
10:96187933 C G 0.071252 1.4316e-05
10:96195326 T G 0.065582 -5.8360e-06
10:96204219 T C 0.191280 -4.1428e-05
10:96206045 C T 0.075972 1.4172e-05
10:96231547 G C 0.030212 -2.0915e-05
10:96233448 C T 0.045120 -3.2000e-05
10:96240878 C T 0.094824 2.8316e-05
10:96248779 A G 0.034295 -3.5276e-05
10:96259443 A G 0.881784 1.2206e-05
10:96267404 C T 0.211436 1.9184e-05
10:96325537 T C 0.023652 -2.1897e-05
10:96332272 T C 0.889947 1.3971e-05
10:96370853 G T 0.301453 -7.8415e-05
10:96384689 C T 0.076491 -1.2636e-05
10:96405329 T C 0.427199 2.5940e-05
10:96405502 A G 0.306747 -1.2093e-05
10:96415549 G A 0.063320 -3.3180e-06
10:96447920 T C 0.034042 -1.0699e-05
10:96466771 T C 0.047746 -1.7397e-05
10:96467850 A G 0.059068 9.0355e-06
10:96484145 A G 0.048499 1.2816e-05
10:96495161 A G 0.028226 1.2044e-05
10:96495232 T C 0.731956 1.8834e-05
10:96495410 T C 0.050557 -9.2503e-06
10:96523402 A G 0.126389 6.5952e-05
10:96534922 C G 0.067776 -6.2973e-05
10:96547463 T C 0.298327 -1.2651e-06
10:96603458 A G 0.026833 -1.3719e-05
10:96619231 T C 0.426268 -5.8798e-05
10:96622313 G A 0.064897 5.8756e-06
10:96641794 C A 0.120849 8.2249e-05
10:96662309 T C 0.073109 3.2726e-05
10:96667241 T G 0.068912 2.6297e-05
10:96674834 A G 0.054864 1.0328e-05
10:96707202 T C 0.396017 2.4488e-05
10:96746078 T C 0.346661 5.6773e-07
10:96748737 T A 0.125568 6.2608e-05
10:96751270 C T 0.274026 1.2937e-06
10:96756131 G C 0.434749 -4.3432e-05
10:96766934 C A 1.160847 -1.6814e-05
10:96772412 T C 0.612211 -9.8095e-06
10:96798548 T C 0.371916 -1.6274e-06
10:96798749 C T 0.244901 -2.0541e-06
10:96808540 G A 0.058951 7.1117e-06
10:96810552 C T 1.235819 -6.8784e-06
10:96811045 C G 0.427491 -2.7455e-05
10:96814915 T C 0.250740 1.7461e-05
10:96817776 C T 1.955386 1.7014e-05
10:96818119 C G 0.105746 -9.7169e-06
10:96823366 C T 0.102558 -1.5532e-05
10:96827178 C T 1.312164 -1.2181e-05
10:96828160 C T 1.727231 4.4003e-05
10:96828323 C T 0.563453 1.4685e-05
10:96830311 A C 0.076942 -1.0886e-05
10:96859192 G A 0.765109 2.1047e-05
10:96860160 A G 0.061443 -1.5606e-05
10:96885334 C A 1.161580 -2.2603e-05
10:96886637 A G 1.547779 3.2602e-05
10:96887053 G A 0.032656 -9.0729e-07
10:96928688 T C 0.316562 5.6563e-05
10:96947612 C T 1.974754 1.5695e-05
10:96949596 A G 0.032127 6.5302e-07
10:96954360 A T 0.764074 2.5664e-05
10:96954479 A G 1.126311 -3.0147e-06
10:96954732 T C 0.766288 2.5518e-05
10:96974803 G A 1.138279 2.5965e-07
10:96987154 C T 1.824849 6.0776e-06
10:96994949 G A 1.019027 6.3835e-06
10:96998519 C T 0.789917 1.2802e-05
10:97010379 G A 0.209525 8.5597e-05
10:97020612 G A 1.419312 5.7398e-05
10:97023630 C T 0.616772 8.7416e-06
10:97026530 G T 0.152580 -6.2024e-06
10:97027887 G C 1.641249 2.1526e-05
10:97029859 T C 0.047405 2.0802e-05
10:97034610 A G 1.029423 -7.3180e-06
10:97035506 G C 0.044117 -1.8011e-05
10:97040225 C T 0.059989 7.5842e-06
10:97040326 T G 1.903518 -3.7147e-05
10:97040743 G A 0.273454 -3.1521e-05
10:97040975 G C 1.262237 -7.1768e-06
10:97043960 A G 0.037148 -1.9473e-05
10:97043999 C T 0.487734 1.5315e-05
10:97047825 C T 0.286564 -1.9980e-06
10:97048938 A G 0.223560 8.5810e-06
10:97049244 G T 0.068886 -1.6408e-05
10:97049663 C T 0.834310 -3.9023e-06
10:97055832 A G 1.821084 -1.1623e-06
10:97057364 G A 0.420604 -1.2851e-05
10:97059313 G A 0.026862 -3.6679e-06
10:97060182 T C 0.084193 1.3904e-05
10:97063375 G A 0.577439 4.3611e-05
10:97064588 G A 0.269670 -2.8043e-05
10:97064619 T C 0.076027 -9.6181e-07
10:97064677 T C 0.059434 -9.3556e-06
10:97068409 T C 0.626941 -5.2842e-05
10:97069849 T C 0.260581 -1.5160e-05
10:97070115 G A 0.812083 -3.5081e-05
10:97070671 A G 0.086608 1.2103e-05
10:97070709 T C 0.183746 -3.2924e-06
10:97070992 A C 0.087826 5.0195e-05
10:97073830 C T 0.061103 8.0801e-06
10:97075315 G A 0.030839 -3.0079e-05
10:97077979 C T 0.036636 -5.7651e-06
10:97082300 T C 0.182000 3.0189e-05
10:97091926 A C 0.132917 -2.9201e-05
10:97096357 T C 0.046464 -2.9078e-06
10:97101925 T C 0.023305 -1.4981e-05
10:97106165 C T 0.530774 7.6803e-06
10:97116219 T C 1.097372 4.3467e-05
10:97118644 C T 0.837585 3.4054e-05
10:97122536 T C 0.092068 -4.3142e-05
10:97125874 A C 0.139765 -1.1512e-05
10:97128784 C T 0.046506 1.0737e-05
10:97137105 G A 1.065631 5.0530e-05
10:97141487 A G 0.062278 2.3360e-06
10:97141523 A G 1.172493 6.4078e-05
10:97143826 C T 0.124146 2.2281e-05
10:97147219 G A 0.107518 2.0309e-05
10:97160462 A G 0.545383 -1.0704e-05
10:97168827 T C 0.066468 -4.0358e-06
10:97174269 T C 0.183100 -1.4081e-05
10:97174352 C T 0.094424 1.6770e-05
10:97174537 A C 0.055854 1.1480e-05
10:97180509 C G 0.154508 -8.2650e-06
10:97183789 A G 0.027567 -7.1544e-06
10:97192443 C A 0.039141 2.6506e-05
10:97204949 G A 0.034828 -1.3427e-05
10:97206619 C T 0.681042 6.8818e-06
10:97209774 A G 0.093921 3.2934e-05
10:97220724 A G 0.042371 -1.9290e-05
10:97222023 A G 1.284097 7.4329e-05
10:97222479 A G 0.048723 -9.6081e-06
10:97227304 T C 0.026006 2.7222e-05
10:97227977 A G 0.108232 3.5339e-05
10:97232268 T G 0.493622 7.6877e-05
10:97234991 A C 1.039891 -2.7291e-05
10:97235508 A G 0.329653 -3.3150e-05
10:97240100 G A 1.073787 3.9789e-05
10:97241035 T C 0.102146 5.2272e-05
10:97246036 T C 0.475452 -8.5162e-06
10:97251376 T C 0.061158 -1.3888e-06
10:97251948 T C 0.083152 -1.1366e-05
10:97256744 C T 0.951595 -2.0929e-05
10:97260540 C T 0.030310 6.7355e-07
10:97260564 G A 1.772403 -1.0974e-05
10:97265004 A G 0.071528 1.0105e-05
10:97276810 T G 1.551956 2.6679e-05
10:97277059 T C 0.045997 -4.2844e-05
10:97283567 T C 0.336134 2.1050e-05
10:97294813 A G 0.554199 4.0116e-06
10:97295373 C A 0.059077 1.4103e-06
10:97296722 C T 1.786688 -2.3894e-06
10:97304086 C T 0.036684 -9.8807e-06
10:97309704 A G 0.083995 8.5455e-06
10:97315208 G A 0.316500 -6.4453e-06
10:97317340 A G 0.871884 -2.9473e-07
10:97318089 C T 0.203607 -2.3900e-05
10:97319594 A G 0.074673 1.4254e-06
10:97319637 T C 0.970382 -3.0501e-05
10:97322109 A G 0.050249 -1.5107e-05
10:97322506 A G 0.123997 5.6549e-06
10:97325126 C T 0.118645 2.7602e-06
10:97334210 T C 0.085700 -3.0439e-06
10:97334291 A C 1.036593 1.7912e-06
10:97339775 T C 0.094285 6.5145e-06
10:97348050 A G 0.061693 8.0401e-06
10:97349281 C A 0.272906 -5.8771e-06
10:97349492 A G 0.154449 -4.8293e-06
10:97361511 A G 0.161207 -7.1998e-06
10:97363553 T C 0.050674 -2.9356e-06
10:97364566 C T 0.093710 7.5772e-06
10:97367117 T G 1.083518 -1.4174e-05
10:97367813 A G 0.032001 5.5127e-06
10:97371146 A G 0.050989 -1.1317e-05
10:97386497 T G 0.039761 3.0064e-05
10:97387248 G A 0.071295 4.8729e-06
10:97388162 A G 0.248497 2.1848e-05
10:97389101 G T 0.274775 -1.3114e-06
10:97397344 C T 0.733670 -3.5277e-05
10:97401865 A G 0.033559 -1.1195e-05
10:97409895 C T 0.097845 -5.6906e-06
10:97420005 T C 1.825956 -6.6962e-06
10:97441169 T C 0.056701 1.0399e-05
10:97445357 A C 0.039258 2.8809e-05
10:97447252 A G 0.027775 3.1293e-06
10:97447373 T A 0.629836 2.2900e-05
10:97453464 G T 0.137866 -2.3020e-05
10:97453703 C A 0.093778 2.1711e-06
10:97457837 A G 0.061405 -8.5293e-06
10:97473403 G T 0.380213 1.6008e-05
10:97484742 C T 0.890830 5.1435e-05
10:97485830 G A 0.035328 9.8057e-06
10:97486408 T G 1.686508 1.4963e-05
10:97488148 A G 0.031832 -4.9539e-06
10:97505785 C A 0.068753 -1.9862e-05
10:97529973 A G 0.028407 -2.9281e-07
10:97539087 T C 0.251801 2.3573e-05
10:97546627 G A 0.041748 -7.4882e-06
10:97580324 G T 0.028443 3.0064e-05
10:97591981 T C 0.033620 -7.9129e-06
10:97593236 G A 0.093817 3.8065e-05
10:97618580 C T 0.138707 -2.6373e-05
10:97624007 C A 0.154346 -1.6801e-05
10:97624709 C A 1.110907 -3.9858e-05
10:97633021 T C 1.330974 -3.9295e-05
10:97637383 C T 0.057425 2.8541e-05
10:97643729 T C 0.042514 -8.7144e-06
10:97650898 A G 0.096112 -4.5340e-06
10:97658718 A C 0.402797 7.1446e-06
10:97659940 A G 0.214059 -8.9070e-06
10:97666538 T C 1.234615 -3.1050e-05
10:97681928 A C 0.041024 -6.0663e-06
10:97687049 C G 0.034253 -1.9657e-05
10:97696880 T G 1.139463 -5.0167e-05
10:97698338 A G 0.276587 1.0597e-05
10:97700979 T C 0.370453 3.2524e-05
10:97703075 G A 0.031683 -1.7122e-05
10:97704739 T C 0.729782 -3.4559e-05
10:97707570 G A 0.043832 -4.4476e-05
10:97729477 G A 0.050752 3.8585e-06
10:97742082 A C 0.096729 -3.3360e-05
10:97747108 C T 0.045237 2.2884e-06
10:97748040 A G 1.143969 -3.7435e-05
10:97748120 G A 0.048350 2.4412e-05
10:97752059 A G 0.057691 6.4007e-05
10:97762315 C T 0.144150 -9.4199e-05
10:97764194 G A 0.042520 2.2970e-05
10:97764765 C T 0.908318 -5.1667e-05
10:97768803 G C 0.044409 -3.6727e-06
10:97772358 G A 0.272935 1.7312e-05
10:97779219 A G 1.232453 -4.0027e-05
10:97791359 C A 0.049226 -5.7116e-06
10:97799445 G A 0.077406 -1.9187e-05
10:97808509 G A 0.717282 -4.1992e-05
10:97816368 G A 0.027213 1.1189e-05
10:97819462 T C 0.038534 4.4323e-05
10:97883062 T C 0.086258 -1.6559e-06
10:97886086 G A 0.959885 -4.5263e-06
10:97898846 T G 0.031611 6.3116e-06
10:97910878 T C 0.069996 1.3640e-06
10:97913520 A G 0.122965 -1.6827e-05
10:97917843 T C 0.155297 -3.1914e-06
10:97919011 G A 0.077160 -2.0680e-05
10:97920278 C T 0.045653 1.9696e-05
10:97925178 G T 0.715951 3.0439e-05
10:97925688 G T 0.223998 3.4323e-05
10:97929872 A G 1.868080 5.8179e-05
10:97950486 T C 0.047272 8.9363e-06
10:97958880 G C 0.639600 -1.2567e-05
10:97960510 T C 0.043994 -6.8149e-05
10:97961789 A G 0.136844 -1.8230e-05
10:97962767 C A 0.157208 -2.0868e-06
10:97971928 T C 1.101387 -1.9489e-05
10:97973548 T G 0.036675 3.7145e-05
10:97974867 G A 0.057363 -5.8547e-05
10:97979255 A G 0.021552 5.4978e-06
10:97980432 T C 0.151457 5.4298e-05
10:97980648 C G 0.283796 -1.5803e-05
10:97983028 A G 0.899844 -2.1109e-05
10:97987824 A G 0.056942 -6.5125e-05
10:97989039 T C 1.885072 8.8707e-07
10:97991026 T C 0.103480 -8.0049e-06
10:97993267 T C 1.680270 -1.7614e-05
10:97995268 T C 0.878678 1.0492e-05
10:97996819 G A 0.045831 1.6069e-05
10:97996946 G A 0.032176 -3.7652e-05
10:98000417 C T 0.581100 -4.5158e-05
10:98002866 T G 0.650298 2.4988e-05
10:98008526 A G 0.051576 -3.4075e-05
10:98010276 T C 0.035532 1.4722e-05
10:98013014 T C 0.197174 -9.9158e-06
10:98014850 T C 0.055539 -2.8088e-07
10:98015470 A G 0.052631 9.3095e-06
10:98016907 G T 1.819110 6.6598e-06
10:98022537 C T 0.072719 1.3741e-05
10:98022677 G A 0.060648 1.7803e-05
10:98023373 G A 1.059954 1.5120e-05
10:98027246 G A 0.023935 6.4944e-07
10:98043011 A G 0.062232 2.5306e-05
10:98047575 A G 0.051281 1.8048e-06
10:98055699 C A 0.109972 3.7440e-06
10:98059377 T C 0.038658 -2.3784e-05
10:98063689 A G 0.234605 1.7694e-05
10:98077162 T C 1.895325 -1.0331e-05
10:98085116 A G 0.037742 -1.1567e-06
10:98087140 A G 0.061852 1.9833e-05
10:98089319 A G 0.113386 -2.2887e-05
10:98098312 A G 0.035302 -3.6174e-05
10:98109025 C T 0.066929 -2.4739e-05
10:98110481 G A 0.040375 -4.4748e-05
10:98115019 A G 0.036428 7.1490e-07
10:98115056 C T 0.027119 3.1443e-05
10:98120109 G A 1.542517 -1.1363e-05
10:98122334 C T 1.809665 1.9363e-06
10:98125754 C T 0.048217 2.1031e-05
10:98130773 A C 0.107804 4.7089e-06
10:98131821 T C 0.296003 1.0258e-05
10:98135505 T A 0.696398 3.3435e-05
10:98137026 G A 0.049823 5.2389e-05
10:98141748 T C 0.246339 8.3352e-06
10:98146654 G C 0.312547 2.6379e-05
10:98151594 C T 0.825822 -5.7590e-05
10:98155678 A G 0.036318 1.7519e-06
10:98156475 T C 0.040839 4.7051e-05
10:98157412 A G 1.960219 2.2283e-05
10:98160099 T C 0.345275 -1.7400e-05
10:98166278 T C 0.096148 -4.1617e-05
10:98166356 G T 1.017888 7.4830e-06
10:98167265 T C 0.324154 4.4509e-05
10:98168559 G A 1.972034 -9.8244e-06
10:98169074 G A 0.108537 2.1712e-05
10:98172999 T C 0.024448 7.7444e-06
10:98176550 A G 0.023412 -1.5905e-05
10:98184972 G A 0.724212 4.0038e-05
10:98199799 C T 0.033909 -2.6122e-05
10:98206797 C G 0.028229 -4.2855e-06
10:98212308 T C 0.811891 -1.4947e-05
10:98214711 G A 0.203857 -3.9560e-05
10:98216092 A G 0.330821 1.1489e-05
10:98222551 A G 0.042400 1.7816e-05
10:98222575 C G 0.798671 -1.2776e-05
10:98226213 T C 0.025330 -2.0768e-06
10:98226497 A G 0.312245 1.1229e-05
10:98232659 C T 0.386545 6.1998e-05
10:98244498 T C 1.763856 2.5816e-05
10:98245589 T C 0.795221 2.2235e-06
10:98255294 A C 0.127382 -1.9224e-05
10:98255479 T C 0.039550 -2.1078e-05
10:98258871 T C 0.325599 6.0894e-06
10:98263545 A G 0.636513 -3.9468e-06
10:98265433 C T 0.089439 -6.0994e-05
10:98268119 C T 0.934058 -2.6938e-05
10:98274045 A G 1.323038 4.3844e-06
10:98277692 C T 0.799512 -4.5072e-05
10:98281896 C G 0.068195 3.0842e-05
10:98295577 C T 0.159597 2.5050e-05
10:98309996 G A 0.036610 3.7526e-06
10:98319815 C T 0.311002 -3.4960e-05
10:98324964 T C 0.020653 -4.9393e-06
10:98342056 T G 0.060983 -4.1409e-05
10:98347257 G T 0.326702 2.4129e-05
10:98348572 G A 0.330854 3.6906e-05
10:98359014 G A 1.336878 -4.2342e-06
10:98362921 C T 1.688440 2.8594e-05
10:98372057 C T 0.063615 -8.7292e-06
10:98380137 C T 0.384257 9.6064e-06
10:98380379 T C 0.039632 9.5637e-06
10:98382554 A G 0.487273 3.1265e-05
10:98385346 T C 1.119531 -2.7200e-05
10:98386433 A C 1.917634 -2.0785e-05
10:98392816 C T 0.090916 2.2940e-05
10:98393448 G A 0.057730 -2.6788e-06
10:98395083 T C 0.596359 4.9710e-05
10:98398037 T C 0.035045 3.3880e-05
10:98399971 C T 0.055906 -3.7002e-06
10:98404054 T C 0.950660 -4.2827e-05
10:98406194 T C 0.388107 -6.6072e-06
10:98406362 C T 0.077179 1.5276e-05
10:98411293 A G 0.062187 -9.7850e-06
10:98416324 A C 0.575180 2.3911e-05
10:98418971 G T 0.058087 1.9589e-05
10:98422896 C T 0.234550 -5.0468e-05
10:98424774 T C 0.028466 2.2974e-05
10:98425524 G A 0.046704 -6.6953e-05
10:98427551 G A 0.864143 1.3675e-05
10:98429148 A G 0.596625 8.7221e-05
10:98431175 A G 0.029475 4.0402e-05
10:98436824 A G 0.248653 -2.8751e-05
10:98437665 G A 0.166433 3.4565e-05
10:98443392 G A 0.082227 1.6244e-06
10:98446670 A G 0.034396 -3.1685e-05
10:98454760 A G 0.921620 7.2966e-05
10:98458051 A G 0.033159 -2.4196e-06
10:98461573 C T 0.945827 7.3167e-05
10:98469507 A C 0.573443 1.5846e-05
10:98470865 C T 0.368327 6.1989e-05
10:98470936 G C 0.328864 -1.0797e-05
10:98478317 G A 1.872686 1.0667e-05
10:98482000 C G 0.049346 3.6006e-05
10:98483545 G A 0.023435 -1.1792e-05
10:98483774 T C 1.001159 -2.5105e-06
10:98485105 A G 0.209693 3.8855e-06
10:98485812 C T 0.068870 1.6046e-05
10:98496428 T C 0.902447 -1.1083e-05
10:98504184 A G 1.116759 3.8636e-06
10:98505437 A G 0.268508 6.0542e-05
10:98508037 C A 0.129953 1.9465e-05
10:98508282 G A 0.752343 -2.5592e-05
10:98517301 G T 0.200589 -1.5442e-05
10:98522209 C G 0.055114 2.9077e-05
10:98525432 T G 0.039696 1.4344e-05
10:98525587 T G 0.029813 -1.3391e-05
10:98528249 C A 0.038885 -8.5098e-06
10:98530682 G A 1.048658 3.8258e-05
10:98532965 G T 0.234423 1.3749e-05
10:98534367 T G 0.028969 4.5725e-05
10:98538553 C T 1.811606 7.9081e-06
10:98541573 T A 0.051394 3.6189e-05
10:98542011 T C 0.126782 -1.0562e-05
10:98549366 G A 0.178663 5.1109e-06
10:98550811 A G 0.042154 7.4540e-06
10:98551213 C T 1.925534 -2.4401e-05
10:98555065 A T 0.054611 -3.4574e-05
10:98557448 T C 0.400022 -5.5934e-05
10:98565769 T C 0.077841 3.0841e-05
10:98573366 C G 0.184149 -9.4431e-06
10:98587496 A G 0.187119 -8.5063e-06
10:98596356 C G 0.106317 6.4329e-06
10:98604466 G A 0.206042 -2.3953e-06
10:98652682 A G 0.022224 1.3575e-05
10:98653118 G T 0.043208 1.4284e-05
10:98655435 C T 0.081065 9.4223e-07
10:98657312 A G 0.053027 -5.6743e-06
10:98657516 A G 0.030092 -2.9236e-05
10:98657741 T C 0.211479 -6.0863e-08
10:98683218 T C 0.049548 -1.8782e-05
10:98712008 A G 0.061314 5.1441e-06
10:98715698 T A 0.025470 5.7083e-06
10:98716653 C T 0.024522 1.0187e-05
10:98716810 A G 0.072002 7.3455e-05
10:98728921 C T 0.152531 7.8611e-06
10:98742043 G A 0.045156 1.2589e-05
10:98742605 T C 0.030605 -2.3240e-05
10:98742750 C A 0.105236 -2.7237e-05
10:98743237 G A 0.035795 2.2680e-05
10:98747753 C T 0.415206 -3.2040e-05
10:98760547 C G 0.246225 2.6820e-06
10:98761834 A G 0.039200 6.0326e-07
10:98762051 G T 0.145543 -4.0344e-05
10:98766590 A C 0.180994 -2.3372e-05
10:98774102 C T 0.215980 -1.8309e-05
10:98784597 T G 0.102026 1.8298e-05
10:98786658 A G 0.096411 -1.8507e-05
10:98791762 G A 0.153258 2.1847e-05
10:98792582 A G 0.053725 -6.1531e-06
10:98793292 A G 0.048603 -2.2635e-05
10:98793557 C T 0.240490 6.9020e-05
10:98795467 G C 0.319516 -2.5093e-05
10:98802495 G C 0.200339 6.3276e-06
10:98808065 A C 0.297068 5.0935e-05
10:98808210 C T 0.099462 -3.5620e-06
10:98810371 C T 0.178384 -2.2517e-05
10:98814148 C T 1.838718 3.4594e-05
10:98816373 A C 1.173678 -5.5184e-06
10:98816434 T C 0.022688 1.5878e-05
10:98819317 G A 1.367009 1.7108e-06
10:98820067 A G 0.190024 -2.4584e-05
10:98820109 G A 0.288210 -4.0125e-05
10:98824776 T C 0.143021 -2.8904e-05
10:98825285 A G 0.040943 -3.9930e-05
10:98832383 A G 1.483820 -3.9379e-06
10:98838694 T C 0.882865 2.5926e-05
10:98840076 T C 0.375198 8.2284e-06
10:98840529 A G 0.054708 2.0519e-05
10:98846714 A G 1.230447 -1.2172e-05
10:98852095 A G 0.047636 2.8696e-05
10:98853968 A G 0.034802 -1.1086e-05
10:98858754 T C 0.145819 1.3459e-06
10:98862817 A C 0.270416 -2.1422e-06
10:98862940 G A 0.072758 5.6262e-05
10:98867239 A G 0.456133 -1.7126e-05
10:98871038 T C 1.333259 -9.7647e-06
10:98887698 C A 1.369047 -2.8786e-06
10:98888619 A G 0.088348 7.9956e-06
10:98891289 A C 0.029190 -2.1499e-05
10:98901159 G T 0.209690 -1.5406e-05
10:98903609 C T 0.231499 1.4796e-05
10:98904619 T C 0.100919 2.4923e-05
10:98907878 T C 1.655975 4.0760e-05
10:98912996 G A 1.616425 -1.3358e-05
10:98913628 T G 1.522610 -1.1440e-06
10:98917985 C T 0.099043 -1.0671e-05
10:98923531 A G 1.064855 4.9428e-05
10:98924600 A G 0.143050 1.4381e-05
10:98930061 C T 1.804799 -1.6586e-06
10:98930392 C T 1.645744 -1.7595e-06
10:98933853 A G 0.835917 6.2486e-05
10:98937895 A G 1.054618 7.3526e-05
10:98937908 A G 0.514434 -1.0188e-04
10:98939548 C T 0.085157 -1.4267e-06
10:98942013 A G 0.224007 -2.2629e-07
10:98942021 T C 0.053277 -2.1836e-06
10:98942833 T C 0.325949 -2.5456e-06
10:98942979 G A 0.061015 -3.4755e-06
10:98946244 A G 0.535772 -4.5938e-06
10:98948911 G C 0.096359 5.5959e-05
10:98949053 C T 0.155128 -2.2092e-05
10:98950477 T C 0.566367 -8.1974e-06
10:98957430 G A 0.488718 -3.5298e-05
10:98958738 C T 1.160337 2.1503e-06
10:98966882 A G 0.603133 2.3146e-05
10:98970910 C A 1.842564 2.8754e-05
10:98986189 C T 0.066754 2.8250e-06
10:98986472 C T 1.842853 1.7404e-05
10:98989454 G A 1.311755 -2.2500e-05
10:99000296 C T 0.087790 -4.4515e-06
10:99003811 A G 0.051378 5.9918e-06
10:99007197 C T 0.046432 -6.1578e-06
10:99009522 C A 0.125185 -2.2556e-05
10:99013454 G A 0.076816 4.9623e-07
10:99015364 G A 0.665083 -1.0822e-05
10:99015630 C T 0.063161 7.0740e-06
10:99053763 A G 0.045153 -6.6792e-06
10:99060939 T C 0.175927 -1.4724e-05
10:99061337 G A 0.091928 -1.4389e-05
10:99064131 T C 1.951715 -1.3722e-05
10:99070734 T G 0.024422 1.2392e-05
10:99071906 T C 0.030134 4.3877e-06
10:99079023 A G 1.196356 -1.9938e-05
10:99080871 T G 0.657961 -2.4108e-06
10:99088314 T G 0.043374 -1.2152e-05
10:99097191 A G 1.192406 -2.4986e-05
10:99102580 C A 0.101627 1.7049e-05
10:99111505 C G 0.048243 6.4895e-06
10:99116903 T C 0.545571 -2.6409e-06
10:99125949 T C 1.198557 4.7896e-06
10:99129230 C T 0.255395 -1.0603e-05
10:99132083 T C 0.702682 1.7380e-06
10:99133196 T C 0.029235 1.1523e-05
10:99141484 T C 0.515453 4.6013e-06
10:99156294 A G 0.106311 6.9378e-06
10:99160965 G A 1.969639 -1.6719e-05
10:99171232 T C 0.021552 -2.7015e-05
10:99173870 C T 0.524152 -1.2807e-05
10:99190490 T C 0.135955 -3.9274e-06
10:99191750 A C 0.034214 1.8089e-05
10:99204526 G A 0.823359 -7.6300e-06
10:99204791 A G 0.316559 -2.7408e-05
10:99205731 G A 0.288161 1.1043e-05
10:99210310 A G 0.523477 1.8566e-05
10:99215953 C G 1.090137 1.0868e-05
10:99220707 T C 0.862964 -2.2266e-05
10:99240758 C G 1.961128 -1.7482e-05
10:99254905 G T 0.098975 -6.0776e-06
10:99270974 C T 1.697366 2.3981e-05
10:99273836 T C 0.027573 8.5346e-07
10:99274045 T C 0.044935 -5.7580e-05
10:99274436 T C 0.098504 2.6116e-05
10:99279160 T C 0.909039 3.6684e-05
10:99281793 G A 0.952202 7.6581e-06
10:99290349 C A 0.540485 3.9023e-05
10:99291425 C T 1.973693 -1.4328e-05
10:99300893 G A 0.050265 1.1494e-06
10:99308118 T G 0.501415 7.2813e-06
10:99308848 T C 0.035386 9.2861e-07
10:99309508 T C 0.107275 1.3894e-05
10:99313476 G A 1.968395 -3.7060e-05
10:99316892 C T 1.974608 -1.2890e-05
10:99335245 C G 0.113237 -7.8423e-06
10:99337572 A G 1.393735 -2.2502e-05
10:99342563 C T 0.549752 4.3908e-05
10:99345406 G A 0.512707 -1.3663e-06
10:99348498 C T 0.035266 -3.1839e-05
10:99348835 A C 0.159071 -2.6567e-05
10:99350017 C G 0.632530 5.4871e-06
10:99358511 G A 0.398974 -6.0302e-06
10:99359739 C T 0.342922 1.2021e-05
10:99360792 T C 0.854915 -1.4464e-05
10:99360967 A G 0.258933 -2.4437e-05
10:99361789 T G 0.041190 -5.6352e-06
10:99362217 C G 0.101714 -8.9680e-06
10:99362274 G C 0.026035 -5.4253e-06
10:99369642 A G 1.553787 -4.5832e-05
10:99371147 G A 0.535698 -9.7075e-06
10:99372127 A G 0.703007 7.5831e-05
10:99376092 C T 0.455393 4.1231e-05
10:99379736 G A 0.120151 -2.9055e-05
10:99381928 G A 0.446671 3.4689e-05
10:99387840 C A 0.440124 3.4623e-05
10:99388158 A C 0.065037 1.7580e-05
10:99390955 G A 0.061265 -1.2140e-05
10:99401494 C T 0.097742 -2.0358e-05
10:99411411 T G 0.047642 -2.1373e-06
10:99412669 C T 0.441731 3.1012e-05
10:99421253 T C 0.088342 -1.5293e-05
10:99422648 G A 0.796899 6.9561e-06
10:99439541 C G 0.817127 8.5350e-06
10:99439556 C A 0.160224 -2.3189e-05
10:99439673 G C 0.353159 -2.2500e-05
10:99442262 C T 0.368333 -1.5645e-05
10:99442836 A G 0.503996 1.8665e-05
10:99446425 C T 0.345680 -3.1933e-05
10:99448004 T C 0.408912 1.8947e-05
10:99449591 T G 0.178702 -2.4701e-05
10:99451773 T C 0.051849 2.2323e-06
10:99453097 A G 0.038103 -9.9384e-07
10:99457077 T C 0.036584 -1.4629e-05
10:99459308 A C 0.534743 -1.6613e-05
10:99461687 T C 0.071532 -8.7624e-06
10:99464866 A C 0.084434 1.6337e-05
10:99466154 C A 0.522406 -2.4872e-05
10:99470858 A G 0.022146 -2.6759e-05
10:99472221 C T 0.460881 -4.1304e-05
10:99477358 G A 0.341555 -2.1722e-05
10:99490436 T C 0.207509 1.1512e-05
10:99491246 A G 1.428423 8.8264e-06
10:99496731 C G 0.089341 -1.9116e-05
10:99498123 G T 0.246258 1.2042e-05
10:99499363 G A 1.216162 4.5605e-06
10:99502897 A G 0.058652 -1.6399e-06
10:99504595 A G 0.066023 8.9279e-06
10:99504630 T G 1.504593 1.7939e-05
10:99504781 T C 1.704601 2.0711e-05
10:99515144 A G 0.094470 2.8230e-05
10:99521330 T C 0.034815 -1.0701e-05
10:99526726 C G 0.200043 -1.7154e-05
10:99537490 A G 1.634150 1.6843e-05
10:99538687 T C 0.035282 -4.7619e-06
10:99543937 C A 0.032085 1.1425e-05
10:99544469 A G 0.039859 -1.8323e-06
10:99549713 A G 0.105275 -3.3806e-05
10:99551326 A C 0.037506 -1.7843e-06
10:99554895 G C 1.591230 2.1152e-05
10:99558000 A G 1.449566 4.0358e-05
10:99558310 G A 0.875961 -1.4099e-05
10:99558697 G T 0.045575 2.7685e-05
10:99559633 T C 1.935505 -4.6738e-06
10:99561645 A G 0.437232 -2.9250e-05
10:99562572 G A 0.127954 -8.8062e-05
10:99563198 C T 0.032591 1.5993e-05
10:99565971 G C 0.027671 -8.4970e-06
10:99570779 G A 0.927719 7.0265e-05
10:99576799 C A 0.121822 -1.6284e-05
10:99590225 A G 1.526421 2.8554e-05
10:99596951 C T 0.350786 1.0185e-04
10:99600367 A G 1.074326 1.9500e-05
10:99611593 G T 0.161314 5.2181e-06
10:99624292 G A 0.042585 5.1191e-05
10:99625319 T C 0.424989 6.0204e-05
10:99633694 G A 0.512373 5.0533e-05
10:99633752 C T 0.079364 -1.5541e-05
10:99634578 A C 1.717571 -2.9189e-05
10:99634835 C T 0.167020 -8.5520e-06
10:99636773 C T 0.692916 1.2675e-05
10:99637578 A G 0.956590 -1.1344e-05
10:99639573 T C 0.245777 -1.0290e-05
10:99640120 T C 0.062534 1.0923e-05
10:99641771 G T 0.628713 -7.1701e-07
10:99642362 A C 0.850945 2.6979e-06
10:99647665 T C 1.097079 2.0574e-05
10:99647820 T C 0.204578 2.7594e-06
10:99647821 A G 0.691361 -1.8871e-05
10:99651421 T C 0.053731 2.4351e-05
10:99654592 T C 0.385322 4.8633e-05
10:99657600 C T 0.128424 -1.1378e-05
10:99659374 T C 0.132277 1.3676e-05
10:99676437 A G 0.028268 2.0798e-06
10:99681224 T C 0.034224 -3.4146e-05
10:99681343 G T 1.603909 5.6499e-06
10:99686973 T C 1.502279 -2.9915e-06
10:99688733 T C 1.779358 -6.2121e-06
10:99695194 A C 0.381686 8.8755e-06
10:99709684 A G 0.122605 -4.7704e-05
10:99710394 A G 0.069883 2.2590e-06
10:99713117 C T 0.881618 1.5918e-05
10:99736444 T C 0.049969 -5.4532e-05
10:99747497 A C 0.128402 8.7183e-06
10:99758611 T C 0.241126 -5.8434e-06
10:99769125 G A 0.472060 8.4889e-05
10:99770333 G A 0.528398 -5.1125e-05
10:99773047 T C 0.656868 -1.5921e-05
10:99777109 G C 0.127840 -1.6119e-05
10:99794530 C T 0.388697 5.1881e-05
10:99803425 T C 0.055530 2.0278e-05
10:99807092 T C 0.088069 1.0329e-04
10:99811236 T C 0.102445 1.6401e-05
10:99812009 T C 0.072145 2.4448e-05
10:99833232 A G 0.044101 -1.4882e-05
10:99838405 A C 1.058045 -1.0722e-05
10:99843767 A G 0.047376 1.3709e-05
10:99846671 C A 0.708070 -4.9232e-05
10:99865374 A C 0.056533 -4.1525e-05
10:99882156 T C 0.042400 9.4985e-05
10:99887537 T C 0.157056 2.3810e-05
10:99889852 T C 1.266505 -2.7801e-05
10:99894986 G A 0.036100 -4.0984e-05
10:99901300 G A 0.027411 1.5730e-05
10:99903135 G T 0.030342 5.8261e-06
10:99909766 T C 0.031582 5.5535e-05
10:99932268 A G 0.075660 9.7542e-06
10:99934334 C T 0.222290 1.9908e-05
10:99964768 A G 0.077874 -9.1496e-06
10:99966160 G A 0.043066 1.8193e-05
10:99969475 C A 0.409854 2.8618e-05
10:99969507 T C 0.057630 1.4956e-06
10:99969568 G A 0.636107 -6.5434e-05
10:100004799 C A 0.029712 -7.9404e-07
10:100007694 A G 0.080831 -8.4681e-06
10:100016196 C G 0.865344 -4.3368e-05
10:100017453 G T 0.675800 -6.1714e-05
10:100020880 T C 0.297016 4.8358e-06
10:100021983 A G 0.297100 1.0095e-05
10:100030768 T C 1.682240 -2.5418e-05
10:100032749 G A 1.062063 1.2938e-05
10:100046078 G T 1.725306 -9.3036e-06
10:100046757 G T 0.699940 -3.0002e-05
10:100047185 A G 0.666005 1.2068e-07
10:100047620 G C 0.020332 1.7069e-06
10:100049599 A G 0.070408 -5.6825e-06
10:100050356 T C 0.746365 1.1032e-05
10:100051497 G A 1.172921 -1.4305e-05
10:100053881 T C 0.069733 -1.2284e-05
10:100055224 G A 0.236981 2.8551e-05
10:100055644 T C 0.880761 -3.1763e-05
10:100061023 G A 0.036879 2.2014e-06
10:100061311 A G 1.891362 -4.9418e-05
10:100068962 G A 0.062787 -7.4002e-06
10:100070557 C A 0.728227 2.3136e-05
10:100074525 G T 0.041534 1.7396e-05
10:100077152 T C 0.158718 1.3710e-06
10:100078915 T C 0.333405 1.1503e-05
10:100079373 T C 0.057808 6.2873e-06
10:100080631 A G 0.889895 -4.8285e-05
10:100084117 G A 0.121621 -5.9395e-06
10:100086215 G A 0.037259 -6.8134e-06
10:100088262 C T 0.135510 -2.1275e-05
10:100090354 A G 0.023811 -8.2609e-07
10:100091388 A G 0.064387 -3.6224e-05
10:100092168 A G 1.532734 1.9232e-05
10:100094945 T C 0.431088 2.7124e-05
10:100099508 C A 0.979259 -8.9859e-06
10:100100464 C T 0.192137 2.9850e-06
10:100102403 A G 0.735283 4.9151e-05
10:100103536 T C 0.135429 1.5289e-08
10:100103565 A G 1.029602 2.0258e-05
10:100104045 T G 0.033984 -5.5397e-06
10:100104359 A C 0.211991 -2.7919e-05
10:100105182 A G 1.432065 -1.3680e-05
10:100114965 G A 0.514853 -7.6191e-05
10:100117107 T C 1.462060 -2.2358e-05
10:100118038 T C 0.091701 1.0778e-05
10:100123612 C T 0.125802 7.9303e-06
10:100127551 A G 0.072810 -2.7543e-05
10:100135382 T C 0.052573 -9.0007e-06
10:100144782 T C 0.588588 2.3201e-05
10:100151925 G T 0.028287 -1.1290e-05
10:100153052 G A 0.023419 -2.5749e-06
10:100156853 C T 0.683500 2.7214e-05
10:100165322 T C 0.040326 1.7068e-05
10:100169228 G T 0.054692 3.1598e-05
10:100169387 C T 0.668585 -7.6856e-05
10:100172479 G A 0.512905 6.1065e-05
10:100176627 A G 0.042835 -2.5194e-06
10:100179274 T C 0.585936 5.2057e-05
10:100179851 C T 0.168212 8.7093e-06
10:100183570 C G 0.168952 6.7576e-06
10:100186895 A G 0.071768 -3.3891e-05
10:100187453 A G 1.956509 3.3097e-07
10:100189138 G A 1.076517 -4.7120e-06
10:100190095 C T 0.053488 -1.6615e-05
10:100190264 C T 1.192831 -1.6418e-04
10:100190920 A G 0.584959 -5.0638e-05
10:100193315 G A 0.113351 -6.3878e-07
10:100194829 C T 0.345440 -3.8944e-05
10:100195647 T G 0.025412 2.0948e-05
10:100196452 T C 0.095693 -1.8435e-06
10:100202987 G A 0.036873 6.7439e-06
10:100205107 T G 0.613734 -4.7366e-05
10:100206358 C T 0.027830 -2.2460e-05
10:100212374 A G 1.261623 -9.0664e-05
10:100212671 C T 1.928423 -2.0863e-04
10:100215413 C A 1.301122 3.2899e-05
10:100219374 A T 0.967282 5.9581e-05
10:100228430 C T 0.415693 -2.3160e-05
10:100230982 C T 0.645617 4.0119e-05
10:100240246 C T 0.236400 -1.6693e-05
10:100240334 A G 0.313582 1.1904e-04
10:100240681 T C 1.368943 2.3226e-05
10:100241204 T C 0.097002 -5.7696e-05
10:100242039 C T 0.458187 -1.0907e-05
10:100242109 G T 0.335368 4.8972e-05
10:100245092 A G 0.566510 6.2221e-06
10:100247590 G A 0.640028 1.0150e-05
10:100250397 C G 0.072606 1.7525e-05
10:100266547 C T 1.867921 3.0621e-05
10:100268469 A G 0.102627 -1.0836e-05
10:100273289 T C 0.032056 4.8309e-05
10:100280107 T C 0.668793 1.2806e-05
10:100285250 A G 0.033809 1.2820e-05
10:100285723 G A 0.033834 -2.4424e-05
10:100287607 A G 1.858638 6.5879e-06
10:100291176 T C 0.102091 -3.5590e-05
10:100292627 A C 0.996744 -1.1561e-05
10:100300950 C T 0.054423 2.5797e-05
10:100309571 A G 0.114237 9.7849e-06
10:100311667 A G 0.707415 2.2357e-05
10:100334898 G A 1.845310 5.8229e-06
10:100345973 C T 1.173629 -4.1759e-05
10:100346062 C T 0.055461 -2.6516e-05
10:100347968 G A 1.878927 2.7490e-05
10:100348010 A G 0.138519 1.0101e-06
10:100361652 G C 0.037187 2.6144e-05
10:100361926 G A 1.050761 -1.9610e-05
10:100365613 T C 0.070061 1.8299e-05
10:100366009 C T 0.184681 -2.3233e-05
10:100369006 C T 0.430909 -2.4254e-06
10:100369054 G T 0.031348 5.3181e-06
10:100369397 T G 1.852545 -2.8915e-05
10:100378911 C T 0.450332 -9.7806e-06
10:100381447 A G 0.028914 1.5196e-05
10:100390806 A G 0.030972 3.9383e-06
10:100395594 G A 0.064910 2.2348e-05
10:100407887 T G 1.947658 9.4737e-06
10:100409882 C T 0.038080 -1.8976e-06
10:100409977 A G 0.215438 7.7511e-07
10:100411409 C T 0.088546 3.0682e-06
10:100425254 C T 1.640548 -9.7317e-06
10:100433477 C A 1.257917 2.1688e-07
10:100454284 G A 0.721300 7.7535e-06
10:100454360 T C 0.045708 -7.3245e-06
10:100466059 C T 0.387633 7.6340e-06
10:100486986 G A 0.050047 2.9426e-06
10:100492152 C T 0.066322 2.2792e-05
10:100508921 T C 0.066066 -2.2289e-05
10:100522440 C G 0.035990 5.9425e-05
10:100530337 A G 0.039086 1.5240e-05
10:100532002 A C 1.614441 -2.2044e-07
10:100555270 A C 0.020225 -1.0285e-05
10:100578943 A G 0.342551 6.6711e-06
10:100579390 C T 1.669721 -9.3397e-06
10:100593063 T C 1.649178 -1.0176e-05
10:100600714 C T 0.098829 1.3264e-04
10:100614789 A G 1.167738 7.3328e-06
10:100616579 A G 0.032848 -3.4985e-06
10:100620658 T C 0.079799 4.4701e-07
10:100628121 T G 0.090133 1.9340e-07
10:100628897 T C 0.092188 9.2152e-06
10:100648628 C T 0.217392 2.9740e-05
10:100653511 C T 0.038843 1.5371e-05
10:100662368 T C 0.040667 2.2218e-05
10:100662601 C T 0.028917 1.8133e-05
10:100666097 C T 0.158017 1.3211e-05
10:100679684 C A 0.246985 2.8077e-05
10:100684118 A G 0.067718 -1.5685e-05
10:100703088 T G 0.067068 2.0605e-05
10:100710019 A G 0.247222 3.3640e-05
10:100713510 G A 1.211160 -2.5073e-05
10:100719902 C T 0.042764 -9.2740e-06
10:100724818 C T 0.051998 -2.1630e-05
10:100725558 C T 1.613838 1.1578e-05
10:100729361 G A 1.678011 8.9860e-06
10:100750731 G A 1.194269 -2.9677e-05
10:100766799 T C 0.062184 1.8423e-05
10:100767209 T C 0.178949 5.5921e-06
10:100780529 T G 0.073421 2.6850e-05
10:100813933 A G 0.030137 -3.2846e-05
10:100839298 C G 0.064336 -1.7766e-05
10:100858581 T C 1.622657 -3.0262e-05
10:100872973 G T 0.364899 6.8608e-07
10:100876295 A G 1.233316 -3.2086e-05
10:100910542 A G 0.152898 -4.3398e-05
10:100924999 T C 0.217925 3.4635e-05
10:100932736 C T 0.332418 2.0625e-05
10:100934048 A C 0.038307 1.5239e-05
10:100942449 T C 0.353467 -1.0439e-05
10:100972745 C T 0.152109 -3.6186e-05
10:100977757 G T 1.964088 4.5846e-05
10:100980206 C T 0.049694 8.8078e-06
10:100981547 T C 1.804682 1.4103e-05
10:100982894 C T 1.728545 1.0277e-05
10:100992702 C T 0.047026 -2.1360e-05
10:101014387 C T 0.020478 3.5142e-06
10:101038757 C T 0.177946 1.8744e-05
10:101049795 T G 0.027297 -1.1659e-05
10:101057971 C T 1.726260 1.2178e-05
10:101065834 A G 1.300314 -1.4203e-05
10:101077453 C A 0.151135 -4.4796e-05
10:101079453 G A 0.035892 4.5528e-06
10:101097186 G C 0.037476 -1.4819e-06
10:101103111 C T 1.673554 -1.0945e-05
10:101112834 A G 0.192893 1.3544e-07
10:101120787 T C 1.231911 -1.6409e-05
10:101123281 T G 1.350124 -2.7850e-05
10:101125601 A G 0.120576 -5.6596e-06
10:101130163 C A 0.166748 1.7473e-05
10:101130638 T A 0.195483 -3.1295e-06
10:101143655 C T 1.779443 -3.9408e-05
10:101144953 T C 0.095648 -6.1214e-06
10:101147720 T C 0.096784 -2.7813e-05
10:101150347 A C 0.282887 1.7535e-05
10:101152775 G A 0.035594 4.4460e-06
10:101153003 C T 0.025353 2.5482e-05
10:101153590 T A 1.804049 7.1472e-06
10:101153670 A G 0.033688 -4.9885e-05
10:101162684 C T 0.088569 2.7134e-05
10:101163194 T C 0.190491 -5.3535e-05
10:101166544 T C 0.242609 4.8429e-05
10:101169434 C A 0.021267 -1.3112e-05
10:101190149 A G 0.023013 1.1473e-05
10:101190520 G A 0.180789 6.8704e-06
10:101191633 G A 0.260497 3.3760e-05
10:101194285 A G 1.196106 1.0431e-05
10:101196673 A G 0.021637 -1.2333e-05
10:101202481 G A 0.033896 -6.3570e-05
10:101213280 T C 1.072762 7.5087e-06
10:101214126 G A 0.028820 6.0811e-07
10:101222490 T C 0.356113 2.6965e-05
10:101226115 A C 0.060772 -1.6249e-05
10:101226835 A C 0.047798 -2.4015e-05
10:101238097 A C 0.324398 4.3088e-07
10:101242926 C T 0.567776 2.8682e-05
10:101245244 T C 0.132878 6.3301e-06
10:101246158 T C 0.030923 3.2182e-05
10:101246530 C T 0.215993 2.5010e-05
10:101247626 G T 0.215351 2.6348e-05
10:101252385 G A 0.221268 1.7520e-05
10:101254527 T C 0.057175 7.8537e-06
10:101260364 T C 1.478315 -2.2595e-05
10:101260382 G A 0.025726 5.1149e-06
10:101268527 T C 1.972810 -1.2219e-05
10:101274365 A G 0.762100 2.3256e-05
10:101275252 A G 0.070110 -1.9817e-05
10:101278725 T C 0.566958 2.9885e-05
10:101280929 T C 0.194444 -3.1759e-06
10:101282475 G T 0.141787 -1.0955e-06
10:101287059 T C 0.029608 1.2114e-05
10:101290301 C T 1.062317 1.2419e-05
10:101291593 C T 1.030718 1.7362e-05
10:101292390 T C 0.743288 2.2447e-05
10:101301033 C A 0.294981 -2.7257e-05
10:101303903 C A 0.094424 -4.3774e-05
10:101306285 A G 0.078322 -9.7523e-06
10:101311342 T C 0.024827 9.4472e-06
10:101311576 T C 0.046360 -9.9134e-06
10:101314291 T C 0.246572 -9.7322e-06
10:101319146 T C 0.105963 -1.0306e-05
10:101322555 G A 0.517239 3.9150e-05
10:101325915 G A 0.043647 4.5713e-06
10:101329082 A G 0.113435 4.0389e-07
10:101329967 T C 0.831032 -2.4446e-05
10:101333898 C T 0.340104 4.3640e-05
10:101334849 A C 1.233394 -1.8477e-05
10:101335003 G A 1.881547 -2.7987e-05
10:101342216 C A 1.383043 -5.5986e-06
10:101343431 C T 1.908510 1.6704e-05
10:101345661 A G 0.098881 1.5309e-05
10:101346609 G A 0.390041 3.1381e-05
10:101347435 G A 1.177771 -5.1730e-05
10:101347685 T C 0.402489 -8.8185e-06
10:101350970 C A 0.766748 -6.3200e-05
10:101358071 C A 0.054572 -3.4644e-05
10:101358381 C T 0.213420 -1.0623e-05
10:101359711 A G 1.454679 -1.6919e-05
10:101364360 A G 0.406387 -6.0320e-06
10:101368917 A G 0.708259 3.0965e-07
10:101369263 C T 0.903992 3.4874e-05
10:101413625 C A 0.024224 -2.6638e-05
10:101414833 A G 0.064761 5.8154e-04
10:101451194 C A 0.070035 6.8856e-05
10:101452217 G A 0.100679 -1.6243e-06
10:101465880 T C 0.044400 -1.1220e-05
10:101466620 T C 0.893612 4.4919e-05
10:101473218 G A 1.748974 7.3116e-06
10:101474499 C T 0.608427 -2.3288e-05
10:101492241 A G 1.161697 4.2831e-05
10:101502968 G A 0.194380 1.9679e-05
10:101510923 G A 0.026538 -1.2196e-05
10:101529143 T C 0.217834 -1.5824e-05
10:101531089 C T 0.028463 3.5011e-05
10:101539259 A G 0.065952 -7.0599e-05
10:101542578 T C 0.410457 -3.5873e-05
10:101544088 A G 0.031936 3.2360e-05
10:101552314 C G 0.027671 1.4514e-05
10:101553259 T C 0.872472 -6.9836e-06
10:101557329 C A 1.125915 8.3966e-06
10:101558634 T A 0.773201 -2.0888e-05
10:101563815 A G 0.401304 1.4705e-05
10:101569997 C T 0.097875 -1.5190e-05
10:101578952 G T 0.036207 1.8157e-05
10:101590020 A G 0.073203 2.6288e-05
10:101590486 A G 0.035363 -1.6886e-05
10:101591944 C T 1.200053 1.9350e-05
10:101592320 G A 1.074521 2.0875e-05
10:101602004 C T 0.096469 -3.5095e-06
10:101604207 T C 0.756618 1.9054e-05
10:101604420 T C 0.030303 -4.0051e-05
10:101610533 T C 0.111880 1.4260e-05
10:101611294 A G 0.112114 1.4205e-05
10:101618103 T G 0.150269 -2.2995e-05
10:101620771 G C 0.983888 1.6787e-05
10:101633779 T C 1.054205 3.8434e-05
10:101636917 T C 0.052125 -1.1241e-05
10:101639877 C A 0.784302 1.8276e-05
10:101655228 T C 0.050891 2.8136e-05
10:101665071 G A 0.077449 -8.3278e-06
10:101667792 T C 0.080785 -6.0246e-06
10:101667814 G A 0.071535 -5.6049e-06
10:101667978 C T 0.947070 4.3481e-05
10:101670704 G T 0.042855 7.5605e-05
10:101673459 C T 0.158133 -4.7427e-06
10:101681705 C T 0.072174 2.4343e-05
10:101690050 T C 0.689667 2.2470e-05
10:101697300 A C 0.687829 1.3378e-05
10:101697685 C T 0.036701 -2.0850e-05
10:101706391 A G 0.866597 4.2869e-05
10:101715249 C T 0.024701 2.5008e-05
10:101716112 C G 0.080539 7.6343e-05
10:101729881 G A 0.024782 -6.9894e-06
10:101735593 C T 0.081509 7.6128e-05
10:101735900 G A 0.081548 3.9955e-08
10:101758982 C A 1.880859 -1.1258e-06
10:101761795 A G 0.021533 3.0255e-05
10:101764990 C T 0.024723 2.5190e-05
10:101766362 C T 0.145007 -8.9017e-06
10:101774323 G A 0.054153 -1.1078e-05
10:101775171 A G 0.038038 -4.3682e-05
10:101786404 C T 0.037807 -1.6630e-05
10:101792441 C A 0.797834 3.5793e-05
10:101805442 T C 0.820853 4.1308e-05
10:101808163 G A 0.038973 2.8524e-05
10:101811261 A G 0.096242 4.7159e-05
10:101814302 G A 0.033601 -1.7866e-05
10:101816180 C T 0.046496 -6.0217e-07
10:101816197 T C 0.119924 6.0202e-05
10:101817341 G A 0.832473 1.9785e-06
10:101821384 T C 0.045182 4.6020e-05
10:101821969 T C 0.073969 -3.4107e-06
10:101823543 C T 0.831782 1.1150e-05
10:101824954 A G 0.028021 1.1633e-05
10:101829514 T C 0.092370 3.6620e-05
10:101835508 A C 0.052047 -6.3211e-07
10:101837374 A C 0.103240 -3.6198e-05
10:101860631 T C 0.130820 -1.8801e-05
10:101873565 C T 0.035250 -2.5866e-05
10:101885536 G A 0.844768 1.2016e-06
10:101893553 A T 0.040664 2.3991e-05
10:101894979 G A 0.090562 1.8161e-05
10:101895028 A G 0.055234 -1.4942e-05
10:101910498 T C 0.027882 4.9894e-06
10:101911142 G A 0.144877 1.9584e-05
10:101912064 C T 1.000587 -2.9255e-05
10:101916862 T C 0.029092 -1.1090e-06
10:101916873 A T 1.142638 -1.8474e-05
10:101924303 A G 0.105668 -2.2655e-06
10:101930409 G A 0.083629 1.2828e-05
10:101937969 G A 0.115548 2.3758e-05
10:101938134 A T 0.027369 -1.2085e-05
10:101953275 G C 0.119807 -1.0144e-05
10:101958858 G T 0.090799 1.7643e-05
10:101961171 A G 0.122887 -2.2385e-05
10:101964536 A C 0.069607 5.7025e-05
10:101968237 T C 0.068377 -5.3489e-06
10:101977883 T C 1.047668 -2.2271e-05
10:101993033 T C 0.054767 3.6375e-06
10:102016044 T C 0.130002 1.9562e-05
10:102027407 T C 0.889645 -2.5253e-05
10:102048208 T G 0.099364 2.2680e-05
10:102048643 T G 0.051511 -5.5902e-06
10:102050242 A C 0.120956 2.1422e-05
10:102054823 A G 0.027453 1.1273e-05
10:102056300 T G 0.039722 -2.2991e-06
10:102056440 T C 0.238315 4.2127e-05
10:102056745 T C 0.237445 4.4267e-05
10:102062878 C T 0.136442 -2.1451e-05
10:102065572 C T 0.801677 -7.1629e-06
10:102071181 G A 0.120505 -8.1966e-06
10:102072018 T C 0.548502 -3.0144e-05
10:102072092 G A 1.180289 3.7878e-05
10:102075479 A G 0.336566 2.0770e-05
10:102077925 A G 1.698937 1.0115e-05
10:102088001 A G 1.974507 -1.2585e-05
10:102089663 T C 0.249416 -1.3348e-05
10:102095193 A G 0.037996 3.2355e-06
10:102097695 C T 0.664852 2.4248e-05
10:102098396 T C 0.047399 -3.7283e-05
10:102104521 T C 0.736108 -2.2308e-05
10:102105630 C T 0.253295 5.6150e-06
10:102110901 C G 0.979785 -2.2722e-05
10:102112075 G A 0.198460 -4.1973e-06
10:102114463 C A 0.598225 -1.8637e-06
10:102116311 C A 0.844733 4.1201e-05
10:102122712 A G 0.116389 -7.8124e-06
10:102123504 T C 0.154148 -6.6188e-06
10:102139082 C A 0.152586 -1.1388e-05
10:102142421 C T 0.085297 -1.8340e-05
10:102143208 A C 0.174070 -1.0357e-05
10:102149744 G C 0.414855 -3.0290e-05
10:102156571 C T 0.151525 8.1855e-06
10:102162852 T C 0.478568 -2.1617e-05
10:102163301 C G 0.137662 -4.3503e-06
10:102174717 C G 0.121413 -1.0651e-05
10:102202646 C T 0.694737 -3.6179e-06
10:102203541 G C 0.223813 5.6158e-06
10:102205292 T A 0.077053 -4.9563e-06
10:102206117 T A 0.137097 3.6163e-05
10:102227756 C T 0.620797 3.3268e-05
10:102245493 A G 0.056782 -1.3517e-05
10:102247408 A C 0.453182 -2.0043e-05
10:102257348 T C 0.096138 -1.9644e-05
10:102258991 T C 0.077718 -2.4266e-06
10:102265847 C A 0.438706 -8.9809e-06
10:102269206 G A 0.440845 -6.2450e-06
10:102274360 A G 0.026421 9.5378e-06
10:102278325 C T 0.104383 4.3334e-05
10:102295836 G C 0.552754 2.9722e-05
10:102306228 T C 0.065796 -3.8686e-05
10:102309893 G C 0.036675 1.7062e-05
10:102312565 T C 0.436317 -9.5875e-06
10:102324683 A G 0.037957 -2.2596e-05
10:102326747 A G 0.135289 -3.1632e-06
10:102330547 T C 0.021922 3.0712e-05
10:102340094 G A 0.086920 1.3781e-05
10:102343956 C T 0.059873 4.7293e-06
10:102344379 G T 0.052657 -9.5510e-06
10:102360855 G A 0.306341 2.3126e-05
10:102362115 A C 0.338527 1.7707e-05
10:102362543 C T 0.304105 1.5165e-05
10:102366896 A G 0.110972 -3.2397e-06
10:102367376 T G 0.052832 -8.7104e-06
10:102367733 G A 1.130456 1.9646e-06
10:102372809 A G 0.051245 1.3603e-05
10:102378539 C T 1.038677 5.0476e-05
10:102381636 G A 0.817594 -1.8601e-05
10:102384234 T C 0.172022 -1.1745e-05
10:102387274 G A 0.998153 -1.3715e-05
10:102390649 G A 0.075427 -6.4540e-05
10:102390727 C A 0.973981 -3.1692e-05
10:102395982 T C 0.433415 -4.6595e-07
10:102396789 G A 1.173856 -1.8726e-05
10:102398562 A G 0.096304 -3.9690e-05
10:102403476 T G 0.027820 -2.5174e-05
10:102406469 T C 0.259987 3.3606e-05
10:102407984 T C 0.037272 5.9887e-06
10:102409177 C T 0.495089 -7.5485e-05
10:102412620 G C 0.074469 -6.8389e-06
10:102434157 T C 1.776444 -3.7930e-05
10:102438203 T C 0.468545 3.3353e-06
10:102453717 G A 0.059645 2.5346e-06
10:102455515 T C 0.650246 -5.3980e-05
10:102465253 C T 0.102282 1.8872e-05
10:102468026 A G 1.073544 -2.9070e-05
10:102471756 T C 0.535733 -4.1665e-05
10:102473528 T C 0.060015 4.6274e-06
10:102494240 T C 0.138564 2.1415e-05
10:102494619 T G 0.034581 -1.0135e-05
10:102497815 A C 0.804816 -5.0171e-05
10:102501571 T C 1.591370 -5.5274e-05
10:102502035 T C 0.047649 -2.3283e-06
10:102511959 C T 0.479736 3.2384e-05
10:102512009 T C 0.414262 2.8002e-05
10:102512135 C T 0.182458 3.0020e-05
10:102513028 T G 0.044465 -1.4421e-05
10:102513336 C T 0.079484 1.2706e-05
10:102516070 A G 0.057574 -2.4097e-05
10:102518614 A G 0.023818 -2.8154e-05
10:102528263 A G 0.083892 3.0621e-06
10:102528809 T C 0.121865 -5.6951e-05
10:102544177 T C 0.035954 -6.4384e-06
10:102549735 T C 0.459456 4.8933e-05
10:102550365 A G 0.050320 -5.6119e-06
10:102554701 A G 0.089994 8.0771e-06
10:102555959 C T 0.039060 2.1000e-05
10:102556175 G A 1.772951 -1.3823e-05
10:102568872 T C 0.071739 9.9082e-06
10:102568983 C A 0.569925 4.7967e-05
10:102575531 C A 0.497520 4.1614e-05
10:102582942 T C 0.033354 1.8033e-05
10:102585037 A G 0.052965 -2.1318e-05
10:102589112 A G 0.410363 5.6138e-06
10:102589991 C T 0.072664 4.0432e-06
10:102590753 T G 0.484738 -3.6864e-05
10:102591918 A G 0.142969 2.5965e-05
10:102596247 G A 0.085829 -3.5265e-06
10:102596792 A C 0.135656 1.7442e-05
10:102598518 C T 0.061755 9.5485e-06
10:102607282 C T 0.133196 1.2747e-05
10:102607961 G A 0.069792 -5.4191e-06
10:102610360 G A 0.513016 1.1854e-05
10:102616306 A C 0.109605 3.1321e-05
10:102617499 C T 0.372751 2.4088e-05
10:102618518 C G 0.020475 -3.2423e-05
10:102619083 A C 0.173606 1.6891e-05
10:102620497 C T 1.728756 2.7036e-05
10:102621307 G T 0.209609 3.5553e-05
10:102621414 C T 1.495621 -1.2374e-05
10:102626578 C T 0.807406 7.7311e-05
10:102628105 G A 0.167572 2.6459e-06
10:102631263 G A 0.640307 8.0748e-05
10:102633059 G A 0.498108 4.4744e-05
10:102634523 A G 0.119768 2.1943e-05
10:102635475 A C 0.893063 2.8007e-06
10:102638586 G A 1.379882 -2.7410e-05
10:102639161 G A 1.494339 -1.3538e-05
10:102641016 C T 1.543211 -1.6529e-05
10:102643219 G C 0.217513 3.3289e-05
10:102646010 G A 0.869446 -2.1391e-05
10:102651948 C A 0.038272 -6.9615e-06
10:102656897 C T 1.103565 -1.7524e-05
10:102657535 T C 0.035808 7.2188e-06
10:102661636 C T 0.097495 -3.9839e-05
10:102663066 T C 0.063040 -2.0814e-05
10:102671093 T C 0.045760 9.6643e-06
10:102684380 A C 1.094142 -1.4001e-05
10:102688092 G A 0.038453 -1.1975e-05
10:102696702 G A 0.052005 -9.3077e-06
10:102701412 A G 0.164307 -1.8512e-05
10:102703283 G C 0.088144 -2.2774e-05
10:102707526 G A 0.128132 8.2636e-06
10:102738766 C T 0.176307 -4.2937e-06
10:102743494 A G 0.071187 4.7383e-05
10:102744331 T A 0.867931 1.5974e-06
10:102744376 C T 0.244346 1.5428e-06
10:102745660 G C 1.677212 -3.4432e-07
10:102747363 T G 0.661149 7.5028e-06
10:102752345 G T 0.034678 9.0930e-06
10:102753471 A G 0.033140 1.0124e-05
10:102754238 G A 0.419140 8.0136e-06
10:102770278 C T 0.062518 7.3326e-06
10:102770327 G A 1.703069 -2.2780e-05
10:102770597 T C 0.062050 6.7119e-06
10:102771203 C T 0.105590 -3.4327e-05
10:102772283 C A 1.289515 -2.7533e-05
10:102772720 T C 0.144611 -5.6976e-05
10:102773011 T C 1.476296 8.0480e-06
10:102773260 C T 0.083853 -3.5040e-06
10:102775001 T C 1.166939 1.8609e-05
10:102775205 C T 1.335232 3.4372e-06
10:102783678 C T 1.198223 -8.3544e-06
10:102785637 T C 0.153258 -2.7119e-05
10:102785771 C A 0.477773 1.9016e-05
10:102787296 A G 0.095872 2.7713e-05
10:102787591 A G 1.618268 7.2597e-06
10:102790062 C T 0.094755 2.6712e-05
10:102790452 C T 1.294763 -2.4187e-05
10:102792230 T G 0.061609 1.7371e-06
10:102798346 C T 0.753395 -1.0082e-05
10:102802431 A G 0.057766 -1.2102e-04
10:102804910 A G 0.844827 1.4382e-05
10:102815502 T C 0.053371 -1.9931e-06
10:102824349 C G 1.326812 -1.7324e-05
10:102825620 T C 0.029965 2.2068e-05
10:102841237 A G 0.156540 5.0928e-06
10:102847237 C T 1.774977 2.8070e-05
10:102847859 A G 0.048298 3.0189e-05
10:102849455 G A 0.248176 1.7255e-05
10:102850205 C T 0.114195 3.2936e-05
10:102857298 A G 0.068984 -1.6152e-05
10:102874389 C T 0.084067 -3.0825e-06
10:102879499 A C 0.318299 -9.1950e-06
10:102879633 A G 0.052829 -1.5766e-05
10:102882272 C A 0.266167 -1.6533e-06
10:102884990 T G 0.183710 5.9104e-06
10:102886024 A G 0.512646 1.5900e-05
10:102895457 A C 0.278602 -1.0263e-05
10:102897087 T C 0.269774 -2.1499e-05
10:102897659 T C 0.653135 2.6673e-05
10:102898429 C G 0.142992 1.2774e-05
10:102901263 T G 1.705305 6.1284e-05
10:102904521 A G 0.208535 3.3418e-05
10:102909133 C T 1.234475 2.7757e-05
10:102917008 C T 0.094411 1.9118e-06
10:102920666 T C 0.024736 9.5472e-06
10:102920782 T C 0.070551 -2.5010e-05
10:102925987 C T 0.073998 -1.0088e-05
10:102936499 G C 0.205152 3.1957e-06
10:102950680 T C 1.217467 1.7044e-05
10:102953567 A G 0.348254 -5.0989e-06
10:102955681 T C 0.172947 3.4607e-05
10:102961182 A G 0.583561 -5.7348e-05
10:102963163 T C 0.281585 2.6218e-05
10:102968878 A T 1.570376 -1.6113e-05
10:102968946 T C 0.025181 1.2237e-05
10:102969899 G T 0.675443 1.8460e-05
10:102971403 C T 1.936804 6.2230e-06
10:102971968 G A 0.712994 2.3611e-06
10:102975011 T G 0.107648 1.3069e-05
10:102979207 C T 0.879093 7.9678e-06
10:102989927 A G 0.063031 4.5770e-05
10:102991631 A G 0.064125 3.7166e-05
10:102996362 T C 0.483677 1.7593e-05
10:103004618 C T 0.030514 3.9756e-05
10:103004676 A G 0.084865 3.5342e-06
10:103008802 A G 1.257761 5.5698e-05
10:103015827 G A 0.398471 7.3039e-05
10:103021789 A C 0.244518 5.1637e-06
10:103036303 T C 0.500360 1.4710e-05
10:103040538 T C 0.753411 4.2372e-05
10:103041525 C T 0.340172 2.1909e-05
10:103048995 G T 0.472625 1.8230e-05
10:103049258 A G 0.361481 -4.5217e-06
10:103066248 G A 0.552027 7.8343e-05
10:103067673 T C 0.075352 1.2967e-05
10:103068972 T C 0.571928 -4.5676e-05
10:103069096 T C 1.057526 -1.8341e-05
10:103071624 C T 0.462722 9.9062e-06
10:103077631 A G 0.548934 6.9070e-06
10:103080154 G A 0.240211 2.7738e-05
10:103082958 T G 1.369398 -3.5190e-05
10:103098396 C T 0.542472 5.2746e-05
10:103101769 C T 0.785055 -3.8610e-05
10:103113035 C T 0.700910 5.1820e-05
10:103115345 G A 0.094953 1.8573e-06
10:103149125 A G 0.898617 1.9715e-05
10:103155683 G A 0.059330 3.3545e-05
10:103156033 C T 0.042254 -2.6455e-05
10:103159569 T C 0.365548 -1.3951e-05
10:103168358 C T 0.044114 -1.0209e-05
10:103180336 A G 0.089150 -1.6850e-05
10:103197598 T C 0.033974 3.5962e-06
10:103205151 C T 0.031712 4.5585e-06
10:103206769 A G 0.036999 -5.8095e-06
10:103221122 G T 0.063138 -1.8161e-05
10:103231195 C T 0.142901 -3.6787e-06
10:103241146 A G 0.047344 -1.8767e-05
10:103248577 A G 0.707911 -2.5725e-06
10:103270317 T C 0.038593 3.6225e-05
10:103281308 G A 0.377503 1.1340e-05
10:103285900 T C 0.160009 -9.0954e-06
10:103290420 T C 0.038943 -9.3418e-06
10:103291719 C T 0.045607 6.0881e-06
10:103296692 A C 0.057919 3.7616e-05
10:103298099 T G 0.119430 -2.8064e-05
10:103307959 G C 0.365074 -1.2449e-05
10:103311730 G A 0.164184 2.5288e-05
10:103312305 T C 0.020595 -7.7251e-06
10:103316834 G A 0.037970 -1.0180e-05
10:103319198 T C 0.377752 4.5301e-06
10:103320642 G A 1.073593 -1.2941e-05
10:103327427 A G 0.021166 -3.1142e-05
10:103328344 C T 0.080036 -1.2960e-05
10:103336402 T C 0.982203 -2.6406e-05
10:103340056 A G 0.432328 2.1059e-05
10:103346599 T C 0.033757 2.8918e-05
10:103367824 C T 0.215260 -1.1559e-05
10:103369601 C T 0.575897 2.1397e-05
10:103389335 T C 0.096563 -1.0196e-05
10:103390956 T C 0.514700 -7.7386e-06
10:103392145 T C 0.591351 1.2076e-05
10:103392464 C T 0.057785 6.6354e-06
10:103398240 C T 0.048175 3.3802e-06
10:103415063 A T 0.176706 -3.5340e-05
10:103421818 T C 0.084531 8.5476e-07
10:103426441 C T 0.153917 5.0881e-05
10:103452174 G A 0.022175 -1.9224e-05
10:103469399 G A 0.034967 -2.6405e-05
10:103486035 T C 0.074213 -3.2953e-05
10:103487371 T C 0.066669 -1.7348e-05
10:103488124 C T 1.171110 1.8572e-05
10:103506911 A G 0.104993 -8.1922e-06
10:103510393 C A 1.052108 -1.1009e-06
10:103521325 C T 1.150058 7.8258e-06
10:103523909 A G 0.021974 6.7859e-06
10:103537408 A G 0.034857 1.3392e-05
10:103541053 T C 0.046425 1.2805e-05
10:103545370 G A 0.072187 9.0099e-05
10:103563470 G A 0.100513 1.9783e-05
10:103582573 G A 0.123909 -2.9934e-05
10:103605987 A G 0.057818 2.0536e-05
10:103608495 A G 0.337965 -1.8812e-05
10:103627885 C G 0.797652 -8.4759e-06
10:103631366 A G 0.073781 4.6839e-08
10:103694077 C G 0.062446 -1.2579e-05
10:103703080 T C 0.074277 -5.5706e-06
10:103712453 A G 0.061226 -2.5265e-06
10:103714781 A G 0.029342 -1.1735e-05
10:103720813 A G 0.116976 -4.4720e-05
10:103733624 T C 0.056013 -1.0426e-06
10:103755374 G A 0.131706 -5.1406e-06
10:103772270 G A 0.046659 1.9877e-05
10:103799542 T C 0.221070 2.2531e-05
10:103813017 G T 0.037077 3.2090e-05
10:103825747 A G 0.216425 3.1845e-05
10:103829583 T C 0.097550 -4.6336e-05
10:103840987 A G 0.525045 -7.6989e-06
10:103842723 T C 0.177816 -6.9309e-06
10:103845328 G A 0.410870 1.2452e-05
10:103852254 A G 0.726909 -9.0444e-05
10:103855340 T C 0.046724 3.3276e-05
10:103865999 A G 0.058396 3.0940e-05
10:103869282 A G 0.026324 6.9700e-06
10:103877547 T C 0.117554 2.6583e-06
10:103879052 C T 1.633313 -8.0470e-06
10:103882394 G T 0.098884 1.6307e-05
10:103885557 C T 0.909633 -6.7608e-06
10:103889022 A G 0.054699 5.5528e-06
10:103894609 T G 0.119054 -3.1124e-06
10:103894939 A C 1.776168 6.3863e-06
10:103895979 T C 0.038327 -9.0315e-06
10:103906612 A G 0.049625 -3.5508e-05
10:103907055 T C 0.037087 4.9424e-05
10:103918171 G A 0.099838 1.3531e-05
10:103920475 C T 0.141933 7.6469e-08
10:103952938 T C 0.208259 1.3884e-05
10:103957883 A G 0.077734 -4.1173e-06
10:103984060 T C 1.689430 -2.3214e-05
10:103984390 C T 0.139103 -2.1106e-05
10:103988265 A G 0.086141 -6.8497e-06
10:104019489 G A 0.040180 -2.9207e-05
10:104034087 C T 0.744414 2.8006e-06
10:104047619 T C 0.037061 -1.6298e-05
10:104051165 T G 0.073547 -7.0009e-06
10:104056952 C T 0.249065 1.7687e-05
10:104072456 T C 0.057987 -8.6619e-06
10:104076231 A G 0.436307 -2.2831e-05
10:104085921 T C 0.327001 -6.8941e-06
10:104087214 A G 0.041573 1.0177e-06
10:104100813 C T 0.072005 1.0388e-05
10:104108414 A G 0.068500 -4.7716e-06
10:104140350 A G 0.267141 3.5506e-06
10:104150142 C G 0.529540 2.2251e-05
10:104152566 T C 0.047311 1.3329e-05
10:104157947 A C 0.055848 2.8415e-05
10:104161475 C A 0.077004 -2.3620e-05
10:104169733 T C 0.653138 -1.1264e-05
10:104176471 T C 0.040037 -5.6058e-06
10:104191800 T C 1.622199 -3.0183e-07
10:104192567 A C 0.453663 1.0605e-05
10:104202729 T C 1.674710 -1.6203e-05
10:104208458 T C 0.093493 -3.2486e-05
10:104212629 T G 0.030777 -6.1593e-05
10:104217441 G A 0.480217 2.2065e-06
10:104217503 G T 1.866009 -9.9072e-07
10:104217592 C T 0.882706 -5.5873e-06
10:104217753 G A 0.306451 1.6084e-05
10:104219157 C T 0.034740 4.3586e-06
10:104220576 T C 0.277200 3.6054e-07
10:104221854 C A 0.436135 2.9913e-05
10:104223628 C T 1.082743 -1.1515e-05
10:104225837 G T 0.718233 5.2499e-05
10:104229785 T C 1.076731 -1.3688e-05
10:104239100 C T 1.080298 -2.2189e-06
10:104244322 G T 0.716785 2.7959e-05
10:104263513 A G 0.080912 1.2123e-05
10:104269217 A G 1.083522 -9.9178e-06
10:104277123 C A 0.599507 -2.9677e-05
10:104297791 C T 1.842840 1.3796e-05
10:104312216 A G 0.031280 -5.5608e-05
10:104318966 G A 0.574070 3.9373e-05
10:104325984 G C 0.030439 -7.7281e-06
10:104364223 G A 0.143936 4.8778e-05
10:104364542 G A 0.034717 -4.1736e-05
10:104368756 C A 0.859793 1.4829e-05
10:104372022 T C 0.057386 3.6302e-05
10:104391034 T C 0.623604 -5.4492e-05
10:104391285 T C 0.157176 -1.8273e-05
10:104391584 G A 0.027268 4.1147e-05
10:104395409 C T 0.048457 2.9868e-05
10:104399349 A G 0.077277 -3.9875e-05
10:104400112 C T 1.201115 -4.6599e-06
10:104407792 A G 0.085346 2.3973e-05
10:104408272 A C 0.578994 2.1757e-05
10:104413385 A G 0.223774 3.6034e-06
10:104415690 T G 0.042864 1.6066e-05
10:104419235 A G 0.569156 -9.9298e-06
10:104424619 A G 0.023117 8.5260e-06
10:104430251 A G 0.159292 -2.0469e-05
10:104431918 A G 0.035662 4.2613e-06
10:104436519 A G 0.067740 1.2863e-05
10:104436641 T C 0.158523 -3.2188e-06
10:104440062 A G 0.026567 -8.3487e-06
10:104467609 C G 0.160165 1.9721e-06
10:104487382 T C 0.309230 -8.5700e-06
10:104487443 A G 1.264249 -1.7363e-05
10:104491114 C T 1.536029 1.6537e-05
10:104493432 T C 0.032562 3.0683e-05
10:104508202 G A 0.931977 2.5503e-06
10:104517119 A G 0.426813 -1.2483e-05
10:104523018 T C 0.283283 -5.8263e-06
10:104534961 A G 0.024237 -2.8862e-05
10:104539560 A G 0.048006 2.3796e-05
10:104541500 A C 1.256813 1.4144e-05
10:104542593 A G 0.036337 -1.9649e-05
10:104551981 A G 1.269475 3.9310e-07
10:104569567 A C 0.070178 -7.2896e-06
10:104572881 C T 0.034480 -4.5561e-06
10:104572963 C T 1.199784 3.3794e-06
10:104573017 T G 0.349647 3.1513e-05
10:104587617 T C 0.067854 -3.2442e-05
10:104591393 T G 0.166394 -4.4643e-05
10:104592249 C A 0.580785 2.5841e-05
10:104594507 G A 0.167397 -4.5055e-05
10:104596981 A G 0.783081 -3.9942e-06
10:104597152 G A 0.749185 9.7707e-08
10:104602607 C G 0.053907 3.4131e-05
10:104609654 T C 0.065958 1.8408e-05
10:104616500 C T 0.485624 2.2678e-05
10:104623578 T C 0.480506 2.1437e-05
10:104623804 T C 0.051661 -1.0461e-05
10:104625886 A G 0.653184 -2.9667e-06
10:104633524 G A 0.080165 -1.0090e-05
10:104634956 G A 0.447255 1.7036e-06
10:104638723 C T 0.199177 1.8426e-07
10:104653717 A G 0.782231 -2.6599e-05
10:104674104 T C 0.067912 4.8548e-05
10:104676968 T C 0.046883 4.2031e-06
10:104698571 A G 0.039768 7.3770e-06
10:104704762 G A 0.159441 -3.7660e-06
10:104719096 A G 0.152323 -8.2092e-05
10:104736855 G A 0.111393 -2.4513e-05
10:104738011 T C 0.034415 -9.5639e-06
10:104754813 T C 0.042215 8.5056e-06
10:104760980 G C 0.038077 -2.0926e-05
10:104774050 G A 0.198881 -1.8285e-06
10:104775908 A G 0.777336 -3.4361e-05
10:104821768 T C 0.026593 1.3720e-05
10:104821946 A G 0.277564 2.8030e-05
10:104834237 G A 0.070081 -2.8839e-05
10:104834876 T C 0.264869 -3.7875e-06
10:104844011 G A 0.622280 9.7127e-06
10:104844149 T C 0.026600 -3.7728e-05
10:104846178 C T 0.149990 -1.0057e-04
10:104850155 C T 0.031631 -1.1828e-07
10:104853577 C T 0.054566 2.7194e-05
10:104855261 C T 0.331814 -8.4268e-06
10:104866815 A G 0.027817 5.4880e-06
10:104880773 G A 0.074826 2.8548e-05
10:104897901 C T 0.151811 -1.0370e-04
10:104897985 C T 0.792449 7.0526e-08
10:104898422 A G 0.029573 1.5908e-05
10:104906211 C T 0.153196 -1.0148e-04
10:104909890 G A 1.604389 -3.6395e-05
10:104915018 A T 0.060132 -1.9030e-05
10:104915471 C T 0.029021 -9.6000e-06
10:104934709 C T 0.286993 2.8066e-05
10:104940867 G A 0.101364 -2.0093e-05
10:104950197 T C 0.773831 -3.0238e-05
10:104976963 G A 0.053449 -9.5115e-06
10:104990305 C T 0.200845 9.0610e-06
10:104997012 C G 0.339633 3.5896e-05
10:105031611 A G 0.053569 -9.7536e-06
10:105033015 T C 0.915378 -1.0628e-05
10:105038008 G A 0.022435 -3.1681e-05
10:105041253 G T 0.112981 1.5338e-05
10:105044157 T C 0.848089 -1.2215e-05
10:105046981 A G 0.057828 7.0491e-06
10:105048217 C A 0.058740 -3.1489e-06
10:105050792 C G 0.025713 1.6749e-05
10:105075994 C T 0.043010 1.7528e-06
10:105078625 T C 0.133069 1.3913e-06
10:105107438 C T 0.054682 2.9482e-05
10:105127191 C A 0.100799 -4.5225e-06
10:105127278 G A 0.876224 -2.5569e-05
10:105154089 G A 0.632579 -2.0946e-05
10:105169582 G A 0.156358 -7.8237e-06
10:105173490 G A 0.046272 -4.1736e-06
10:105177645 T G 0.151765 -1.1663e-05
10:105183348 C T 0.030452 1.0798e-05
10:105188868 T C 0.027638 -3.6628e-06
10:105194086 T C 0.780981 5.2589e-06
10:105203193 A C 0.036600 -5.6981e-07
10:105205302 C A 0.730415 3.6301e-06
10:105206365 G A 0.064770 2.8631e-06
10:105207505 T C 0.138762 -1.0416e-05
10:105208653 T C 0.030495 1.1582e-06
10:105209413 T C 0.035188 3.7439e-06
10:105215091 T C 0.051287 1.0344e-05
10:105218359 C T 1.538671 1.4098e-05
10:105219172 T C 0.046805 2.8238e-05
10:105221194 A C 0.094918 1.8243e-05
10:105224712 C A 1.531647 2.9454e-05
10:105225201 T C 0.884715 2.3825e-05
10:105225443 T C 0.115392 5.6629e-05
10:105226538 C T 0.423165 1.9931e-05
10:105228290 G A 0.041232 -4.9057e-06
10:105231387 A G 0.767128 4.5008e-06
10:105233110 T C 1.528203 2.8623e-05
10:105239263 C T 1.520793 2.0216e-05
10:105245986 G T 0.032484 8.7110e-06
10:105247311 T C 0.086875 1.9544e-05
10:105255123 C G 1.880664 4.7651e-05
10:105256773 T C 1.515707 -7.4013e-06
10:105257786 T G 0.237442 2.0757e-05
10:105260534 G A 0.605866 -2.9763e-05
10:105269873 G A 0.542806 -8.1123e-06
10:105272025 G A 0.825982 3.6072e-06
10:105279140 A G 0.589104 -1.1468e-05
10:105299611 C T 0.303861 6.1941e-05
10:105303592 G A 0.052141 2.7515e-05
10:105312412 T C 0.791540 8.5200e-05
10:105313039 G A 1.603214 1.0282e-05
10:105315431 A G 0.050518 5.3695e-05
10:105327140 G A 0.088413 -1.5608e-05
10:105331934 C A 0.103542 4.8936e-06
10:105338128 A G 0.635065 1.0164e-04
10:105339421 G A 0.461430 -5.4238e-05
10:105351996 T C 0.078228 2.8002e-05
10:105362104 A G 0.685246 -2.5931e-05
10:105362179 A G 0.156040 -5.6817e-05
10:105363289 C T 0.475088 2.7328e-05
10:105379431 A G 0.718408 -3.6914e-05
10:105391725 G A 0.310577 -2.6047e-05
10:105394304 T G 0.076994 -2.5293e-06
10:105398223 T C 0.036752 -2.4412e-05
10:105409415 C T 1.660182 -1.0928e-05
10:105413643 T C 0.893371 6.0994e-05
10:105413765 T C 0.390801 1.4059e-05
10:105417801 G C 1.686788 -1.4484e-05
10:105421505 A G 0.163200 -8.8205e-07
10:105429330 T C 0.053605 -1.7732e-05
10:105432294 A G 1.674067 -1.1115e-05
10:105443669 T C 0.086131 1.8867e-05
10:105455528 C T 0.829656 5.9616e-06
10:105460069 T C 0.626704 -6.9039e-05
10:105464225 G A 0.053245 9.3910e-06
10:105466808 T C 0.278706 4.6087e-05
10:105473580 G A 0.446067 -8.3907e-05
10:105473937 G A 0.826326 -4.8524e-06
10:105477100 T C 1.594262 2.6827e-05
10:105488418 G C 0.075459 -6.9079e-06
10:105492625 T C 0.060583 -3.9887e-05
10:105493145 T C 0.051969 3.6934e-06
10:105493414 T C 0.024629 8.1854e-06
10:105499525 C T 0.046717 1.5398e-05
10:105500520 C T 0.468395 8.7855e-05
10:105500857 C T 0.459216 3.0536e-05
10:105504654 T C 0.394342 1.8680e-05
10:105508971 T C 0.057574 -8.3029e-05
10:105512186 T C 0.222988 5.6899e-05
10:105518482 G T 1.009212 -8.1065e-05
10:105521705 A G 0.556980 -3.7141e-04
10:105524245 C T 0.230058 -9.0303e-06
10:105525821 T C 0.273581 5.6744e-05
10:105531562 G T 0.351328 2.2602e-05
10:105534679 A C 0.245608 -7.4283e-05
10:105549440 G A 0.100208 4.5134e-06
10:105549759 T C 0.108771 -2.1327e-05
10:105551202 T C 1.525963 -1.0364e-05
10:105553341 G A 0.081584 1.3195e-05
10:105553793 C A 0.102984 5.6584e-05
10:105554624 A G 0.057415 -5.1706e-06
10:105559689 G A 1.316708 -3.3826e-05
10:105561887 A G 1.273938 -1.5107e-05
10:105564715 T C 0.030326 -1.2158e-05
10:105564906 G C 0.088997 -1.2184e-05
10:105566992 T A 0.048327 1.3218e-05
10:105571541 C T 0.072226 9.2613e-06
10:105579506 T C 0.396056 5.7127e-06
10:105583030 A G 1.373530 5.4432e-05
10:105587862 T C 0.027859 1.5219e-05
10:105588617 A G 0.174827 1.5233e-05
10:105589048 A G 0.024081 -5.6698e-05
10:105589399 T C 0.159613 2.7233e-05
10:105601455 A G 0.039804 -1.7474e-05
10:105603794 G T 0.063914 -2.6729e-05
10:105603920 G T 0.185100 -5.1261e-05
10:105604060 A G 0.072395 3.1324e-05
10:105610326 A G 0.718477 5.9279e-06
10:105611621 T C 0.068701 -9.9046e-06
10:105611678 C T 1.914995 -2.9329e-05
10:105612885 A G 0.038515 -3.7911e-05
10:105613329 A G 0.487870 -3.8864e-05
10:105616713 T C 0.120066 9.9455e-06
10:105628682 A G 0.024720 -2.5074e-05
10:105631657 T C 0.214786 3.2225e-05
10:105631752 C T 0.155287 3.7838e-06
10:105638454 T A 0.035951 -3.3055e-05
10:105647095 A G 0.467860 -2.4607e-05
10:105649813 G A 1.007177 -6.5474e-05
10:105659826 C T 1.808980 -5.6073e-05
10:105676465 A C 1.739195 -1.0383e-04
10:105682396 T C 0.051362 -1.4478e-05
10:105682472 A G 0.049671 7.7614e-06
10:105688341 G A 1.914979 -9.5394e-06
10:105711383 G A 0.583567 -1.2708e-05
10:105714399 T C 0.026668 -3.2273e-05
10:105718919 G A 0.079383 3.2286e-05
10:105718978 C T 0.559681 -1.6846e-06
10:105721120 T C 0.062820 6.0685e-06
10:105721994 A C 0.022967 -3.5149e-05
10:105725551 T C 0.029151 1.3610e-05
10:105752065 T C 0.035649 -3.1714e-05
10:105754493 A G 0.121715 1.0484e-05
10:105762591 A G 0.329003 7.9278e-06
10:105762909 G C 0.028930 1.2266e-05
10:105762972 C T 0.020335 -6.3405e-06
10:105763026 T C 0.477912 3.8513e-06
10:105763406 G A 0.033620 9.4654e-07
10:105764826 A G 0.101854 1.6858e-05
10:105773781 C T 0.058081 -2.1607e-05
10:105778129 G A 0.050031 -1.6901e-05
10:105781532 T C 1.073972 1.1164e-05
10:105786136 A G 0.036749 1.3108e-05
10:105786634 G A 0.047665 1.9614e-05
10:105792205 C A 1.520832 1.1951e-06
10:105793750 C T 0.483677 -4.1876e-06
10:105794855 T C 0.140830 1.0927e-05
10:105795401 A G 0.064303 1.5786e-05
10:105798121 G T 0.030485 -1.8356e-05
10:105799599 A C 1.679270 -1.1710e-05
10:105800774 A G 0.029680 -8.7755e-06
10:105800893 T C 0.054556 5.3017e-05
10:105801988 C A 0.271306 1.6366e-05
10:105805497 T C 1.072658 2.2708e-05
10:105806310 A C 1.413278 2.7584e-05
10:105810400 C T 1.657754 -4.7014e-05
10:105811668 A G 1.343626 -2.4815e-05
10:105815116 G A 0.321389 -2.6557e-05
10:105822757 A G 0.048217 1.5828e-05
10:105824333 A G 1.423684 -4.2149e-05
10:105838088 A G 0.029823 -2.8929e-06
10:105876587 C T 1.715111 -7.0613e-07
10:105881524 A G 0.048048 -4.1763e-05
10:105882765 G A 0.332463 1.0777e-05
10:105887124 A C 0.027986 1.1356e-05
10:105888285 G C 0.029865 -1.3321e-05
10:105897285 A G 0.046892 -8.1579e-06
10:105898925 G A 0.205049 -1.2745e-05
10:105905880 G A 0.034497 9.4429e-06
10:105916507 C T 0.064787 -4.0233e-05
10:105927460 T C 0.261227 1.2702e-04
10:105929840 T C 0.143910 1.7270e-05
10:105943852 T C 0.158591 -2.8535e-05
10:105947657 T C 0.023883 2.3388e-06
10:105957714 G A 0.105181 -6.2040e-05
10:105966404 G A 0.804173 3.6271e-05
10:105973981 G C 0.454786 7.6099e-05
10:105976507 C A 0.039823 1.8518e-06
10:105979270 T C 0.113734 -5.5701e-05
10:105980699 C T 0.037889 4.6944e-06
10:106009524 G T 0.062109 -3.6466e-05
10:106009701 A C 0.026408 4.8210e-06
10:106022789 A C 0.623601 5.1196e-05
10:106022869 T C 0.036710 4.8975e-05
10:106033903 C T 0.112779 1.5335e-05
10:106039185 G A 0.679062 3.9544e-05
10:106042942 G A 0.051810 -1.0578e-05
10:106048190 G A 0.048788 2.2855e-06
10:106058778 C T 1.976338 -3.0931e-05
10:106060155 A G 0.029063 2.3116e-05
10:106070047 A G 0.338231 -1.5634e-05
10:106078477 T G 0.238675 1.3802e-05
10:106078937 T C 0.893420 9.1545e-05
10:106082494 A G 0.045110 -1.1261e-06
10:106088467 T C 0.046675 1.7020e-06
10:106096113 T C 0.072580 -1.5013e-05
10:106107047 T C 0.566351 4.2601e-05
10:106111089 T C 0.570441 4.1987e-05
10:106122161 A C 0.046883 7.3447e-06
10:106123315 A G 0.046620 2.2393e-05
10:106124511 C T 0.027460 2.7929e-06
10:106124660 T G 0.543101 4.5636e-05
10:106128476 G A 0.042163 -4.4625e-06
10:106129255 T C 0.051255 4.5543e-06
10:106129938 T C 0.291624 -3.0182e-05
10:106131221 A G 0.055377 -3.3317e-05
10:106139294 A G 0.101072 -2.4233e-05
10:106142008 T C 0.265483 -4.8314e-06
10:106146483 G A 0.032870 1.0550e-05
10:106148123 T C 0.031472 3.2241e-06
10:106155550 T C 0.090984 -3.0093e-05
10:106157002 T G 0.040086 -2.8686e-05
10:106158036 G A 0.032893 -6.7785e-07
10:106163753 C T 0.964348 3.3153e-05
10:106166570 A G 0.549742 1.8963e-05
10:106168173 G A 0.349511 1.2053e-05
10:106179965 C A 0.034688 2.8652e-05
10:106194938 C T 0.022841 -2.2549e-06
10:106198429 A G 0.031166 -3.3561e-05
10:106200600 C T 0.899691 1.9915e-05
10:106202953 A C 0.500909 -1.1890e-06
10:106207933 C T 0.313696 -8.7053e-06
10:106209072 G A 0.073781 -1.0452e-05
10:106211449 G T 0.246348 -1.5339e-06
10:106215889 A G 0.032845 -2.5755e-06
10:106216998 T C 0.506057 3.5266e-06
10:106218093 G A 0.093408 1.2711e-05
10:106218517 A G 0.050943 -2.9597e-05
10:106220688 A C 0.054439 -7.8083e-06
10:106223982 G C 0.022036 2.2024e-05
10:106229405 A G 0.119674 8.1119e-06
10:106235467 G T 1.071918 -6.2300e-06
10:106237421 T G 0.114402 6.8151e-06
10:106242421 C T 0.030478 8.7960e-06
10:106244408 T G 0.757975 -6.2939e-06
10:106249219 A C 0.751639 -1.9886e-05
10:106252917 G A 0.101211 3.8153e-06
10:106261496 A G 0.075277 -4.8657e-05
10:106263618 G A 0.051284 -3.6232e-05
10:106268987 C T 0.446541 1.3000e-05
10:106272813 G A 1.239091 2.1178e-05
10:106274374 C T 0.703676 3.0060e-05
10:106277435 A G 0.031368 1.0299e-06
10:106282325 A G 0.037859 -4.3590e-05
10:106296812 T C 0.577978 1.8949e-05
10:106296980 C T 0.079007 1.0693e-05
10:106299935 G A 0.749273 -1.4808e-05
10:106310288 G A 0.079484 -5.6836e-05
10:106315243 C T 1.379609 -4.1660e-05
10:106316092 T C 0.027651 -2.0940e-05
10:106326985 G A 0.107443 -2.6090e-06
10:106332889 T C 0.028664 3.6159e-05
10:106333320 A C 0.096911 1.4144e-05
10:106336109 G A 0.047295 1.1324e-05
10:106337119 A G 0.780121 -2.1411e-05
10:106337212 T G 0.031085 -1.5539e-06
10:106343867 C T 0.030985 1.1298e-05
10:106345786 T C 0.052852 -4.1355e-05
10:106356284 C A 1.846609 -4.8952e-06
10:106359063 G A 0.358398 3.2248e-06
10:106359438 T C 0.504784 1.3238e-05
10:106366594 T C 0.265752 -2.6476e-05
10:106375564 T C 0.069055 -3.9443e-05
10:106387742 T C 0.161019 -4.4408e-05
10:106397117 C T 0.279066 9.3362e-05
10:106398807 A C 0.181675 -1.8184e-05
10:106404009 G T 0.284315 1.8272e-05
10:106417137 A G 0.105450 -1.0499e-05
10:106418488 C T 0.177631 5.3248e-05
10:106431888 A G 0.067322 -7.8719e-05
10:106433765 A G 0.033266 -1.6195e-05
10:106438405 T C 0.194380 -2.8157e-06
10:106441844 A G 0.304760 1.2332e-04
10:106441918 G C 0.175310 -1.0979e-05
10:106445916 T C 0.968279 -2.8374e-05
10:106451079 T G 1.833921 2.2111e-05
10:106453438 G T 0.136750 1.2875e-05
10:106470186 A G 0.056880 5.9946e-05
10:106503257 G A 0.044529 1.1795e-05
10:106529451 T C 0.384533 5.3953e-06
10:106531703 G A 0.520221 -7.0544e-05
10:106544298 T G 0.068130 3.0389e-05
10:106548813 T C 0.100075 -2.5163e-05
10:106549350 C T 1.473397 -5.9309e-05
10:106549371 A G 0.065965 -7.6515e-06
10:106553345 G A 0.065897 -7.8467e-05
10:106553471 C T 0.071710 -2.6225e-05
10:106571940 G A 0.032397 -8.5812e-07
10:106573032 A G 0.249153 -3.3271e-06
10:106579771 T G 0.255836 1.0684e-05
10:106594496 A G 0.083726 1.4377e-06
10:106598615 T C 0.044062 -1.0798e-05
10:106600901 G A 0.120294 -4.0356e-05
10:106604812 G A 1.422594 -3.4797e-05
10:106622009 C A 0.093447 -3.7720e-05
10:106625972 T C 1.536279 -1.3255e-04
10:106643102 C T 0.044663 -1.8719e-05
10:106645495 G A 0.137818 -2.1276e-06
10:106647698 T C 0.045130 -2.3276e-05
10:106658658 G A 0.044013 -9.3962e-06
10:106671081 A C 0.075164 1.9633e-07
10:106681541 T G 0.080006 -7.1337e-06
10:106682512 A G 0.707220 -7.3956e-05
10:106684169 A G 0.052764 1.6674e-05
10:106684523 T C 0.037372 2.0393e-05
10:106687304 G T 0.085294 3.4170e-05
10:106699212 A G 0.492028 -6.9731e-05
10:106707181 T C 0.228295 8.8535e-06
10:106709625 A C 0.215062 -6.7805e-06
10:106712346 G T 0.069003 2.2271e-05
10:106738546 G A 0.120326 -3.0002e-05
10:106747732 C T 0.131352 -2.5293e-05
10:106753309 G A 0.096333 -7.5943e-06
10:106766194 C T 0.270390 -1.1471e-05
10:106770581 A G 0.034474 -4.3033e-06
10:106782845 C T 0.043854 3.7323e-05
10:106788699 G A 0.344833 -2.3833e-05
10:106789880 A G 0.855041 -2.1931e-05
10:106807687 G A 0.020069 -1.1754e-05
10:106812764 A G 0.028407 3.3880e-05
10:106819078 A G 0.114490 -6.6083e-05
10:106843836 A G 0.074427 6.4401e-06
10:106844101 C T 1.806370 -1.0298e-04
10:106844103 T C 0.077838 3.0652e-06
10:106844387 T G 0.463436 -2.7482e-06
10:106844487 G T 0.120219 2.2117e-05
10:106847666 T C 0.103879 -1.5358e-05
10:106848064 A G 0.054605 -2.6153e-05
10:106851447 C G 0.101062 -1.3914e-05
10:106855457 A G 0.234410 -2.0366e-05
10:106856360 C T 0.360095 -1.5076e-05
10:106877218 G A 1.087212 -2.4966e-05
10:106884636 G A 0.021439 -3.2361e-05
10:106907151 A G 0.032763 1.1012e-06
10:106920885 C T 0.031381 -6.6148e-06
10:106921613 G A 0.899957 1.3644e-05
10:106926424 T G 0.057646 2.2349e-05
10:106941024 T G 0.212942 2.2597e-05
10:106943660 A G 0.125464 -1.0248e-05
10:106950787 T C 0.090049 -2.3919e-05
10:106958137 A G 0.020643 1.5353e-05
10:106970768 A G 0.046668 6.0911e-07
10:106980349 A G 0.118427 2.6084e-05
10:106982814 A G 0.181361 -3.2914e-05
10:107016200 G T 0.028518 -3.9793e-05
10:107021332 T C 1.100049 3.1773e-05
10:107022160 A G 0.032546 9.7469e-06
10:107023390 T C 0.494573 -9.3660e-06
10:107027502 T C 0.136902 -2.5710e-06
10:107031009 G A 0.171779 -2.5925e-05
10:107038608 A G 0.035526 -1.3694e-05
10:107042675 T C 0.157883 -7.0492e-06
10:107044652 G A 0.078104 -2.3946e-05
10:107046545 T C 0.346794 -1.2826e-05
10:107068439 A G 0.231651 2.5032e-05
10:107070098 C T 0.056062 2.2996e-05
10:107070590 A G 0.026255 -2.0589e-06
10:107077272 G A 0.207006 -2.9408e-06
10:107090616 C T 0.029083 -9.4917e-07
10:107095529 C T 0.139801 7.8845e-06
10:107099617 G A 0.116145 2.8173e-05
10:107103227 T G 0.078237 1.5919e-05
10:107114004 G A 0.235926 1.8869e-05
10:107116937 A G 0.047314 -1.1980e-06
10:107127507 G A 1.432675 -2.6292e-05
10:107129303 T C 1.668306 -1.2926e-05
10:107129354 T C 0.036749 -4.8450e-05
10:107145602 C A 0.113412 3.2178e-05
10:107148893 C T 0.063563 1.6524e-05
10:107164388 A G 0.039479 3.3670e-05
10:107165774 T C 0.096443 8.8388e-07
10:107194924 T G 0.193364 -8.1797e-06
10:107206396 T C 0.119407 2.0784e-05
10:107220224 G C 0.021578 3.9698e-06
10:107230184 A G 0.031780 7.9261e-06
10:107242343 A G 0.157397 1.3661e-05
10:107248435 A G 0.081772 1.0559e-05
10:107248501 T C 0.084314 2.8807e-05
10:107257089 T C 1.289706 -6.5326e-06
10:107260630 A C 0.069071 -2.8843e-05
10:107272283 A C 0.113964 -1.8516e-05
10:107283930 C T 1.813011 -4.8180e-06
10:107292975 T G 0.022558 1.3597e-05
10:107296666 A G 0.061392 -6.3145e-05
10:107320021 C T 0.110316 7.8393e-06
10:107326629 T G 1.141064 1.5833e-05
10:107326794 A G 0.989834 8.2551e-06
10:107330017 A G 0.118989 -1.0665e-05
10:107334512 G A 0.151658 1.5509e-05
10:107350091 G T 0.032027 -1.1729e-05
10:107361155 C T 0.022568 2.3641e-05
10:107365321 G C 0.152317 1.3174e-05
10:107366089 C T 0.023912 -2.3727e-05
10:107367100 T C 0.044848 -8.2813e-05
10:107368159 G A 0.052878 -3.1753e-05
10:107395079 G A 1.967097 -3.6234e-05
10:107409121 A G 0.336164 1.3198e-05
10:107419215 A G 0.553955 -6.7349e-05
10:107423715 T C 1.760682 1.5239e-05
10:107433195 A C 0.157484 1.0047e-05
10:107435988 A G 0.255021 1.9433e-05
10:107442669 T C 0.083220 -1.8108e-05
10:107452975 T C 0.050959 3.2522e-05
10:107456987 C A 0.326037 -5.5513e-05
10:107462687 A G 1.358235 -4.3645e-05
10:107472943 T C 0.095917 1.5668e-05
10:107482991 C T 0.064024 4.7691e-06
10:107494989 T C 0.102555 -5.3053e-05
10:107502327 C T 0.116077 8.9208e-06
10:107507362 A G 1.583119 7.4867e-06
10:107517345 G A 0.742710 2.4796e-05
10:107526521 T C 1.756407 1.9271e-05
10:107529260 T C 0.057906 2.0068e-05
10:107550026 G T 0.116373 -1.3582e-05
10:107553043 T G 0.128814 4.6652e-05
10:107563280 T C 1.274451 2.8494e-05
10:107568816 C T 1.141219 8.2850e-05
10:107579050 A G 0.525785 1.1477e-04
10:107582310 G A 0.061353 -4.6559e-06
10:107591783 C T 0.033374 1.1278e-05
10:107591815 T C 0.991723 -3.5590e-05
10:107602152 C T 0.568020 -4.3318e-05
10:107624754 C T 0.111053 -1.2174e-05
10:107644692 G A 0.121160 -1.2483e-05
10:107662409 T C 0.032672 9.4722e-06
10:107663660 A G 1.923567 6.7638e-06
10:107666918 A G 0.224657 4.5581e-05
10:107668231 C T 0.059795 2.5918e-05
10:107674294 G C 0.045068 -1.6173e-05
10:107679718 G A 0.875026 -4.3445e-06
10:107680866 T C 0.452043 4.5437e-05
10:107689604 C T 0.026330 -9.6046e-06
10:107699018 C T 0.072294 7.1205e-06
10:107709419 A G 1.632449 4.4580e-05
10:107714470 A G 0.055818 -6.9641e-05
10:107715540 C T 0.193539 5.7346e-06
10:107719194 G T 0.032848 1.1080e-05
10:107719897 T C 0.059976 -4.1068e-06
10:107723969 A G 0.036366 -2.7290e-05
10:107724038 T C 0.084667 -5.4095e-06
10:107728410 T C 1.017206 3.9778e-06
10:107732807 A G 0.449768 5.0789e-05
10:107733492 T C 0.076851 -8.8734e-06
10:107738917 G A 0.068403 1.5966e-05
10:107744312 A G 0.089426 -2.2312e-05
10:107748133 T C 0.041342 1.3238e-05
10:107752982 T G 0.866668 3.0450e-05
10:107756089 A G 0.085609 1.6949e-05
10:107763659 C T 0.488864 -1.0336e-04
10:107777928 T G 0.127460 2.7264e-05
10:107783180 T C 0.063021 -2.5522e-05
10:107786073 C T 1.084210 6.8667e-05
10:107789906 C T 0.096450 3.5287e-05
10:107798191 T G 0.206811 -2.0027e-05
10:107798514 G A 1.249185 5.9097e-05
10:107806595 A C 0.552741 4.5354e-06
10:107818513 G A 0.131612 -8.1335e-05
10:107818631 T G 1.104671 4.5101e-05
10:107833640 C T 0.099890 2.5239e-05
10:107835989 T C 0.030832 9.2633e-06
10:107838871 T C 0.072077 -2.0323e-05
10:107840189 T C 0.066929 5.8128e-05
10:107850979 C G 0.083226 -2.1188e-05
10:107853400 G C 0.132329 -3.4743e-06
10:107859225 T C 0.995453 -2.7632e-05
10:107864847 C T 0.161369 8.5267e-05
10:107875182 A G 0.547649 7.6333e-06
10:107882672 G A 0.063845 4.6651e-06
10:107883670 G A 0.036249 3.4568e-05
10:107883946 T C 0.102192 8.6083e-05
10:107884875 G A 1.685677 -2.9443e-05
10:107888541 A G 0.078293 6.7569e-05
10:107892845 G T 0.043565 -1.5340e-05
10:107893968 A G 0.045347 4.6231e-05
10:107898954 C T 1.740688 -1.3333e-04
10:107903446 C A 0.109663 3.7305e-05
10:107906175 G A 0.038622 3.0166e-06
10:107912176 T C 1.680179 -8.0025e-05
10:107916445 T A 0.073083 -2.1029e-05
10:107928248 C T 0.048054 -5.5672e-05
10:107928304 T C 0.876110 -9.2482e-05
10:107941504 G T 1.751698 -1.0349e-04
10:107941877 C T 0.137902 5.2216e-05
10:107942737 G T 0.181549 2.8302e-05
10:107945027 T C 0.056666 1.2665e-05
10:107946158 T C 0.105596 -3.4056e-05
10:107947870 C T 0.056916 -1.0821e-05
10:107953128 C T 0.058318 1.8321e-05
10:107959028 A G 0.152583 -8.3329e-06
10:107970003 C T 1.483044 -4.6969e-05
10:107970539 T C 0.074271 -2.1144e-05
10:107976385 T C 0.069152 1.2202e-06
10:107977868 A C 1.793890 -1.2218e-05
10:107978219 G A 0.790485 8.8008e-06
10:107978412 A G 0.039456 -1.2425e-05
10:107978519 C T 0.066075 -1.1171e-05
10:107979141 C A 0.489178 -8.6960e-06
10:107984513 G A 0.305523 2.1147e-05
10:107994112 A G 0.986536 -3.1777e-05
10:107995855 G A 0.114821 4.5035e-05
10:108001120 G C 1.913492 6.5830e-06
10:108003260 A G 0.486098 -3.2548e-05
10:108003409 G A 0.100585 -2.5045e-05
10:108007092 C T 0.039122 4.8186e-05
10:108011253 A G 1.876045 -2.4985e-06
10:108011892 T C 0.088332 4.7704e-06
10:108013916 G T 0.084710 -5.7249e-06
10:108014519 T C 0.110699 7.7729e-05
10:108014699 G T 0.198128 3.9593e-05
10:108025305 T C 0.550833 -1.0836e-05
10:108027435 A G 0.080568 1.2433e-06
10:108034645 G T 0.043945 1.4820e-05
10:108037405 A G 1.414632 3.3829e-05
10:108037854 T C 0.040242 2.1906e-07
10:108041331 C T 0.028865 -1.3010e-05
10:108045697 A G 1.970833 2.0277e-06
10:108052563 C T 0.078913 1.7157e-05
10:108053365 T C 1.587514 2.2577e-05
10:108055611 G A 0.100896 -9.6195e-07
10:108058054 C T 0.139175 1.6179e-05
10:108059623 G A 0.785240 -5.2440e-06
10:108062007 T C 0.067971 3.0649e-05
10:108062599 T C 0.057211 -1.2804e-05
10:108062863 T C 0.228964 9.5304e-06
10:108065219 C G 0.094538 -4.1410e-05
10:108068283 A G 1.233667 -4.0211e-05
10:108069347 T G 0.033870 3.4948e-06
10:108069615 C A 0.068480 8.4571e-06
10:108073001 C A 0.024289 1.2300e-05
10:108082190 C T 0.213527 -1.9543e-05
10:108083873 A G 0.390366 -5.5653e-06
10:108096203 G A 0.031676 1.7590e-05
10:108096892 T C 0.041813 1.0002e-05
10:108104607 G A 0.025392 8.2157e-06
10:108113970 G A 0.081451 7.2745e-05
10:108114344 T C 0.108326 5.6145e-05
10:108117361 T C 0.033205 -1.3556e-05
10:108125197 T C 0.032413 2.3337e-05
10:108125864 G A 0.042024 -2.3189e-05
10:108126141 T C 1.671912 1.4178e-05
10:108127181 C G 0.367853 2.8309e-06
10:108134101 A G 0.134124 9.2493e-06
10:108143814 T C 0.629651 -5.9916e-06
10:108150486 C T 0.082606 -1.3058e-06
10:108155301 A G 1.493820 6.1276e-06
10:108159560 T C 0.360098 -2.9914e-06
10:108162279 T C 0.068737 -7.9921e-05
10:108162478 A G 0.078036 -2.0609e-05
10:108168624 T C 0.032390 -1.9310e-06
10:108170803 C T 0.143044 2.7268e-05
10:108180183 C A 0.110748 1.5995e-05
10:108199382 C A 1.140298 2.6807e-05
10:108200492 G C 0.053923 2.2485e-05
10:108201709 G A 0.033922 1.9790e-06
10:108207846 T G 0.237065 2.5215e-05
10:108211643 T C 0.252318 4.7866e-05
10:108225411 G A 0.129768 1.2212e-05
10:108237730 A G 0.021604 -4.6086e-06
10:108239841 A G 0.023279 -2.7207e-05
10:108240422 T C 0.098472 1.8118e-05
10:108242222 G A 0.141414 1.3952e-05
10:108251500 C T 0.083152 -4.4389e-05
10:108252519 C T 0.020799 -2.9148e-05
10:108258248 C T 0.763814 1.0221e-05
10:108262213 G T 0.376074 -1.1528e-05
10:108262923 C T 1.693591 -2.9345e-05
10:108264509 A T 0.339030 -1.7248e-05
10:108268806 C T 1.334184 -6.8507e-06
10:108271332 C T 0.022305 -7.5560e-06
10:108272226 T C 1.267466 -1.0658e-05
10:108276874 A G 0.032429 -2.4218e-05
10:108280205 A C 0.022500 -6.7223e-06
10:108293524 C T 0.075680 2.8910e-05
10:108298091 C A 0.076563 6.8010e-07
10:108306270 G A 0.708577 2.9579e-05
10:108308690 A G 0.033111 -2.5636e-05
10:108308996 A C 0.030576 8.8094e-06
10:108316278 G A 0.810298 3.7167e-05
10:108326449 A C 0.035571 -1.2261e-05
10:108331713 T C 0.038392 -2.2720e-05
10:108338234 C T 0.065218 2.8780e-05
10:108338807 A C 0.068146 1.5787e-05
10:108339116 C G 0.054183 3.1866e-05
10:108340773 A G 0.152872 1.2660e-05
10:108345767 C A 0.036399 5.1607e-06
10:108349347 T C 0.040177 1.2657e-05
10:108350006 T C 0.458100 4.7352e-05
10:108351827 G A 0.027408 -2.0952e-05
10:108355874 T C 1.089747 -7.8249e-06
10:108365534 A G 0.054705 3.2533e-05
10:108367728 A C 1.583002 -2.4414e-05
10:108386660 A C 0.036486 1.4021e-05
10:108388689 G A 0.616366 -2.3703e-05
10:108390100 A C 1.221664 3.1077e-05
10:108393752 T C 0.043290 1.3504e-05
10:108402865 G T 0.139567 1.2809e-05
10:108412967 A G 0.309723 1.7127e-06
10:108413302 C T 0.161947 -1.0286e-05
10:108416572 T C 0.569691 2.2373e-05
10:108426206 C T 0.230807 1.2324e-05
10:108437181 C T 0.030219 2.9626e-06
10:108450783 A G 0.089533 -2.4483e-05
10:108455143 T C 1.879655 -2.2912e-05
10:108472947 A C 0.037223 -1.7694e-05
10:108476548 A G 0.225105 6.4000e-06
10:108477624 A C 0.093162 -1.0983e-05
10:108477723 C T 0.038736 -8.4549e-06
10:108489914 C G 0.053407 -3.3915e-06
10:108491886 G A 0.894306 -4.1420e-05
10:108494989 G A 0.031546 6.3698e-06
10:108498142 C T 1.750513 1.4877e-05
10:108508929 G A 0.250062 -1.2791e-05
10:108511928 G A 0.049272 6.4702e-06
10:108535936 T C 0.035117 -1.5641e-05
10:108541453 C T 0.050810 -2.7632e-05
10:108544601 T C 1.944269 2.8222e-06
10:108551556 A G 0.588345 -1.0726e-05
10:108553214 C T 0.179351 -6.1147e-06
10:108562008 T G 0.363880 1.7349e-05
10:108563116 G T 0.242820 6.6290e-06
10:108564718 C T 0.651298 8.2672e-06
10:108569185 A G 0.042653 -4.7250e-05
10:108572393 T G 0.043968 4.7627e-06
10:108576091 G T 0.032659 -4.3368e-05
10:108582220 G A 0.178115 3.0575e-05
10:108587960 T G 0.020257 -1.3879e-05
10:108591560 C T 0.780874 1.3597e-05
10:108594202 T C 0.029683 -9.3167e-06
10:108601932 T C 0.091695 -2.8873e-05
10:108614133 C T 0.070649 8.1875e-06
10:108615370 T C 0.818773 -7.0600e-06
10:108615678 T C 0.050060 -2.5556e-06
10:108616869 G A 0.033624 2.3662e-06
10:108620552 A G 0.043527 -3.3479e-05
10:108621665 T C 0.870193 -1.7718e-05
10:108628090 C T 0.049129 -1.2450e-05
10:108632417 T C 0.098712 -3.9064e-06
10:108632465 C T 0.060038 4.4715e-05
10:108633273 C A 0.064300 -2.6556e-05
10:108636229 A G 0.106307 2.1058e-05
10:108644839 C T 0.083061 -6.8609e-05
10:108647761 C A 0.859560 -3.4489e-05
10:108656488 T C 0.818412 -3.3450e-05
10:108657588 A G 0.032539 2.3112e-05
10:108663825 A G 0.251026 7.5526e-06
10:108664734 C T 0.836300 -3.7590e-05
10:108668586 G T 0.040122 -2.9236e-05
10:108671598 C T 0.115061 -1.4572e-05
10:108672129 T C 0.064173 2.3203e-05
10:108674640 G A 0.058366 -6.2621e-06
10:108677235 T C 0.081194 6.1873e-06
10:108681730 G A 1.258300 7.6938e-06
10:108693352 C T 0.043335 -1.3067e-06
10:108697993 C T 0.062239 -7.7116e-05
10:108698758 A G 0.048885 2.9482e-05
10:108705805 C T 0.144569 3.7574e-05
10:108708945 C G 0.054053 4.5111e-06
10:108709918 T C 0.039041 5.0363e-07
10:108710127 C A 1.171178 -4.9138e-06
10:108716013 G A 0.167384 3.5015e-05
10:108716473 G A 1.919633 2.6463e-05
10:108718249 T C 0.147250 3.8606e-05
10:108720616 C T 0.030881 -1.9373e-05
10:108721369 T C 0.083421 3.7788e-06
10:108726426 T C 0.031290 -7.3698e-07
10:108730474 A G 0.113007 4.6899e-06
10:108730858 G T 0.044338 4.5668e-06
10:108734683 G A 0.480385 4.7707e-06
10:108740033 T C 1.537626 -2.0318e-05
10:108747130 A G 0.590890 3.7916e-06
10:108747328 A G 0.064955 -3.1121e-05
10:108748359 G T 0.044474 2.9370e-05
10:108749129 A G 0.612734 4.5661e-07
10:108751262 G T 0.020209 -2.3031e-05
10:108754044 A G 0.077406 -4.4895e-05
10:108771865 A G 0.025191 1.8413e-05
10:108772853 G A 0.925129 -4.8212e-05
10:108773479 G A 0.050761 1.6777e-05
10:108774300 T C 0.053154 -2.8472e-05
10:108791888 C T 0.026554 1.7921e-06
10:108791963 C T 0.673424 -1.0030e-05
10:108792942 A G 0.678949 -6.3234e-05
10:108795366 A G 0.073878 -1.8103e-05
10:108795375 G A 0.952682 1.4396e-05
10:108801251 T C 0.085099 -2.9122e-05
10:108803311 A G 0.579370 6.8448e-05
10:108807453 A G 0.050177 -5.9727e-06
10:108808239 C A 0.535409 -6.5788e-06
10:108812698 C A 0.036249 -1.1562e-05
10:108815475 A G 1.565501 5.2328e-06
10:108816768 T C 0.054751 -1.5326e-05
10:108817237 T C 0.086683 -4.6804e-05
10:108819785 A G 0.972008 -4.5106e-05
10:108824199 A G 0.078575 2.9114e-05
10:108825945 A G 0.103461 -2.2984e-05
10:108841621 C T 0.067828 1.1850e-06
10:108843475 T C 0.510344 -5.3639e-06
10:108844248 C T 0.930371 -3.3716e-05
10:108849476 T C 0.027028 -1.2553e-05
10:108851779 T A 0.315176 7.9968e-06
10:108851830 T G 0.978759 -5.3761e-06
10:108854809 C G 0.249192 1.0619e-05
10:108856615 G A 0.035337 -1.9840e-05
10:108862960 A G 1.202923 4.1846e-05
10:108863228 C T 0.697187 -7.7989e-05
10:108864140 C G 0.059149 -1.6065e-05
10:108887899 G A 0.176823 6.5754e-05
10:108892893 C T 1.199560 3.0955e-05
10:108893998 C T 0.642349 2.8764e-05
10:108894084 G A 0.030371 3.1700e-05
10:108895394 A G 0.056335 -3.0708e-05
10:108902243 G A 0.282864 3.1203e-05
10:108902571 C T 0.130479 -9.4844e-06
10:108902635 G A 1.938524 -9.0549e-06
10:108902886 C T 0.192211 3.2680e-05
10:108906340 G A 0.150045 4.1727e-05
10:108908351 C A 0.161840 1.3842e-05
10:108908574 C T 0.170253 -2.8822e-05
10:108913108 A G 0.029582 -3.9272e-05
10:108915597 A G 0.025687 -7.5913e-06
10:108919243 C A 0.040787 -1.0160e-05
10:108919698 A C 0.203127 -6.9003e-07
10:108921973 C G 0.167907 4.6159e-05
10:108928620 G A 0.080795 -2.7947e-06
10:108930445 G A 0.177738 8.8066e-06
10:108936817 A G 0.427797 -9.2297e-06
10:108949558 C T 1.808311 2.7491e-05
10:108953706 T C 0.109452 -1.3158e-05
10:108969714 T C 0.225426 -2.4595e-05
10:108988089 A C 1.861660 -6.5875e-06
10:108990545 C T 0.027294 -1.5883e-05
10:108998476 A G 0.043062 1.5457e-05
10:109002677 G A 0.226568 -2.9973e-05
10:109009663 G A 0.192189 -3.5252e-05
10:109022603 T C 0.055802 -6.2635e-05
10:109063454 G A 0.261052 -6.6729e-06
10:109071871 A C 0.042410 -1.8427e-05
10:109113213 A C 0.029449 -8.5119e-06
10:109116321 T C 0.148097 2.7407e-05
10:109126555 A G 0.092292 2.9095e-05
10:109128707 C T 0.034020 -4.8606e-05
10:109129262 G A 0.144186 -5.2423e-05
10:109133988 T G 0.029105 1.0664e-05
10:109137004 C A 0.060697 -1.1432e-05
10:109137310 T C 0.054455 -2.5925e-05
10:109142828 C T 0.116853 1.7245e-05
10:109146336 G T 0.164755 4.2412e-05
10:109152581 T C 0.357534 -2.7289e-05
10:109168731 C T 0.034461 -7.5841e-06
10:109175605 C A 0.069918 6.3854e-06
10:109191957 C T 0.163457 -1.9556e-05
10:109192144 A C 0.065640 -1.6868e-06
10:109209950 C T 0.057149 -1.6862e-05
10:109219787 A G 0.032117 1.7992e-05
10:109220881 T C 0.046620 -3.7589e-06
10:109252887 T C 0.280163 -1.4104e-06
10:109258145 G A 0.261649 -4.4386e-06
10:109261717 A C 0.145286 -4.3364e-06
10:109262259 G A 0.023386 8.0879e-06
10:109264291 T C 0.094983 -2.5524e-05
10:109264371 A G 0.049843 -1.8293e-05
10:109268521 T G 0.887759 1.1113e-05
10:109269621 G A 0.152275 1.0156e-05
10:109283089 A G 0.161460 -5.5569e-06
10:109287811 C T 0.062021 -2.2032e-05
10:109289083 G A 0.028297 -1.0154e-05
10:109289506 C G 0.063725 -6.0958e-05
10:109292378 A G 0.031059 -3.1831e-05
10:109292407 G A 0.213936 8.9891e-06
10:109305960 T C 0.043763 1.1250e-05
10:109313253 A C 1.595791 7.5018e-06
10:109328824 C T 1.954864 -1.7589e-05
10:109337125 T C 1.529427 -9.2043e-06
10:109341883 G C 0.529709 -2.8077e-05
10:109344504 C T 0.867973 3.3404e-06
10:109361425 T C 1.607700 1.0280e-04
10:109371570 C T 0.122731 -2.2596e-05
10:109372314 A G 0.455669 3.1365e-05
10:109373884 G A 0.250221 -2.4063e-05
10:109375673 G A 1.436635 -3.2423e-05
10:109380524 C G 1.183944 -2.6215e-05
10:109381773 T C 0.076274 3.4428e-06
10:109389179 A G 1.512419 -2.4237e-05
10:109390133 G A 0.041965 5.1106e-05
10:109393174 T C 0.112432 4.4132e-05
10:109397747 C T 0.175317 -1.4596e-05
10:109399342 A G 0.043786 4.4121e-06
10:109400641 C T 0.442179 4.8538e-07
10:109402407 A G 0.632472 -8.3516e-06
10:109403103 A C 0.315157 -1.0388e-05
10:109405725 A G 0.066471 4.1594e-05
10:109406912 C T 0.078984 2.0710e-06
10:109410613 C T 0.204958 8.4033e-06
10:109424420 T C 0.243771 -8.6406e-06
10:109429503 A C 1.494959 -7.0418e-06
10:109437992 C T 0.741162 -5.9403e-06
10:109438245 C T 0.054540 7.2863e-05
10:109441553 C A 0.182659 1.1132e-05
10:109448989 T C 0.062388 -9.2687e-06
10:109458386 C T 0.293832 -1.1053e-05
10:109459645 G A 0.040699 1.1627e-05
10:109460288 T C 0.045059 -4.8921e-05
10:109465153 A G 0.285961 4.7156e-05
10:109468715 G C 0.337725 -2.8104e-05
10:109474389 G T 0.115126 -3.5178e-05
10:109474406 C T 0.088705 -4.3758e-06
10:109480890 G A 0.984313 -2.3291e-05
10:109487535 A G 0.057052 5.7206e-07
10:109490503 T C 0.027323 7.4027e-06
10:109491607 A G 0.123156 -4.5736e-06
10:109502212 A G 0.068601 1.3002e-05
10:109504268 A G 0.040524 1.6089e-05
10:109509130 G T 0.347602 1.8588e-05
10:109511351 T C 0.046837 -2.7474e-06
10:109514668 G A 0.272792 -2.0983e-05
10:109515048 A C 0.045422 -4.6138e-05
10:109519440 C T 0.066601 8.8391e-06
10:109525868 G A 0.148480 -1.1463e-05
10:109529803 G A 0.789946 -2.1033e-05
10:109540050 G A 1.455724 3.7102e-06
10:109545391 A G 1.533964 -2.0554e-05
10:109548588 A G 0.708970 -2.1281e-05
10:109557486 T C 0.881732 4.2913e-06
10:109558009 T G 0.043163 -4.7450e-05
10:109558297 T C 0.149266 3.0749e-05
10:109560108 A G 0.174570 5.1806e-05
10:109567196 C T 0.089218 3.7220e-06
10:109567981 T G 0.054286 2.3932e-05
10:109572685 T C 0.041988 1.7755e-05
10:109573573 C T 0.094408 1.5947e-06
10:109575803 C T 0.080857 -3.8072e-05
10:109577029 A G 0.598592 2.6907e-05
10:109577628 G A 1.468178 5.3424e-05
10:109579075 T C 0.500831 -9.4291e-06
10:109579127 G A 1.347251 -5.0232e-06
10:109579266 T C 0.031605 -5.7959e-06
10:109579303 A G 0.042176 -2.0469e-05
10:109579550 C T 0.988494 -1.8885e-05
10:109586160 G T 0.352987 1.4401e-05
10:109586573 C A 0.536133 2.9229e-05
10:109589811 C A 0.112617 -1.3435e-05
10:109590833 G A 0.713420 9.1509e-07
10:109591822 T C 0.134617 -3.7361e-05
10:109596382 C T 0.061914 -4.7966e-05
10:109597157 G A 0.043575 -1.5734e-05
10:109597272 C A 0.997183 2.1774e-05
10:109601797 C A 0.185700 8.2443e-05
10:109602083 A G 0.051420 2.2730e-05
10:109602331 C G 0.058263 -1.3581e-05
10:109606740 G T 0.627522 -2.5283e-06
10:109608208 A C 0.337501 5.5492e-05
10:109609495 A G 0.021455 -3.5530e-05
10:109615544 C T 0.067701 4.3487e-06
10:109618541 A G 1.418481 -2.9097e-05
10:109622963 G A 0.055422 1.0591e-05
10:109625453 T C 0.769072 -1.7318e-05
10:109626066 A G 1.344415 -1.7800e-06
10:109627529 G A 0.041264 1.9887e-05
10:109646932 C T 1.938683 -4.5139e-05
10:109647528 C T 0.875584 -3.5757e-05
10:109647762 T C 0.189628 -2.0076e-05
10:109649080 T C 0.689959 -2.3300e-05
10:109649172 C G 0.558204 1.4562e-05
10:109650167 A G 0.029868 -1.4175e-05
10:109652840 G C 0.055864 7.6815e-06
10:109655127 T G 0.030907 -1.6731e-05
10:109661012 G A 0.033263 1.9754e-05
10:109668161 G A 0.157354 2.3382e-06
10:109670523 G A 0.386075 3.5895e-05
10:109672920 G A 0.142443 6.8987e-07
10:109674722 G T 0.398480 3.5617e-05
10:109676548 T C 1.898831 -8.8255e-05
10:109677432 G C 0.039742 -2.5515e-05
10:109677589 A G 0.180007 -3.1350e-05
10:109679356 A G 0.053839 4.3072e-06
10:109679542 A G 0.082041 9.2242e-06
10:109694388 A G 0.067737 -1.0413e-05
10:109699622 G T 0.765794 9.3666e-06
10:109699959 G C 0.101195 4.1688e-05
10:109702007 C T 0.049522 2.2409e-05
10:109705944 A C 0.220963 -3.2868e-05
10:109724292 T C 0.258884 -5.2158e-06
10:109726377 A G 0.022422 2.1416e-05
10:109726465 G A 1.846440 -7.7229e-05
10:109762091 T C 0.112393 -4.8587e-05
10:109771979 G A 0.303410 2.2902e-05
10:109794392 C A 0.870290 -3.6548e-06
10:109795627 C T 0.390077 5.4230e-06
10:109803306 C T 0.068643 -2.2544e-05
10:109813906 G A 0.037600 -2.3394e-05
10:109817593 A G 0.094372 9.3550e-06
10:109825345 C A 0.028041 3.5578e-05
10:109831486 T C 0.933798 5.1709e-06
10:109832846 A G 0.047409 -2.4715e-06
10:109836188 C T 0.119554 2.1697e-06
10:109836835 T C 0.161655 -4.0813e-05
10:109856746 G T 0.069282 -7.7799e-06
10:109871962 A C 0.081204 3.5535e-06
10:109883659 A C 0.447544 -1.0783e-05
10:109884688 G T 0.841260 -5.0133e-06
10:109884711 G T 0.297074 2.1031e-05
10:109888333 T C 0.221606 1.5888e-05
10:109895098 T C 1.962079 1.2313e-05
10:109896686 G T 0.056857 4.1058e-05
10:109908260 A C 0.020760 -1.7990e-05
10:109908891 C T 0.216539 -4.4080e-05
10:109911315 T C 0.602221 -2.5882e-05
10:109911775 G A 0.307428 4.7705e-06
10:109923875 C T 0.044267 -5.6178e-05
10:109924985 T C 0.034110 -2.0193e-05
10:109927163 C A 0.123377 -5.7289e-06
10:109933954 A G 0.142690 -2.5243e-05
10:109934292 A G 0.091250 2.8372e-05
10:109938617 A G 0.093989 -2.2929e-05
10:109943361 T C 1.879492 -4.8185e-05
10:109945838 A G 0.048902 -4.2503e-06
10:109945903 A G 0.257530 -3.7200e-05
10:109948948 A G 1.931020 -3.6342e-06
10:109951872 T C 0.175830 -2.6364e-05
10:109983325 A C 0.075138 9.1747e-06
10:109987764 G T 0.069652 1.0158e-05
10:109988766 C A 0.263668 -2.0740e-05
10:109990024 T C 0.064426 -7.0528e-06
10:109999122 C T 0.038814 -5.0573e-05
10:110006301 T C 0.167793 6.5291e-06
10:110006541 C T 0.067552 -4.6225e-06
10:110006566 T G 0.030871 -4.0315e-05
10:110012930 G A 1.343960 -1.2058e-05
10:110020341 C T 0.046149 2.4171e-05
10:110041247 A C 0.037619 4.5904e-06
10:110052454 C A 1.406423 -1.6056e-05
10:110054352 T C 0.064930 2.1520e-05
10:110062774 C T 0.242840 2.7616e-05
10:110063054 A G 0.105668 -6.4962e-05
10:110086989 G A 1.449722 -3.5453e-06
10:110088763 G A 0.179540 7.5579e-06
10:110093251 C T 0.177839 -1.0036e-05
10:110097041 C T 1.146445 1.0211e-05
10:110118673 A G 0.999860 2.7117e-06
10:110126298 C T 0.223991 -2.9983e-05
10:110127885 T G 0.035759 -4.1639e-05
10:110134131 T C 0.142800 1.4535e-05
10:110134709 G T 0.366648 -1.0824e-05
10:110139302 G T 0.066689 -1.8801e-05
10:110142438 C T 0.106356 -2.9140e-06
10:110142678 T C 0.117927 -3.8526e-05
10:110148549 C T 0.081301 -3.7840e-05
10:110152524 G T 0.051268 1.2714e-05
10:110153442 G A 0.053030 1.1616e-05
10:110154572 C T 0.021237 1.8623e-05
10:110158327 T C 0.084249 -6.3775e-06
10:110158747 G A 0.655170 1.2470e-05
10:110161747 T C 0.052232 8.1749e-06
10:110176429 G A 0.180997 -1.2793e-05
10:110185664 G A 0.035870 2.9782e-05
10:110195671 A C 0.274152 -3.0334e-06
10:110198959 A G 0.604928 1.0046e-05
10:110202678 C G 0.063401 1.9186e-05
10:110207283 A G 0.196908 2.3256e-05
10:110221398 C T 1.450420 -2.2945e-06
10:110228493 A G 0.112906 -8.4820e-05
10:110233249 C G 0.060950 7.8049e-06
10:110233456 C T 0.063313 -2.1911e-05
10:110247307 A G 0.020254 1.1110e-05
10:110247620 G A 0.145790 -5.1945e-06
10:110260562 T G 0.598891 -4.5673e-05
10:110261127 G A 0.571119 6.1958e-06
10:110262834 G A 0.086589 1.7983e-05
10:110263331 T C 1.699729 1.8866e-06
10:110263742 C T 0.119732 -1.0832e-05
10:110264008 G A 0.153206 8.5600e-07
10:110274522 C T 0.037986 2.0302e-05
10:110301310 G A 0.087374 -8.5845e-06
10:110306734 C T 0.041530 5.1638e-06
10:110310720 T G 1.336725 -1.5908e-05
10:110311634 T C 0.028297 -5.0083e-05
10:110311974 T C 0.098887 9.6009e-06
10:110312784 A G 0.053780 -1.9745e-05
10:110316481 T C 0.169721 1.2967e-05
10:110321041 T C 0.106048 -9.3302e-06
10:110322723 T C 0.091734 -1.2454e-07
10:110330771 G A 0.649730 1.3974e-05
10:110331175 G T 0.083953 1.2302e-05
10:110337386 A G 0.369820 -1.0555e-05
10:110347286 C A 0.066260 -1.9146e-05
10:110347596 C T 0.077371 -7.7550e-07
10:110348376 G A 0.915287 -7.0785e-06
10:110349412 C T 0.254762 -7.2585e-06
10:110351462 G C 0.121975 -7.5392e-06
10:110353671 T C 1.117658 -1.0047e-05
10:110354958 A G 0.123562 -4.7073e-06
10:110355317 G A 0.039859 5.6587e-06
10:110357402 C T 0.290807 -2.4967e-06
10:110358531 A G 0.045643 3.1825e-05
10:110362984 C T 0.101607 -1.2270e-05
10:110370622 C T 0.027041 -1.0925e-05
10:110373400 A G 0.168338 -6.9100e-06
10:110377823 G A 0.697190 2.3512e-05
10:110380011 C T 0.393108 -1.7579e-05
10:110388251 A G 0.446859 -2.2294e-05
10:110391261 C A 1.342311 -6.7909e-06
10:110393790 A G 0.164307 1.2208e-06
10:110397495 C T 0.199946 -1.2237e-05
10:110406307 T C 0.049995 -6.8152e-06
10:110408555 G A 0.067679 -1.2437e-06
10:110413398 A G 0.137272 2.2932e-06
10:110425809 G A 0.387600 6.7139e-06
10:110435038 C T 1.657397 -7.3713e-05
10:110435762 C T 0.042420 9.3329e-06
10:110455737 T G 0.026434 -6.8634e-07
10:110459780 C T 0.128888 -9.7105e-06
10:110459956 G A 0.744109 -5.7815e-05
10:110460953 T C 0.027249 -6.5746e-06
10:110478030 G T 1.818675 -1.8109e-04
10:110490969 A G 0.347553 -1.4385e-05
10:110502182 C A 0.213257 4.4879e-05
10:110507198 T C 0.521929 -5.7842e-05
10:110528615 A G 0.037213 3.4131e-05
10:110530702 A C 0.039258 5.4574e-05
10:110536914 A C 0.363224 -1.3957e-05
10:110562889 C A 0.025119 -2.5415e-05
10:110569218 C T 0.026940 6.2409e-06
10:110581820 A C 0.095687 6.3231e-06
10:110582873 G A 0.160380 -6.5131e-05
10:110585180 C T 0.050346 -5.2089e-08
10:110598164 C T 0.039281 -5.5202e-05
10:110598443 C A 0.036275 1.7043e-05
10:110604072 T C 0.351620 -1.3481e-05
10:110608841 G A 1.128389 -3.5425e-05
10:110616088 G T 0.082626 -2.5191e-05
10:110636643 C A 0.093395 1.3868e-05
10:110637525 C T 0.111738 -2.0976e-05
10:110637782 G A 0.077562 4.3180e-05
10:110645311 A C 0.041611 6.6457e-06
10:110647083 C T 0.216549 -6.9154e-06
10:110654216 T C 0.141206 -2.3492e-05
10:110655115 C A 0.168361 -4.1689e-05
10:110657497 A G 0.030709 2.1171e-05
10:110665506 T C 0.064287 -5.0321e-06
10:110686081 G A 0.056046 -1.5573e-05
10:110691081 T C 0.120852 -2.1354e-05
10:110717906 A G 0.262802 1.2231e-05
10:110718286 T C 0.622043 2.2246e-06
10:110746339 A G 0.358407 -6.6183e-06
10:110764532 G A 0.250396 1.0748e-05
10:110767611 T C 0.051190 1.2769e-05
10:110770454 C T 0.078374 -6.3613e-06
10:110781448 A G 0.132611 4.0100e-05
10:110788997 C T 0.124338 -1.0037e-05
10:110791801 A G 0.070181 -1.9304e-05
10:110799535 C T 0.534068 1.3506e-05
10:110799830 A G 0.021562 -1.1601e-06
10:110828769 A G 1.935791 -5.0267e-05
10:110841240 C G 1.856658 -8.6881e-05
10:110844755 C G 0.146173 -3.4590e-05
10:110863412 A G 0.101331 -1.0497e-05
10:110868250 G A 0.144829 -1.5580e-05
10:110868322 T C 0.351903 -1.8768e-05
10:110880510 A C 0.104428 -2.7454e-05
10:110895236 T C 0.034175 2.0081e-05
10:110901358 T C 0.028781 1.8043e-05
10:110904555 C A 0.363247 2.3151e-05
10:110925552 T C 0.321976 1.7076e-05
10:110930000 T C 0.228013 1.2225e-05
10:110930421 C T 0.031614 -2.4227e-05
10:110930658 T C 0.365409 -2.2595e-06
10:110932027 A G 0.034503 -2.7381e-05
10:110933214 A G 0.028106 -1.0176e-05
10:110936511 G A 1.713446 1.8439e-06
10:110945132 A G 0.051141 -1.4068e-05
10:110960117 G C 0.074063 -3.9410e-05
10:110967529 A G 0.222781 -3.4340e-06
10:110969083 C T 0.348215 -2.0817e-06
10:110972057 A G 0.100264 2.5129e-05
10:110974332 A G 0.755683 -2.7366e-05
10:110976229 C T 0.183642 -3.6149e-05
10:110977977 G T 0.037282 -9.2969e-06
10:110997463 A G 0.171425 5.7667e-05
10:111000652 A G 0.050826 -4.7534e-06
10:111017531 A G 0.218178 -1.7100e-06
10:111029703 T G 0.044306 -2.0604e-05
10:111035817 A G 0.525175 -1.5671e-05
10:111036318 C T 0.228720 -3.0070e-06
10:111040141 G C 0.750166 -1.9545e-05
10:111044032 T G 0.070061 -3.6184e-05
10:111051164 A C 0.029323 6.3840e-07
10:111061777 A G 0.090818 -2.9512e-05
10:111067972 T G 0.060132 -2.4433e-05
10:111079538 T C 1.329766 -1.5938e-05
10:111086161 T C 0.020780 4.2709e-07
10:111087409 A G 0.032793 1.3555e-06
10:111092342 G A 0.058302 1.2795e-05
10:111104886 C A 1.624221 -8.4358e-05
10:111137855 C A 1.923976 -4.4354e-05
10:111142596 A G 0.201121 -9.4920e-06
10:111146614 C T 0.043329 -3.0686e-05
10:111149322 A G 0.208233 -1.6062e-05
10:111152939 T C 0.204370 -1.1703e-05
10:111192085 A G 0.315381 1.5260e-05
10:111192198 T C 0.076696 -1.0016e-05
10:111199076 T G 0.032059 1.4038e-06
10:111201499 G C 1.808214 -2.6512e-05
10:111222879 G A 0.359631 2.5088e-06
10:111224826 C A 0.878561 -1.1002e-06
10:111225109 A G 0.058259 2.9737e-05
10:111228725 T C 0.027194 7.2976e-06
10:111229861 A G 0.091081 -5.4409e-06
10:111233122 C T 0.166092 -1.9731e-05
10:111235874 A G 0.054108 -1.3839e-05
10:111235920 T C 0.678183 1.9228e-05
10:111241216 A G 0.099822 5.3581e-06
10:111247577 T C 0.130797 -3.3473e-05
10:111250926 G A 0.097664 4.7697e-05
10:111255289 A G 1.212478 -1.2259e-05
10:111267791 C T 0.073291 1.8039e-05
10:111275417 T C 0.239805 2.3008e-05
10:111275755 T C 0.042981 -1.2411e-05
10:111277070 A G 0.020390 1.0027e-06
10:111278003 T G 0.022185 4.6981e-07
10:111285505 G A 0.064511 -9.2585e-06
10:111295598 G T 0.025707 -3.1546e-06
10:111303358 A G 1.224562 -1.3716e-05
10:111332561 T G 1.955178 9.3267e-06
10:111333728 G A 0.584057 -6.6486e-05
10:111335861 A G 0.377830 -2.4466e-06
10:111337260 A G 1.605418 -2.9834e-06
10:111345740 C G 0.071019 -8.0961e-06
10:111348953 T C 0.114792 4.9324e-06
10:111349250 A G 0.957736 -1.9005e-05
10:111351246 G A 1.841230 -3.8636e-05
10:111362474 C T 0.057338 -2.0798e-05
10:111388685 G A 0.763165 -1.9184e-06
10:111406295 T C 0.755008 3.3295e-06
10:111434208 C G 0.742970 3.7135e-06
10:111439737 C T 0.079162 6.8297e-05
10:111450164 T G 0.380667 -5.8041e-05
10:111453572 T G 0.136380 4.7036e-06
10:111457302 T C 0.044296 -1.1327e-05
10:111461479 G A 0.050103 1.7219e-06
10:111463671 T C 1.023730 2.0211e-05
10:111481947 A G 0.029628 -6.4419e-06
10:111493392 G T 0.024964 2.0734e-05
10:111497408 G A 0.042231 -8.3004e-06
10:111507930 T C 0.021062 -9.9331e-06
10:111510844 A C 0.061801 5.3727e-06
10:111529233 C G 1.938995 -2.7007e-05
10:111529626 T C 0.029485 -1.1466e-05
10:111530022 T C 0.071629 1.4045e-05
10:111534453 T C 0.089117 5.8172e-06
10:111536384 T C 0.263243 1.7007e-05
10:111538357 C A 0.030524 -1.7786e-05
10:111543292 G T 0.254596 -1.4028e-05
10:111583677 C T 0.049746 -1.4930e-05
10:111583710 G A 1.184519 3.9414e-05
10:111584660 C T 0.303907 1.4863e-05
10:111591777 T C 0.039690 8.1212e-06
10:111591977 T C 1.273263 4.4373e-05
10:111592752 A G 0.021010 -5.5426e-06
10:111594014 C T 1.570681 3.6192e-05
10:111596774 C T 0.071161 -4.3449e-05
10:111609610 G A 0.145114 -9.6075e-06
10:111609806 G C 0.029154 -1.0175e-05
10:111619760 G A 1.190108 3.1999e-05
10:111619947 A G 0.036184 -1.7479e-05
10:111622033 A G 0.083830 -1.5959e-07
10:111624769 A G 0.026898 -7.3384e-06
10:111630883 T G 1.231732 2.7450e-05
10:111632937 G T 0.281092 -2.7151e-05
10:111636886 C T 0.021046 -1.0769e-05
10:111647734 A G 0.038236 -2.0598e-05
10:111660144 T C 0.070548 2.7147e-05
10:111660500 A C 0.496861 2.0919e-05
10:111661224 T C 0.022685 1.9573e-05
10:111680690 T C 0.794896 -1.6792e-05
10:111681715 C G 0.028063 -2.4454e-05
10:111717608 G A 0.277135 -5.3651e-05
10:111718205 G C 0.026492 2.3353e-05
10:111735936 C T 0.026223 1.3223e-05
10:111751015 T C 0.064410 1.9632e-06
10:111755510 T G 0.044085 -1.1394e-05
10:111766772 T C 0.057548 -6.9827e-06
10:111769236 C T 0.271338 -3.6277e-05
10:111787858 A G 0.059639 -3.1497e-05
10:111792819 A C 0.373685 3.7745e-06
10:111804554 T G 0.105298 -2.3057e-05
10:111805808 G A 0.047681 -2.2208e-05
10:111807025 A G 1.951511 1.5208e-05
10:111812636 G T 1.897744 3.8539e-05
10:111825020 G A 0.088572 -1.8327e-05
10:111840070 G A 0.356573 1.5497e-05
10:111842459 T C 0.080902 -2.2132e-05
10:111850503 G A 0.829909 -2.7809e-05
10:111878537 A G 0.059441 8.0314e-06
10:111879684 G A 0.069298 -9.5102e-06
10:111882503 T C 0.042825 -4.7730e-06
10:111886089 A G 1.112328 -1.2569e-05
10:111889837 C T 0.046133 -1.6289e-05
10:111894999 T C 0.060502 -2.1665e-05
10:111907663 G A 0.078039 -3.2980e-06
10:111911083 G A 0.028979 2.3139e-06
10:111924817 T C 0.316715 -3.5225e-05
10:111930361 T C 0.174473 -1.2321e-05
10:111936255 A G 0.037538 -1.1160e-05
10:111938114 G T 0.374961 1.2178e-05
10:111944885 T G 0.033474 2.5648e-06
10:111944903 T C 0.618664 -1.2745e-05
10:111947275 T G 0.040505 -9.8350e-06
10:111954923 G A 0.554442 -9.8195e-06
10:111963221 G A 0.153128 5.6136e-06
10:111963274 A G 0.036470 -2.2694e-05
10:111966844 T C 0.361465 4.0604e-05
10:111970874 C T 0.055286 4.3283e-06
10:112001351 T C 0.032734 -1.1676e-05
10:112004780 T A 0.036960 -2.6152e-05
10:112006486 A G 0.135137 2.3028e-05
10:112018231 T C 0.081707 -8.7672e-06
10:112025435 G A 0.122225 -5.6992e-06
10:112028767 A G 0.121420 -5.7460e-06
10:112030880 G A 0.359427 4.6491e-05
10:112031057 A G 0.168101 1.7452e-06
10:112035508 T G 0.704270 1.5920e-05
10:112038848 G A 0.153430 -2.1761e-06
10:112056516 C T 0.029969 -1.3549e-05
10:112056940 A G 0.066991 -2.9164e-05
10:112061248 C G 1.057510 1.8955e-06
10:112065455 G A 0.032260 8.7612e-06
10:112069921 A G 0.033873 2.5728e-06
10:112072502 C T 0.399525 3.5712e-05
10:112076121 A C 0.028099 1.8047e-05
10:112077396 G A 0.142894 4.9198e-05
10:112082903 A G 0.897364 1.4260e-05
10:112087275 C T 0.160256 2.1473e-05
10:112090411 G A 0.087024 2.2902e-05
10:112125188 C A 1.893388 -4.2420e-05
10:112125572 A G 0.428839 -2.9228e-06
10:112125785 G A 0.058876 8.8109e-06
10:112132730 A G 0.325845 2.6927e-05
10:112134500 T C 0.179312 -2.4854e-05
10:112135564 A G 0.061194 -2.0772e-05
10:112142884 A G 0.025554 -3.1066e-06
10:112143204 C T 0.243625 -4.9689e-05
10:112153257 T G 0.047168 2.0977e-05
10:112153468 A G 0.271380 1.5581e-05
10:112158780 A G 1.035584 -9.1824e-06
10:112161232 G A 0.056253 -1.0562e-05
10:112165686 C A 0.057127 1.2451e-05
10:112166038 C T 0.129236 2.9328e-05
10:112166205 G T 0.108258 -1.6109e-05
10:112169401 G A 0.287869 -4.0055e-05
10:112170486 C G 0.242619 8.0912e-06
10:112170656 T C 0.125208 -5.6305e-06
10:112171302 A G 0.027752 7.4247e-06
10:112172883 A G 0.271108 6.3721e-05
10:112173353 A G 0.043335 -1.1135e-05
10:112175456 T C 0.028768 -1.5676e-05
10:112176092 T C 1.486140 3.7931e-05
10:112183335 G A 1.032260 -1.1592e-05
10:112185596 A G 0.697025 -2.2423e-05
10:112186929 T C 0.035431 3.9327e-06
10:112189601 T C 0.991217 -2.3963e-06
10:112191320 T C 0.075128 3.6127e-05
10:112192112 G A 0.433204 -5.3071e-05
10:112194314 T C 0.025392 1.3617e-05
10:112196353 A G 1.436333 8.7722e-06
10:112197151 T C 0.046422 -2.0620e-05
10:112199866 C T 0.078601 2.0366e-05
10:112208500 G A 1.107486 7.8100e-06
10:112215050 A G 0.098050 7.3064e-07
10:112221936 A G 0.035711 -7.8701e-07
10:112222398 T C 0.120329 -3.7142e-05
10:112231446 G A 0.541472 2.6530e-05
10:112231939 T C 0.120907 -9.3806e-06
10:112235106 G A 0.501347 -5.2588e-06
10:112241855 T C 0.022873 -3.4713e-06
10:112242538 C T 0.349618 -2.1644e-05
10:112262125 T C 1.312255 -1.1599e-05
10:112264964 G C 0.146374 -1.3690e-05
10:112269908 G C 0.030173 1.6898e-05
10:112277511 T C 0.048194 -8.2676e-06
10:112285307 G A 0.083171 -3.3131e-05
10:112298557 G A 1.936807 -1.4608e-04
10:112306925 A C 0.281030 -3.6908e-05
10:112313299 G A 1.770533 -2.0566e-04
10:112316769 T C 0.124403 2.5257e-05
10:112332760 G A 0.039524 4.9714e-06
10:112334299 C T 0.065540 -2.5552e-05
10:112346194 T C 0.090266 -2.0644e-05
10:112348078 C T 0.065491 -7.5966e-06
10:112349602 C T 0.155839 -1.4225e-05
10:112351539 G A 0.020478 1.9718e-05
10:112356707 C T 1.710920 -3.1465e-05
10:112358132 T C 0.050463 4.0223e-05
10:112361665 C T 0.025944 -2.1563e-06
10:112365004 G A 0.448917 -2.9676e-05
10:112365413 G T 0.041897 -7.8510e-06
10:112365594 C T 0.186009 4.5107e-05
10:112366425 C T 0.126788 -4.3686e-06
10:112369708 C T 0.049437 -1.2705e-05
10:112370001 T C 0.026710 1.2589e-05
10:112378390 T C 0.038521 -1.6517e-05
10:112379055 A C 0.660360 1.8391e-05
10:112380481 A G 0.944558 1.2838e-05
10:112384944 A G 0.070120 1.3619e-05
10:112389210 G T 0.281355 5.1787e-05
10:112389743 G A 0.261036 4.4468e-06
10:112397565 A C 0.059220 5.6354e-06
10:112402800 A G 1.167098 -9.8582e-06
10:112405121 A G 0.304962 3.9687e-05
10:112405304 T C 0.164437 1.8140e-05
10:112412100 A G 0.050778 -1.8342e-05
10:112445771 G A 0.071006 4.1219e-07
10:112450681 T C 0.402245 5.5481e-05
10:112461191 T C 0.099618 -6.0402e-07
10:112462011 A G 0.206285 -5.6542e-05
10:112475610 A G 0.052573 4.7100e-05
10:112479510 T C 0.997751 1.4696e-05
10:112480108 C G 0.108203 -1.3092e-05
10:112484277 G A 1.283604 2.7226e-06
10:112487152 T C 0.037814 -1.7282e-05
10:112494595 A G 0.034760 1.3418e-05
10:112495331 T C 0.172597 -5.2440e-06
10:112497788 G A 1.344979 6.9039e-05
10:112498436 A G 0.292556 4.1525e-05
10:112508087 T C 0.031377 -5.0603e-05
10:112515184 G A 0.046636 7.6770e-06
10:112515877 G A 1.665975 1.0071e-07
10:112517536 T C 0.048980 4.2892e-05
10:112517573 A G 0.799233 -4.7577e-06
10:112523574 C T 0.096158 1.6716e-05
10:112528629 C T 0.852711 1.9868e-05
10:112534809 G T 0.590497 -1.0014e-05
10:112537267 T C 0.034685 1.4586e-05
10:112541676 C T 0.631712 -5.4119e-06
10:112542865 G A 1.014791 -2.3360e-05
10:112543217 A G 1.602000 8.8384e-06
10:112543862 G A 0.069918 -3.6079e-06
10:112549737 C T 0.269527 -5.7433e-05
10:112551209 A G 0.211177 -6.7792e-05
10:112555378 A G 0.949310 -6.0018e-06
10:112557997 A G 0.241483 5.8765e-05
10:112558558 T C 0.033111 -1.1560e-05
10:112561856 T C 0.199073 1.4983e-06
10:112561907 T C 0.049892 1.4072e-05
10:112562342 A G 1.397237 1.0371e-06
10:112562345 G A 0.054342 -1.8241e-05
10:112562518 T G 0.031361 1.7636e-06
10:112562802 G T 1.312953 1.2947e-06
10:112563179 T C 0.672740 -5.1408e-05
10:112563268 T C 0.609709 7.6022e-06
10:112567443 A G 0.053072 -4.0216e-05
10:112571694 C G 0.875837 -7.4751e-06
10:112572856 G A 0.078799 -3.0167e-06
10:112573308 A G 0.034867 1.2279e-05
10:112575179 A G 0.048515 -8.0047e-06
10:112576695 C T 1.720885 -2.3603e-05
10:112584088 T C 0.409773 4.6594e-05
10:112585382 G A 0.038989 5.4852e-06
10:112587298 T C 0.063281 -1.6842e-05
10:112587774 G A 0.058061 2.0092e-05
10:112588355 A G 0.950417 2.9422e-05
10:112592550 T C 1.342769 1.7069e-05
10:112592740 T C 0.153213 2.5053e-05
10:112592839 G T 0.115710 -4.1427e-05
10:112593293 G A 0.031199 -6.3809e-06
10:112593907 G A 0.558912 -1.6143e-05
10:112595719 C G 1.733242 2.7722e-05
10:112596122 C T 0.093454 -6.6372e-05
10:112596184 T C 0.043991 9.9257e-06
10:112602267 A G 1.122348 1.2280e-05
10:112603026 G A 0.948911 3.1426e-05
10:112604028 G A 0.439527 3.0193e-05
10:112604226 T C 0.053014 -2.5936e-05
10:112611576 G A 1.829182 -1.1565e-07
10:112626394 T C 0.106528 1.8617e-05
10:112631256 C T 0.063186 -2.4248e-05
10:112638504 G T 0.041092 -1.5787e-05
10:112645088 A G 0.093480 -3.1769e-05
10:112650209 G A 0.128924 3.7130e-05
10:112659137 C A 0.071814 2.5866e-05
10:112662114 C G 0.304978 -8.7438e-06
10:112668253 C T 0.096453 2.7217e-05
10:112668381 G A 1.800911 1.2629e-06
10:112692447 G A 0.041595 -4.3476e-05
10:112698582 G A 1.370245 5.2207e-06
10:112714497 A G 0.113377 4.1754e-05
10:112716671 G A 0.060441 -1.5675e-05
10:112717295 A C 0.301888 1.5886e-05
10:112762467 G A 0.051576 3.1518e-05
10:112763675 A G 0.052034 5.0314e-06
10:112763882 T G 0.044925 2.7519e-05
10:112765680 A G 1.885857 -2.9107e-05
10:112779690 A G 0.275201 -2.7826e-05
10:112783713 A G 0.045568 4.1975e-06
10:112801896 T G 1.409584 9.8915e-06
10:112810526 C G 0.075082 -4.8186e-05
10:112811087 T C 0.055010 -4.8590e-05
10:112830922 C A 0.204477 -8.5739e-06
10:112834632 C T 1.687768 -8.9725e-06
10:112848724 A C 0.054725 -4.8451e-05
10:112854180 A G 0.096930 2.5134e-05
10:112856213 A G 0.029115 1.8788e-05
10:112860526 G A 0.631034 4.2408e-05
10:112862029 C T 0.970385 3.6423e-05
10:112863484 T G 0.039197 3.3669e-05
10:112863508 C A 0.050103 4.4232e-06
10:112867219 C T 0.845687 9.9250e-06
10:112874207 G A 0.324836 -7.4569e-06
10:112876773 A G 0.029329 3.1583e-05
10:112877801 C G 0.208074 1.1945e-06
10:112881726 A G 0.106077 1.2570e-05
10:112886427 A G 0.037746 3.6344e-05
10:112887951 T C 0.125613 -4.1279e-06
10:112895851 G A 0.051553 1.9157e-05
10:112897855 A G 0.115288 1.7143e-06
10:112901754 A G 0.055848 9.2211e-06
10:112904341 A G 0.188823 1.1388e-05
10:112909105 A G 0.730298 2.2627e-05
10:112919665 G A 0.349166 -7.2643e-05
10:112923643 G A 0.088721 -1.8086e-06
10:112923768 T C 0.070214 1.7834e-05
10:112926319 T C 0.021971 1.2484e-05
10:112934108 C T 0.220992 -2.4447e-05
10:112941780 C T 0.296548 3.8761e-05
10:112942807 C T 0.053929 4.1967e-05
10:112947633 T C 0.039041 3.8756e-07
10:112948082 G A 0.667390 -6.8139e-06
10:112948994 A G 1.621245 2.9367e-05
10:112955078 C A 0.277593 -1.7918e-05
10:112961259 A G 0.056458 3.8851e-06
10:112965089 G A 0.720742 2.0640e-05
10:112968436 G A 0.100189 -1.4441e-05
10:112977008 G A 0.105019 -6.5262e-06
10:112991416 G A 0.147393 3.6615e-05
10:112991635 C G 0.132735 -2.5888e-05
10:112999860 A G 0.734069 3.8256e-05
10:113003577 T G 0.178047 -1.3849e-05
10:113007520 G T 0.064757 1.8986e-06
10:113010056 A G 0.554975 5.4811e-05
10:113025344 C A 0.054952 2.9281e-05
10:113033451 C T 0.026613 -1.3201e-05
10:113033657 T C 0.079094 -1.0690e-05
10:113035084 C T 0.060359 1.4374e-05
10:113038479 A G 0.068990 3.9100e-05
10:113042093 G T 1.752266 3.2775e-05
10:113048321 T C 0.279060 -1.0188e-05
10:113048807 C T 0.144835 5.4589e-05
10:113050963 T C 0.186778 -1.4461e-05
10:113052172 C A 0.220865 1.3338e-05
10:113053192 A G 1.977406 1.0368e-04
10:113053676 G A 1.622910 -1.2215e-06
10:113056144 T C 0.349692 1.4147e-06
10:113067280 G A 1.770708 4.2401e-05
10:113067860 A G 1.078166 3.1706e-05
10:113068745 A G 1.607833 -3.8059e-06
10:113079536 G A 1.837400 -1.1577e-04
10:113083063 C T 0.074092 5.8211e-06
10:113094262 C T 0.409166 -6.8655e-07
10:113098759 G A 0.348469 -3.8177e-06
10:113113791 A G 0.060184 7.4438e-06
10:113116998 G T 1.068915 1.0594e-05
10:113117650 C T 0.132845 2.7122e-06
10:113117823 G A 0.021549 -3.7625e-06
10:113117827 G A 0.445532 3.1949e-06
10:113124337 G C 0.146588 1.4534e-08
10:113125652 C G 0.094320 -1.1757e-05
10:113127090 T C 0.824041 2.7486e-05
10:113129539 T C 0.021711 -1.5060e-05
10:113133619 T G 0.033731 -3.4497e-05
10:113138073 C T 0.160860 -1.5548e-05
10:113138102 T C 0.028920 -5.3902e-06
10:113138796 T C 0.074021 -6.4623e-05
10:113141518 T C 0.062641 3.6972e-05
10:113142015 T G 0.087628 4.1113e-06
10:113145087 A G 0.037804 4.3772e-06
10:113149229 T C 0.038018 3.9312e-06
10:113150260 G A 1.263993 2.9033e-05
10:113151397 G A 0.212105 -1.0944e-05
10:113157574 T G 0.038122 1.8289e-06
10:113161986 G A 1.590224 -3.8389e-06
10:113171138 G A 0.349871 -3.9413e-06
10:113176902 C T 0.294786 1.8633e-07
10:113180495 C T 0.048512 -8.1754e-05
10:113188473 C T 0.869356 3.7460e-05
10:113195842 G A 1.178004 3.0262e-05
10:113198652 G A 1.215383 3.1203e-05
10:113232410 C T 1.599001 2.4906e-06
10:113232901 T C 0.071603 -3.0225e-06
10:113237530 C T 0.272013 4.7803e-06
10:113245498 T C 0.038891 -3.2490e-05
10:113246488 C G 0.041167 7.2157e-06
10:113258322 G C 0.044082 -9.2631e-06
10:113275435 T G 0.043556 1.4492e-06
10:113279678 T G 0.498728 -1.9559e-05
10:113281043 A C 0.146890 1.4440e-05
10:113281132 A C 0.038080 -1.3957e-05
10:113284330 C T 0.234566 2.7960e-06
10:113284789 A G 0.048217 -6.8563e-05
10:113295922 G A 0.038226 -9.0593e-06
10:113296543 G T 0.054241 3.2017e-05
10:113306261 T C 0.045627 3.0809e-06
10:113308151 A G 0.062112 -1.8225e-05
10:113312430 A G 0.962585 -1.6553e-05
10:113316046 A G 0.024779 1.6033e-05
10:113316815 C T 1.975445 -1.8236e-05
10:113331476 C G 0.413340 -6.6179e-06
10:113341835 A G 0.427332 2.7039e-06
10:113343291 G A 0.136185 -2.2727e-05
10:113354675 A T 0.092048 1.1536e-05
10:113355499 A G 0.057623 3.0303e-05
10:113356913 C A 0.054637 2.3979e-05
10:113358246 T C 0.778586 2.2478e-06
10:113359227 T G 0.304033 1.1947e-05
10:113366932 A G 0.850854 -8.3963e-06
10:113390520 A G 0.037217 4.6183e-05
10:113396576 G A 0.030959 -2.1666e-06
10:113419447 G T 0.468499 -1.2883e-05
10:113444532 G T 0.514149 -2.0659e-06
10:113455945 C T 0.070282 -2.4127e-05
10:113463134 C T 0.141122 -3.9561e-05
10:113467206 C T 0.145741 4.2663e-05
10:113488997 G T 0.080607 1.8871e-05
10:113496694 C T 0.092853 1.0457e-05
10:113501547 C A 0.500402 -2.9935e-06
10:113501672 G A 0.021546 2.0489e-05
10:113502165 T C 0.047275 2.7623e-05
10:113502538 T C 0.081736 -2.8032e-05
10:113504281 A G 0.054854 -1.1137e-05
10:113506305 G C 0.068824 -8.0409e-06
10:113516454 T C 0.047087 -7.8450e-05
10:113517434 T A 0.021981 2.2229e-05
10:113519624 C T 1.296798 1.0155e-05
10:113522934 G A 1.881670 2.1634e-05
10:113524089 A G 0.042459 2.1531e-05
10:113529438 C G 0.077043 1.5242e-05
10:113533756 T C 0.030624 2.3627e-05
10:113537023 A G 0.029128 -3.7347e-06
10:113542959 A C 0.601023 -8.0150e-06
10:113562727 T C 0.876026 5.6420e-06
10:113564630 C T 0.904696 -3.2931e-06
10:113570936 C T 0.048418 2.0951e-05
10:113584779 A C 0.191796 -1.9734e-05
10:113587013 G A 0.031608 1.1719e-05
10:113594520 A G 0.060574 2.5934e-05
10:113597199 C T 0.115263 6.0444e-06
10:113604343 T C 0.037814 -1.5392e-05
10:113616552 A C 0.060652 2.1346e-05
10:113616889 T C 0.071681 -2.4180e-05
10:113627663 T C 0.098683 1.3515e-05
10:113632500 A G 0.074884 4.5099e-05
10:113645321 C T 0.031335 2.2130e-05
10:113649500 A C 0.098362 1.3172e-05
10:113656290 T C 0.215370 -9.5209e-06
10:113659481 T C 0.674778 2.4775e-05
10:113663540 A G 0.061242 -7.8408e-05
10:113667169 G A 0.076728 1.1290e-06
10:113675738 C T 0.166248 -3.5414e-06
10:113676598 C A 0.913953 2.5315e-05
10:113686419 T C 0.038619 -1.5021e-05
10:113692082 T C 1.821515 2.2973e-05
10:113715436 A G 0.055543 1.3367e-05
10:113728434 C T 1.029105 -3.0620e-06
10:113732801 G A 0.047756 -3.8541e-05
10:113735721 T C 0.043062 1.6443e-05
10:113735978 A G 0.063953 -1.9091e-05
10:113743389 C A 0.327780 -2.8406e-05
10:113747078 A G 0.033987 2.3207e-05
10:113753866 A G 0.139327 9.3218e-06
10:113754035 T C 0.319052 -2.5382e-05
10:113754097 A G 0.093892 -4.9837e-07
10:113754617 C T 0.198917 -2.5514e-05
10:113767645 A T 0.102292 3.4888e-05
10:113769725 T C 1.970654 -2.8466e-05
10:113774442 T C 0.413557 -1.2923e-05
10:113774586 T C 0.124636 -1.5517e-05
10:113775292 G A 0.038771 -2.1718e-05
10:113783369 G T 0.155277 -2.8423e-05
10:113786418 G A 0.087803 3.2485e-05
10:113789058 T C 0.054809 -2.1642e-05
10:113792103 G A 0.232112 -4.3709e-05
10:113797276 C T 0.044104 -2.7243e-06
10:113806381 T C 0.999903 1.0021e-06
10:113807698 C G 0.110283 -8.6810e-06
10:113814561 T G 0.080039 7.0198e-05
10:113819749 C A 0.158617 -4.8905e-05
10:113828809 T C 0.066254 -9.8966e-06
10:113834185 A G 0.348147 -2.2858e-05
10:113847037 C T 1.964283 6.8882e-06
10:113850019 T C 1.841380 8.6930e-06
10:113850024 A G 1.944097 -1.4328e-05
10:113853740 T C 0.039313 -1.5127e-05
10:113857682 C G 0.136506 1.8189e-05
10:113858192 A C 0.234388 -6.6000e-05
10:113859407 C A 0.049596 -3.2198e-05
10:113862535 T C 0.030887 2.8390e-05
10:113870945 T C 0.031368 -7.1164e-06
10:113872259 C A 0.168481 -2.9869e-05
10:113872791 C T 0.182399 -1.1296e-05
10:113875462 C T 0.191591 -6.2925e-06
10:113877196 A G 0.034016 -1.9507e-05
10:113878582 A G 0.072742 -9.9996e-06
10:113884429 C T 0.087413 1.0423e-05
10:113886025 A G 0.028151 3.6664e-05
10:113888983 T G 0.179601 1.5422e-05
10:113893491 A C 0.117983 2.6296e-05
10:113893687 A G 0.108777 -2.6090e-07
10:113894537 A G 0.027414 9.0048e-06
10:113895338 C T 0.052988 3.8471e-06
10:113899998 C T 0.247274 1.3106e-05
10:113903510 A G 0.730136 -4.1179e-06
10:113903557 A C 0.093493 -1.1605e-05
10:113905926 C G 0.140856 -2.8661e-05
10:113911683 T C 0.143446 2.8900e-06
10:113913222 C T 1.440945 7.6109e-06
10:113921889 G A 0.983891 1.6240e-05
10:113921975 A G 0.220914 8.5519e-06
10:113925940 T C 1.946470 -4.6954e-05
10:113926224 G A 0.028054 2.0998e-05
10:113926783 A G 0.053219 -7.3259e-06
10:113931433 A G 0.021656 -1.0268e-06
10:113932844 C A 0.107388 -1.9928e-05
10:113938585 C T 0.076933 2.4247e-05
10:113939693 C T 0.090468 -3.3047e-05
10:113940329 C T 1.452916 -5.9597e-07
10:113945659 G A 1.222183 -3.3739e-06
10:113947141 T C 0.050950 -2.2833e-05
10:113949279 T C 0.043575 -1.5587e-05
10:113953966 T C 0.159065 5.6579e-06
10:113954383 T A 1.064874 1.1657e-05
10:113955827 C T 0.129531 9.5020e-07
10:113961760 C T 0.029131 -6.2258e-08
10:113962008 A G 0.043747 1.5782e-05
10:113968750 A C 0.061609 3.1665e-07
10:113969079 G T 0.241889 -7.3913e-06
10:113969522 C T 0.186778 2.1914e-06
10:113977320 T C 0.043095 -7.6371e-06
10:113977752 G T 0.152369 9.9570e-06
10:113981082 A G 0.059421 1.1146e-05
10:113981435 C T 0.294620 -3.4891e-05
10:113982970 A C 0.084005 -1.0871e-05
10:113993061 C T 0.358761 -5.3162e-06
10:113995845 C T 0.041913 8.4800e-06
10:113996177 T C 0.038112 9.9075e-06
10:114009165 C A 0.123679 -1.6082e-05
10:114022566 A G 0.374896 -2.4002e-06
10:114028858 G A 0.020273 3.9771e-06
10:114036703 G T 0.243067 -1.3307e-05
10:114036820 T C 0.116895 1.8417e-06
10:114040470 C A 0.076124 1.4978e-05
10:114043371 C T 0.288369 -2.9311e-06
10:114047263 T C 1.710190 4.2059e-07
10:114048030 T C 0.639992 -1.4128e-05
10:114050662 C T 0.075878 7.4307e-06
10:114052866 C T 0.117288 8.4509e-06
10:114052917 C T 0.125143 -2.6623e-05
10:114053870 T C 0.184606 1.3248e-05
10:114054572 A G 0.919964 -1.6209e-05
10:114054601 G A 0.692013 -2.9583e-06
10:114058359 T G 0.317117 2.4787e-05
10:114059303 T C 0.059288 2.2410e-05
10:114061979 A G 1.818162 1.5434e-05
10:114068898 A G 0.171506 5.0184e-05
10:114069898 T C 0.313238 1.9542e-05
10:114071348 G A 0.986585 3.5818e-06
10:114083272 C A 0.665329 -2.0492e-05
10:114095345 G A 0.093701 -1.2246e-05
10:114103624 C A 0.994433 -1.5371e-05
10:114109933 C T 0.075423 -2.8217e-05
10:114111423 C T 0.047217 2.8273e-05
10:114116838 T G 0.121900 9.6993e-07
10:114123272 T C 0.034230 -1.0925e-05
10:114123960 T C 0.755151 -2.5331e-05
10:114127110 C T 0.279157 -9.9040e-06
10:114137667 G A 0.065212 -1.4204e-06
10:114139896 A G 1.794117 -5.4381e-08
10:114152936 G A 0.260422 -6.3474e-06
10:114156741 T G 0.480298 -1.7907e-05
10:114159760 T C 1.037084 1.3279e-05
10:114171599 C T 0.317604 2.4633e-05
10:114173554 A G 0.233729 1.8093e-05
10:114183848 A G 0.084193 2.7374e-05
10:114186224 G A 0.060171 -1.3221e-05
10:114187787 C T 0.551271 -3.6771e-05
10:114190352 C G 0.240876 2.1847e-05
10:114192285 A G 0.717613 -1.4298e-05
10:114202526 G A 0.192909 1.6074e-05
10:114204030 T C 0.026032 3.7550e-05
10:114205074 T C 0.024503 2.2781e-05
10:114211210 A C 1.059444 2.1949e-05
10:114211457 G A 0.313372 -1.2093e-05
10:114215769 C T 0.571717 -3.2105e-05
10:114217254 A G 1.839030 3.1421e-05
10:114219281 A G 0.224955 -1.9820e-05
10:114224639 T C 0.158085 3.3799e-05
10:114229034 C A 0.139762 1.4979e-05
10:114232089 C T 0.186995 5.6571e-06
10:114238406 G A 1.405712 -1.4591e-05
10:114242505 A C 0.170201 -3.6405e-06
10:114246695 A G 0.140729 2.6974e-05
10:114251130 C T 0.114165 3.3699e-05
10:114258451 A G 0.323372 3.2414e-05
10:114266452 C T 0.109625 -8.6879e-06
10:114277173 A G 0.197658 1.2114e-05
10:114279417 A G 0.271390 -3.3078e-06
10:114280189 G A 0.053959 -1.5835e-05
10:114284114 A G 0.031978 9.3746e-06
10:114285910 G A 0.060184 2.1635e-05
10:114286586 C T 0.037450 1.7610e-06
10:114291297 A G 1.890629 -4.8293e-07
10:114294683 A G 0.038317 4.8047e-06
10:114296407 T C 0.925596 -4.0799e-05
10:114299423 G T 0.058902 -3.1500e-05
10:114300633 G A 0.021805 -2.7823e-05
10:114300845 G A 0.058668 2.2156e-05
10:114302216 T C 0.329568 -7.0531e-06
10:114312090 C T 0.056685 1.2177e-05
10:114314373 C T 0.044257 2.6219e-05
10:114324035 A G 0.110446 1.5719e-05
10:114326563 G C 0.056724 -3.4463e-05
10:114334428 G A 0.035724 2.2386e-06
10:114338327 G T 0.051216 -6.3917e-06
10:114338922 G A 0.025989 -1.8490e-05
10:114341331 C A 0.103078 1.6944e-05
10:114342275 G A 0.179725 9.6742e-07
10:114344288 G A 0.196022 2.7930e-06
10:114347947 G A 0.267287 -1.8310e-06
10:114358806 T C 0.032932 -1.2277e-05
10:114369434 G A 0.358456 2.0891e-05
10:114371105 T G 1.852357 2.8682e-05
10:114372673 G A 0.073732 1.9138e-05
10:114379599 G A 1.536678 -6.8543e-06
10:114381359 T C 0.188414 1.0147e-06
10:114381720 C A 1.090565 -9.6139e-06
10:114382566 A G 0.211037 3.8216e-06
10:114386739 T C 0.059090 4.7827e-06
10:114388316 G A 1.096232 -2.6835e-05
10:114393576 G T 1.381385 1.2101e-05
10:114394794 T C 0.651411 1.1666e-05
10:114395255 G A 0.046639 1.2118e-06
10:114408903 T C 0.020507 -3.6773e-05
10:114413244 G A 0.031400 -4.8625e-05
10:114422399 T G 0.686025 -1.3220e-06
10:114426176 C T 0.025230 9.1678e-06
10:114427978 A G 0.052758 8.5463e-06
10:114433547 T C 0.070233 -6.6363e-07
10:114434984 A G 0.056435 6.2531e-05
10:114439565 G A 0.272958 4.2173e-06
10:114451782 C T 0.548379 -2.3348e-05
10:114469953 T C 0.028375 -2.7147e-05
10:114470504 G A 0.084586 1.5072e-05
10:114473798 C G 0.120112 -4.4200e-05
10:114475189 G T 0.799051 2.1565e-06
10:114479262 T G 0.508559 -2.4879e-05
10:114483126 A G 0.030066 7.4025e-06
10:114487823 T C 0.104899 -1.4687e-05
10:114488065 A G 0.441325 -2.4236e-05
10:114493967 A C 0.135971 1.2433e-05
10:114498476 A G 0.049330 6.9080e-06
10:114499271 C G 0.095427 -2.1630e-05
10:114503682 G A 0.062330 -3.6505e-05
10:114509290 C T 0.100449 1.5728e-05
10:114515219 A G 0.143092 7.6283e-05
10:114519462 G T 0.498108 -8.1206e-05
10:114524016 G A 0.043754 1.7367e-05
10:114528423 G A 0.213738 -2.8647e-05
10:114538190 A G 0.059574 -1.8114e-05
10:114542058 A G 0.088916 4.5509e-07
10:114546666 T G 0.792744 3.7874e-06
10:114546921 T C 1.518813 -1.0563e-05
10:114551744 C T 0.077020 -6.0319e-06
10:114553222 G A 0.032315 1.7627e-05
10:114557169 G C 0.046149 1.3682e-05
10:114557647 C T 1.697012 -4.9307e-05
10:114557685 C A 0.116687 -1.6614e-05
10:114558887 C T 0.528719 3.4919e-06
10:114570530 A G 0.033932 1.7865e-05
10:114573041 G A 0.708762 -1.7254e-05
10:114578875 T C 0.518621 -3.2118e-05
10:114578994 A G 0.895325 -1.2769e-05
10:114591364 A G 0.656650 3.9210e-05
10:114592356 G A 0.048668 2.1817e-06
10:114593006 A G 0.661321 -1.2356e-05
10:114594481 A G 0.143647 1.0037e-05
10:114595152 T G 0.046357 6.0460e-06
10:114595226 A C 0.217720 -2.6150e-05
10:114596655 C T 0.451092 7.3165e-06
10:114598245 G A 0.777804 2.2462e-05
10:114599142 T C 0.022348 -9.3669e-06
10:114604993 A G 0.044757 5.0774e-06
10:114606035 G A 1.482268 -1.1523e-05
10:114607025 G A 0.068185 3.3621e-05
10:114609016 A G 0.533156 -7.2334e-06
10:114610939 C T 0.039352 2.3254e-05
10:114619539 C T 0.581269 3.8407e-06
10:114648198 A C 0.100935 4.5289e-06
10:114649550 A G 0.037622 3.1625e-06
10:114655604 T C 0.030284 2.4347e-05
10:114665428 G C 1.723686 9.5198e-06
10:114668045 A G 0.025558 2.6084e-05
10:114669019 T C 0.049018 3.6803e-05
10:114670411 G A 0.594866 9.3412e-06
10:114671172 T C 0.346804 -2.1480e-04
10:114672131 T C 0.038807 -2.1339e-05
10:114682918 G A 0.045730 5.4151e-06
10:114687884 C T 0.550190 -2.0236e-05
10:114695932 C A 0.569191 -1.9166e-05
10:114704334 G C 0.078121 -1.7126e-05
10:114711983 G A 1.065462 -1.5519e-04
10:114714917 A C 0.031270 1.0643e-05
10:114715689 T C 0.531004 -1.1552e-04
10:114715930 G A 0.501711 -1.3861e-05
10:114721774 G A 0.079302 -1.7780e-05
10:114726596 T C 0.031446 4.2732e-07
10:114729563 A C 0.414002 -1.5265e-05
10:114730797 G A 0.264441 -2.4161e-05
10:114732882 C T 0.931390 -3.6214e-05
10:114736614 C T 0.562073 9.4378e-06
10:114737789 A G 0.132316 -1.9923e-05
10:114738909 G A 0.054079 -1.2497e-05
10:114740745 A G 1.249753 -5.8518e-06
10:114746674 C T 0.067127 1.3220e-05
10:114749018 A G 0.121241 2.5711e-06
10:114749421 A G 0.138509 -1.9605e-05
10:114752410 T C 0.052625 -2.8974e-05
10:114756041 T A 0.624218 1.0252e-05
10:114756459 A G 0.026638 -1.9751e-05
10:114758349 T C 0.580688 3.9704e-06
10:114759402 A G 0.042319 -9.2734e-06
10:114780081 A C 0.036493 -2.6499e-05
10:114781297 C A 0.931886 -1.4364e-05
10:114788815 C T 0.563836 -4.0205e-06
10:114790108 T C 0.183642 5.6756e-06
10:114793572 C T 0.063806 3.5485e-05
10:114798986 T C 0.089052 3.1947e-05
10:114808902 T G 0.575183 -1.9012e-06
10:114809149 T C 0.042011 -3.0012e-05
10:114812960 G A 0.046613 2.6179e-05
10:114815088 T C 0.032439 -1.1373e-05
10:114820191 C T 0.214004 -1.3065e-05
10:114820961 A G 0.922094 -1.3620e-05
10:114824976 T C 1.785691 -1.0508e-05
10:114825813 G A 0.186830 6.1696e-05
10:114829695 C T 1.886581 -1.5860e-05
10:114830405 G A 0.087874 2.5351e-05
10:114834498 A G 1.274590 2.1271e-06
10:114836181 G A 0.084505 -1.1046e-05
10:114840494 A G 0.554942 -2.1175e-05
10:114843290 G A 0.106155 1.1817e-05
10:114844784 G T 0.105850 1.0485e-06
10:114847723 G A 0.306724 -3.1228e-07
10:114853763 A G 0.036171 -2.7818e-05
10:114855032 A G 0.033370 3.6692e-05
10:114859164 T G 1.369076 -2.7648e-06
10:114859251 G A 1.611361 -9.5852e-06
10:114859416 G C 0.570298 -2.3778e-05
10:114865194 C T 0.278459 -1.7256e-05
10:114871594 G A 0.559840 -1.6368e-06
10:114872848 G A 0.067305 1.9394e-05
10:114873039 A G 0.166138 9.8840e-06
10:114874373 C T 1.038372 -2.8972e-05
10:114887817 G A 0.126652 -4.7530e-05
10:114888608 A G 0.653167 4.1745e-06
10:114892067 A C 0.069925 9.3673e-06
10:114893489 T C 0.039755 1.7140e-05
10:114895295 C T 0.551748 -2.1364e-05
10:114908055 A G 0.078458 -1.6448e-05
10:114909731 T C 0.321882 -4.7270e-06
10:114910412 C G 0.065562 1.3250e-05
10:114911079 C T 1.679280 -4.1068e-06
10:114914913 G T 0.429355 2.1448e-05
10:114920321 T C 0.042329 -8.9766e-06
10:114922690 T C 0.040313 -2.7740e-05
10:114924428 T C 0.372799 1.3316e-05
10:114925369 A C 0.062242 1.2197e-06
10:114926455 C T 0.191968 -5.7730e-06
10:114930952 C T 0.056211 -3.0687e-05
10:114941602 G C 0.030887 1.2896e-05
10:114942869 A G 0.037395 -1.3809e-05
10:114944878 A G 0.076705 -3.8171e-07
10:114949656 G T 0.074849 2.8133e-05
10:114958561 G A 0.059616 -7.1253e-06
10:114977946 T C 0.192494 -1.8199e-05
10:114980405 C A 0.509734 -2.0007e-05
10:114985042 A G 0.171795 9.1919e-05
10:114987119 A G 0.089182 -1.1511e-05
10:114987695 G A 1.869394 1.9730e-05
10:115004998 C A 0.136601 4.6469e-05
10:115008416 G A 0.061103 2.6997e-05
10:115010255 C T 0.106048 -6.5735e-06
10:115015127 G C 0.142433 6.1771e-07
10:115018340 C T 0.618839 6.6071e-06
10:115027731 A C 0.062148 2.0537e-06
10:115034313 A G 0.844061 1.0823e-05
10:115042666 A G 0.068039 1.1462e-05
10:115043578 G A 0.079773 1.4620e-05
10:115049710 C A 0.513019 8.1281e-06
10:115050456 A T 0.280894 6.3680e-05
10:115051832 G A 0.485822 -1.3142e-05
10:115057647 A G 0.045260 7.3518e-06
10:115065229 T C 0.144167 2.6979e-06
10:115066879 C A 0.501263 -2.3876e-06
10:115070517 A G 0.145965 -3.3357e-05
10:115074974 G A 0.516778 3.6476e-06
10:115079775 T C 0.033831 3.3685e-06
10:115081185 G A 0.152891 2.0335e-05
10:115088814 A G 1.795016 -1.1121e-05
10:115094809 A G 1.284941 7.4691e-06
10:115098892 T G 0.106989 -8.2195e-06
10:115101906 T C 0.089315 7.2667e-05
10:115104824 G A 1.468308 -6.6768e-06
10:115111078 A G 0.067611 6.0416e-05
10:115119640 T C 0.310415 3.1343e-06
10:115126141 A G 0.035227 -1.8725e-06
10:115126530 C T 0.227597 -6.5675e-06
10:115127937 A C 0.044413 -1.1919e-04
10:115131210 G C 0.173499 1.7328e-05
10:115137990 T C 0.061242 -2.7406e-06
10:115145558 C T 0.079789 5.0317e-06
10:115146436 G A 0.135088 -7.6679e-06
10:115149732 G A 0.567773 -3.1636e-05
10:115151134 C T 0.020429 -3.4675e-05
10:115151884 A G 0.059256 -1.7809e-05
10:115153192 A G 0.264535 2.3101e-05
10:115153553 T C 0.083291 1.2990e-05
10:115156226 T C 0.529696 -1.0031e-05
10:115165556 T G 0.109342 -7.3743e-05
10:115166623 T C 0.048272 -4.4579e-06
10:115169066 T G 0.036567 -1.9199e-05
10:115169738 T C 0.136270 2.2183e-06
10:115170217 G A 0.274045 3.9101e-05
10:115172058 G A 0.108875 3.5019e-06
10:115186289 T C 1.881229 1.3259e-05
10:115187377 T C 0.093402 -1.2473e-05
10:115188746 G T 0.190098 -3.5621e-05
10:115192407 A G 0.070613 -4.2296e-05
10:115193340 C G 0.149451 5.4257e-07
10:115211119 A G 0.039570 4.8100e-05
10:115226726 C T 0.048457 -2.4711e-05
10:115235114 C T 1.820791 6.5327e-05
10:115244596 A G 0.735368 2.8219e-05
10:115273244 T C 0.144050 4.0925e-05
10:115281218 A G 1.815741 2.4133e-05
10:115283253 A C 0.402362 -2.4535e-06
10:115303512 G A 1.510120 2.1500e-05
10:115313343 A C 0.620790 -1.0632e-05
10:115315820 G A 0.281893 -8.4949e-06
10:115319711 C T 0.600958 -2.2107e-05
10:115323219 A G 0.059184 9.1106e-06
10:115325445 A C 0.455724 -1.0202e-05
10:115325867 C T 1.121826 4.5922e-06
10:115326413 C T 1.079899 1.0494e-05
10:115326939 A C 0.467957 3.4518e-05
10:115327818 G A 0.774162 1.2704e-05
10:115328860 C T 0.999351 -2.7796e-05
10:115328889 T C 0.035169 7.5094e-06
10:115328950 C T 1.281926 -4.3188e-05
10:115331618 C A 1.677388 -6.0617e-05
10:115331665 G A 0.126360 -2.3148e-05
10:115332240 C T 1.318188 -1.6147e-05
10:115333651 T C 0.024240 1.2910e-05
10:115336758 C A 0.423934 -1.9197e-05
10:115340201 C T 0.029651 2.5139e-05
10:115340598 T C 0.833113 1.2629e-05
10:115343057 C G 0.046834 1.7670e-05
10:115343700 A G 0.343483 -4.0344e-05
10:115345291 T C 0.203611 7.1693e-05
10:115348916 A G 0.233196 -1.2668e-05
10:115349933 C T 0.030271 1.7388e-05
10:115350597 A G 0.686723 3.0243e-05
10:115350800 C T 1.174041 -4.8290e-05
10:115352005 G A 0.240629 -1.0775e-05
10:115363881 T C 1.143933 -6.3984e-05
10:115369238 G A 0.161882 -1.8786e-05
10:115370274 C T 0.984702 -4.4368e-05
10:115371873 T G 0.543604 -1.2987e-04
10:115372156 A G 0.069006 1.3152e-06
10:115372459 A G 0.055721 -2.8261e-05
10:115373277 T C 0.471300 1.5832e-04
10:115375947 C T 0.195447 4.3472e-05
10:115377290 C T 0.178897 1.2676e-06
10:115381747 A G 0.700381 1.2076e-04
10:115383652 A G 0.090455 2.7646e-05
10:115389366 A G 0.634861 5.0168e-05
10:115391612 A G 0.036571 -4.2970e-05
10:115392919 A T 0.515999 3.3057e-05
10:115393929 A G 0.637162 -2.5958e-04
10:115393948 T C 0.223845 -8.7243e-06
10:115394046 G A 0.078072 1.2650e-05
10:115405664 T C 1.274318 -3.9580e-05
10:115406173 A G 0.030595 9.5005e-06
10:115409840 T C 0.520556 3.6957e-05
10:115410234 C T 0.599202 -9.8091e-05
10:115412686 A G 1.790287 -7.6226e-06
10:115414510 A G 0.030637 -1.1671e-05
10:115422888 C T 0.297798 6.0557e-05
10:115424373 T C 0.215208 3.3810e-05
10:115425526 A G 0.034344 4.0276e-05
10:115438204 A C 0.447349 -9.7801e-05
10:115452383 A G 0.233985 -1.3253e-05
10:115457264 G T 0.208525 1.0937e-05
10:115464132 A G 0.807363 1.0330e-04
10:115465619 C A 0.021082 -3.5066e-05
10:115469890 A G 0.218486 -8.9933e-06
10:115470590 G A 0.123117 1.6191e-05
10:115478623 C A 0.207217 2.0868e-05
10:115481018 T C 0.525457 -1.0190e-04
10:115484129 T C 0.087086 -1.5247e-06
10:115489167 A G 0.522701 -8.5723e-05
10:115493027 G T 0.117823 -6.3232e-08
10:115497112 G A 1.954010 1.1074e-04
10:115497318 C T 0.352438 2.6994e-05
10:115502169 G A 0.075907 1.6558e-05
10:115502717 A G 0.373046 2.2228e-05
10:115508878 G A 0.213410 7.8379e-06
10:115513361 G A 0.095719 9.3310e-07
10:115517683 G C 0.335122 -4.9205e-06
10:115529576 A T 0.327465 -1.0436e-05
10:115532291 C T 0.429592 -5.8803e-06
10:115535465 C T 0.168984 6.4096e-06
10:115536266 C A 1.562644 2.2279e-05
10:115542607 A G 0.805539 -1.5855e-05
10:115545591 T C 0.371352 -7.7658e-06
10:115547832 T C 0.701283 1.7112e-05
10:115553092 C T 0.022412 3.2637e-06
10:115557357 G A 0.130813 -6.2495e-06
10:115557639 A G 0.021211 7.8835e-06
10:115559598 C A 0.086232 6.4021e-05
10:115565027 T C 0.264986 1.1372e-06
10:115580679 G A 0.106314 1.5325e-05
10:115587010 T C 1.542709 -1.1737e-05
10:115589161 G A 0.391927 4.7129e-05
10:115590177 T G 0.259023 7.0430e-06
10:115593179 T C 0.034377 1.8463e-05
10:115594725 T C 0.054364 1.8363e-05
10:115601557 C A 0.241421 -4.2776e-05
10:115607579 T G 0.162470 1.0313e-05
10:115609915 G C 1.537470 -6.1376e-05
10:115610004 A G 0.026879 4.9602e-06
10:115610816 T C 0.070558 1.3100e-05
10:115631743 T C 1.535639 -5.6645e-05
10:115631769 T C 0.957041 1.7217e-06
10:115635440 T G 0.061590 -3.2961e-06
10:115635709 A G 0.064942 1.3330e-05
10:115642716 T C 0.056795 -2.4031e-06
10:115644040 A G 0.574540 -6.0654e-05
10:115651253 A C 0.575245 -5.8152e-05
10:115653013 T G 0.070951 4.3777e-05
10:115661165 A G 0.294679 -2.2415e-05
10:115667250 A G 0.036344 3.2057e-06
10:115679995 C T 0.991454 -4.0952e-05
10:115682781 A C 0.026275 3.6570e-05
10:115684553 T C 1.562495 1.3527e-05
10:115686084 A G 0.053602 1.7175e-06
10:115689544 G C 0.028670 -4.3309e-06
10:115695087 C A 0.498117 1.4591e-05
10:115697178 G A 1.172152 3.6931e-05
10:115703513 G A 0.511919 2.9753e-05
10:115704458 A C 0.086725 -3.9425e-05
10:115711648 A G 0.167342 1.3331e-05
10:115712546 C T 0.079906 1.8519e-05
10:115713566 G A 1.535224 5.4603e-05
10:115726334 G A 0.067137 7.4274e-06
10:115734956 T C 0.083025 1.6991e-05
10:115736097 T C 1.257878 8.8417e-05
10:115736743 T C 0.044529 1.5974e-05
10:115737844 A G 0.056172 8.6970e-06
10:115739409 T C 0.115133 -3.7841e-05
10:115744938 A G 0.145176 -2.1683e-05
10:115747085 A G 0.068513 2.7839e-05
10:115756363 G A 1.923473 -4.4693e-06
10:115762396 G A 0.148821 -6.5748e-05
10:115763315 G A 1.934749 -1.2921e-05
10:115774356 C G 0.042767 -1.8452e-05
10:115776887 G A 0.065501 8.2146e-07
10:115779327 T C 0.716445 -9.4383e-05
10:115781367 G T 1.060892 -6.8284e-06
10:115781547 C T 1.443633 2.2312e-05
10:115786611 T G 0.257618 9.6759e-05
10:115788094 A G 0.257141 7.5240e-06
10:115788772 G A 0.042105 -9.0797e-06
10:115790006 A G 0.060817 -7.1412e-05
10:115793646 T C 0.301226 3.1983e-05
10:115795716 A C 0.070996 2.1600e-05
10:115798092 G A 0.070415 -3.7961e-05
10:115800294 T C 0.165966 -5.0809e-06
10:115810745 T C 0.103201 5.0221e-05
10:115812331 T C 0.020880 7.6705e-06
10:115814392 T C 0.993294 4.0812e-05
10:115826386 T C 0.360429 7.5973e-06
10:115832408 G A 0.506433 -1.2016e-05
10:115840882 C T 0.206899 1.0573e-05
10:115846302 G A 0.030413 -1.5054e-05
10:115850176 A G 0.741087 3.0969e-06
10:115860929 G A 0.043387 3.3696e-06
10:115869279 C T 0.028258 -1.2243e-05
10:115879018 C T 0.054432 -9.1092e-06
10:115888068 C T 0.036658 -1.7993e-05
10:115894242 C T 0.370089 1.6857e-05
10:115898874 C T 0.021059 -1.2864e-05
10:115899540 T C 0.164148 -5.4546e-06
10:115899972 A G 0.439495 -8.9428e-07
10:115902332 A G 0.102588 -1.6123e-05
10:115922208 T C 0.206590 -1.1988e-05
10:115922492 T C 0.179118 -1.1645e-05
10:115922774 A G 0.461368 -1.2759e-06
10:115923327 C T 0.022597 -1.9343e-05
10:115942060 C T 0.028164 -1.2540e-05
10:115946531 A G 0.078689 -8.6732e-06
10:115947264 A G 0.151376 6.5708e-05
10:115949665 T G 0.021237 2.0568e-05
10:115965449 T G 0.370518 2.2630e-05
10:115965882 C T 0.021030 1.3468e-05
10:115974253 T C 0.062508 3.4441e-05
10:115987327 T C 0.042478 -4.4797e-05
10:115987550 C G 0.197908 -8.0333e-06
10:115987931 C A 0.096021 5.4284e-05
10:115988537 A G 0.107226 -5.0441e-05
10:115998389 G A 0.084099 2.3774e-06
10:116008464 A T 0.152184 7.4443e-05
10:116008497 A G 0.472083 6.4813e-06
10:116015339 A G 0.039460 4.7051e-05
10:116025183 G A 0.021341 1.5452e-05
10:116025322 G A 0.797217 1.4922e-05
10:116031663 T C 0.289359 1.4447e-05
10:116032519 G A 0.879911 -9.3743e-06
10:116033724 G A 0.059866 7.0780e-06
10:116034874 T C 0.297230 1.1741e-05
10:116036889 G A 0.072411 3.7806e-08
10:116037443 G A 0.055218 -4.0977e-06
10:116045202 T C 0.037661 3.7174e-05
10:116045796 A G 0.029754 2.6960e-05
10:116048203 C A 0.434197 2.4292e-05
10:116049297 T C 0.023802 2.3240e-05
10:116050008 G A 0.135481 2.1783e-06
10:116051017 A G 0.102980 1.8254e-05
10:116051762 A G 0.032893 2.9578e-05
10:116056981 A G 0.037372 -2.3462e-05
10:116057769 C T 1.689702 8.7962e-06
10:116060387 C T 1.689796 9.3783e-06
10:116060427 C G 0.046857 2.7003e-05
10:116061306 T G 0.117999 5.8984e-05
10:116064284 C T 0.035503 2.7327e-06
10:116064528 A G 0.032968 3.5526e-05
10:116067461 T C 0.040583 2.0911e-05
10:116069674 A G 1.707288 1.5247e-05
10:116073557 C T 0.044471 -1.2197e-05
10:116073696 T C 1.595168 -2.7307e-05
10:116073801 C T 0.358307 4.2338e-05
10:116079016 T G 1.653625 -3.9355e-05
10:116079145 A G 0.177255 2.5166e-05
10:116079182 T C 0.041034 -3.0838e-05
10:116079751 G T 1.508377 -4.3210e-05
10:116080648 T C 0.083181 -1.1949e-05
10:116082399 T C 0.028667 2.5146e-05
10:116098246 G A 0.046652 -3.9123e-06
10:116098572 C A 0.282147 -1.1672e-04
10:116100461 T C 0.022146 2.0316e-05
10:116101843 G A 1.585898 -1.5330e-05
10:116103165 C T 0.044958 1.9253e-05
10:116104515 A C 0.203562 1.8749e-05
10:116105241 A T 0.023652 -5.1400e-06
10:116106412 T C 0.046393 1.3990e-06
10:116109658 C T 1.347368 3.5675e-05
10:116111028 A G 0.987728 9.0473e-06
10:116111214 C G 0.289375 -6.3376e-06
10:116112353 T C 0.028966 -3.0255e-07
10:116112401 A G 1.964841 -2.0240e-05
10:116113728 T C 1.284672 -5.5719e-06
10:116116613 C T 0.040050 -1.3396e-06
10:116121175 G A 0.047600 1.7864e-05
10:116126107 A G 0.066883 -1.3608e-06
10:116131117 A G 0.118852 -1.7408e-05
10:116131236 T C 0.074563 1.4047e-05
10:116131841 T C 0.263519 -8.2142e-07
10:116132246 T C 1.095979 1.4113e-05
10:116133975 T C 0.029453 1.2636e-05
10:116139029 C T 1.419575 8.3044e-06
10:116143802 T A 1.925927 4.1152e-05
10:116144002 G T 0.039232 8.9784e-06
10:116144083 C T 0.131732 1.9303e-05
10:116147398 C T 0.804238 -3.4692e-05
10:116148655 G A 0.097073 -3.1450e-05
10:116150161 T C 0.941887 6.1446e-05
10:116151589 T C 0.046931 -1.5525e-05
10:116152354 G A 1.092353 -4.4485e-05
10:116154897 A G 0.059642 -2.9157e-05
10:116155850 C T 1.833720 1.5969e-05
10:116171805 T A 0.083372 2.3693e-05
10:116175435 G T 0.307665 1.5375e-05
10:116175677 G A 0.825349 -3.1834e-05
10:116177609 A G 0.141537 4.2617e-05
10:116180247 A G 1.874503 -1.3703e-05
10:116185278 T C 0.036142 4.3761e-05
10:116185507 T C 1.733407 -4.9108e-05
10:116186341 A G 1.567020 -1.6172e-05
10:116190341 C T 0.092220 4.2417e-05
10:116192120 C T 0.314024 3.1761e-05
10:116202992 C T 0.020196 -5.5330e-07
10:116210984 C A 0.290083 4.9743e-05
10:116218051 T C 0.542575 1.4192e-05
10:116222749 A G 0.751298 4.6893e-05
10:116239337 G A 0.085719 -2.1312e-05
10:116241513 T C 0.034795 -1.3812e-05
10:116246725 A G 0.928342 2.6864e-05
10:116249580 A G 0.623053 1.3683e-04
10:116252408 T C 0.270192 -2.3588e-05
10:116257905 A G 0.175193 4.9195e-05
10:116260188 T C 0.390560 4.6076e-05
10:116262076 T C 0.050807 1.0978e-05
10:116267649 C T 0.071288 -2.0981e-05
10:116270965 G A 0.035071 -3.3871e-05
10:116273161 T C 0.042926 -1.8560e-05
10:116277287 A G 0.089965 -3.8517e-05
10:116277525 G A 1.876357 -3.0442e-05
10:116282201 A G 0.071879 -5.2854e-05
10:116282947 T G 0.075822 -4.7160e-05
10:116283756 T G 1.032659 4.3132e-05
10:116300073 C T 0.050281 3.2692e-05
10:116307340 G C 0.113312 -1.6554e-05
10:116307504 G A 1.450871 -2.6932e-05
10:116308771 T C 0.422009 4.0034e-05
10:116313876 T C 0.040579 -9.6579e-06
10:116321830 T C 0.080727 -8.9606e-05
10:116323720 G A 1.008154 2.0003e-06
10:116325202 G A 0.372134 -2.9560e-05
10:116327015 A C 1.873640 7.2389e-06
10:116327550 C T 1.019245 -1.8424e-06
10:116330728 C T 0.034802 1.4425e-05
10:116332770 G A 1.387974 -2.0911e-05
10:116345504 A G 1.454020 -2.8874e-05
10:116345574 A G 0.038872 2.1936e-05
10:116353274 G A 0.099030 1.3913e-04
10:116361840 G A 0.447061 -6.3800e-05
10:116362500 G A 1.900691 1.5045e-05
10:116364424 A G 1.462988 5.4279e-05
10:116364849 A G 1.262516 2.9755e-05
10:116365316 T C 1.798506 9.2522e-05
10:116371339 T C 0.069052 4.8594e-05
10:116380956 T C 0.024435 -2.7665e-07
10:116381748 A G 0.053890 1.1076e-05
10:116384509 G A 0.023052 -2.4078e-05
10:116387553 G A 0.075326 2.9537e-05
10:116388343 C T 0.219759 1.2125e-06
10:116388811 G A 0.043442 -3.9313e-05
10:116394732 T C 0.045010 -1.9750e-05
10:116394843 T G 0.053394 6.7831e-06
10:116406390 T C 0.997673 -9.1702e-08
10:116408438 T G 0.020371 1.2418e-05
10:116412500 G A 0.146345 5.2413e-05
10:116430566 C T 1.041508 6.1338e-05
10:116431417 T C 0.058915 -1.1646e-05
10:116461422 G A 0.242849 -3.7142e-05
10:116467835 C T 0.136516 -1.1061e-05
10:116479252 C T 0.061035 -1.5489e-05
10:116488077 C T 0.082661 -1.7256e-05
10:116488645 C T 0.038710 -1.9824e-05
10:116494802 C T 0.159432 -1.2191e-05
10:116497372 G A 0.070983 -2.9948e-06
10:116507307 A G 1.812700 -1.3243e-05
10:116514319 G A 0.026583 3.4068e-05
10:116524183 A G 0.098248 -4.4692e-06
10:116526571 T C 0.963468 -2.5714e-06
10:116530140 C T 1.455704 -1.8720e-05
10:116531580 A C 0.157192 -1.7150e-05
10:116538726 A G 0.060249 -1.0539e-05
10:116539401 G T 0.101396 -7.0254e-07
10:116554046 G A 0.036892 1.8860e-05
10:116557080 G T 1.298402 -8.9631e-06
10:116561302 T A 0.043056 -1.0728e-05
10:116561387 C T 0.231285 1.5082e-05
10:116565387 G A 1.195321 1.4854e-06
10:116574690 G T 0.094054 4.2593e-05
10:116576056 C T 0.049424 -5.9099e-06
10:116576645 T C 0.032276 1.9580e-05
10:116583614 A G 0.197729 -2.3739e-05
10:116586171 A G 0.024065 1.3293e-05
10:116606721 T C 0.035681 2.5926e-05
10:116636721 G A 0.812872 -2.4075e-05
10:116642115 T C 0.093918 -9.7452e-06
10:116642841 C A 0.066426 6.2644e-05
10:116649715 C A 0.829351 -1.1821e-06
10:116659253 G A 1.130161 -2.8099e-05
10:116666322 C T 0.249542 -3.8177e-05
10:116666720 T C 0.039810 6.3136e-07
10:116676872 A G 0.260487 -1.6074e-05
10:116694631 T C 0.826533 -2.6631e-05
10:116702425 C A 0.073761 1.5159e-05
10:116712329 C T 0.998140 -1.3191e-05
10:116719498 C T 0.052501 -2.1971e-05
10:116719543 A G 0.928322 -2.1512e-05
10:116720770 C T 0.059551 -1.4389e-07
10:116723899 A C 0.025632 -1.3728e-05
10:116732120 C T 0.035152 2.4088e-05
10:116745558 A T 0.798687 -2.4950e-05
10:116750195 G A 0.079984 1.0528e-05
10:116751010 T C 0.622507 -3.9268e-05
10:116752219 G T 0.032965 1.6811e-05
10:116754159 A C 0.021763 1.0483e-05
10:116759243 C T 0.050314 -1.1809e-05
10:116761573 G T 0.027667 -1.9470e-06
10:116770810 G T 0.055793 1.9896e-05
10:116776240 A C 0.027544 -1.7517e-05
10:116784969 G A 0.044630 7.2814e-08
10:116807762 C G 0.034467 7.1045e-05
10:116815448 A G 0.326946 -2.7058e-05
10:116818728 G A 0.056325 -2.3040e-05
10:116819566 G A 0.066945 -1.6756e-05
10:116822061 G T 0.023876 4.4047e-06
10:116825666 A G 0.598608 5.2900e-06
10:116853692 A G 0.048350 -1.5736e-05
10:116869924 G A 1.346041 -1.4057e-05
10:116884819 G A 0.613857 9.5916e-06
10:116900690 G T 0.021078 1.0393e-05
10:116922609 A G 0.050852 -1.3923e-05
10:116923608 A G 0.035256 6.6941e-05
10:116945524 G A 0.103681 8.1974e-06
10:116972993 A G 0.787074 -2.0061e-05
10:116980984 G C 0.037755 2.3547e-05
10:116989734 C A 0.038992 1.3004e-05
10:116990912 C T 0.084057 3.2538e-05
10:117040349 T C 0.028846 -2.6543e-05
10:117047658 A G 0.036567 -2.0686e-06
10:117074623 C A 0.044721 4.8798e-05
10:117075175 A G 1.930932 -5.6088e-06
10:117145378 A G 0.051310 -1.8108e-05
10:117151119 C A 0.679215 3.7509e-06
10:117152832 C T 0.041774 -1.5701e-05
10:117157237 A G 0.069350 1.4082e-05
10:117164006 A G 0.166037 8.4837e-06
10:117178916 G A 0.107460 -1.2848e-06
10:117183600 A C 0.037366 -8.6131e-06
10:117200976 C T 0.617275 2.2260e-05
10:117202094 G A 0.038700 1.3159e-05
10:117227978 A G 0.463705 -2.3194e-05
10:117229836 G T 0.046062 3.2432e-06
10:117233094 T C 0.035438 -7.5141e-07
10:117238522 G A 0.074729 -2.4264e-05
10:117255135 A G 0.046808 2.3133e-05
10:117265329 T C 1.937719 -2.6803e-06
10:117271895 G A 0.947953 -1.4728e-05
10:117276288 G A 0.035467 6.7906e-05
10:117278891 T C 0.178277 7.4468e-06
10:117296399 G T 0.048016 -4.9276e-08
10:117300527 G A 0.043471 -1.2239e-05
10:117302717 C A 0.517732 -1.0954e-05
10:117316945 T G 0.028420 -1.6636e-05
10:117320520 A G 0.458804 -1.7486e-05
10:117348066 A G 0.543523 2.2951e-05
10:117349838 C A 1.002762 3.9622e-07
10:117360769 G A 0.041920 -1.5354e-05
10:117363877 T C 0.987442 -9.5275e-06
10:117373908 G T 0.047259 2.2242e-05
10:117390995 G T 1.522140 -2.0960e-05
10:117394358 G A 0.027544 -1.9446e-05
10:117395362 T G 0.078312 2.8863e-05
10:117408158 G A 0.479704 -6.9694e-06
10:117409317 G A 0.050096 -7.9963e-06
10:117419523 A G 0.044909 2.6384e-05
10:117431664 G A 0.136169 1.4519e-05
10:117433657 G A 0.676041 1.5250e-05
10:117438557 G A 0.036769 1.4667e-05
10:117439034 G A 0.585635 2.3744e-07
10:117458478 G A 0.069039 -3.2098e-05
10:117470138 A G 0.427618 2.3972e-06
10:117470362 T G 0.768427 2.9507e-06
10:117476033 C T 0.050301 -1.3235e-05
10:117496460 G A 0.046139 -5.6335e-06
10:117501139 G A 0.046724 1.8350e-05
10:117512588 G T 1.052534 -1.2658e-05
10:117512621 G T 0.100987 -1.4701e-05
10:117521236 T C 0.073203 6.2517e-06
10:117532430 A G 0.326520 5.3739e-05
10:117532611 A G 0.048213 -5.5295e-05
10:117533055 A G 0.022692 -1.4037e-05
10:117537714 A G 0.057633 8.0420e-06
10:117538160 G A 0.069061 -7.2741e-05
10:117542884 A G 0.062518 3.0391e-06
10:117543550 T G 0.520098 9.8057e-06
10:117543703 A C 1.036626 -3.1475e-05
10:117568645 G A 0.423947 3.1960e-05
10:117580267 C A 0.038505 -2.4801e-05
10:117587205 A C 0.138042 -4.4567e-05
10:117596813 T C 0.194866 4.3754e-05
10:117606598 T G 0.019975 9.3339e-06
10:117613738 T C 0.045146 4.7655e-05
10:117613782 A G 0.034360 -3.9308e-05
10:117622618 A G 0.434924 3.2838e-05
10:117622735 C A 0.060100 -3.9647e-05
10:117630049 A C 0.034237 3.4684e-05
10:117630771 T C 0.028018 4.7577e-05
10:117634218 A C 0.020773 1.7161e-05
10:117641127 G A 0.096576 -1.8779e-05
10:117641577 G C 1.197336 -1.7338e-04
10:117642226 G T 0.022120 -3.0226e-05
10:117643045 A G 0.075887 7.2138e-07
10:117650144 C T 0.028969 1.5128e-05
10:117651081 T C 1.516119 1.5824e-05
10:117652543 G A 0.058389 -1.0359e-04
10:117655028 A C 0.212021 2.7801e-06
10:117671738 T G 0.071905 7.0031e-06
10:117675823 A G 0.022240 4.3778e-06
10:117680523 T C 1.592477 4.7941e-06
10:117697088 T C 0.075005 2.1450e-05
10:117703891 A G 0.055108 -6.9471e-06
10:117705146 C T 0.182383 1.9699e-05
10:117708803 A G 0.356077 -5.5456e-06
10:117708868 A G 1.022201 -4.7350e-05
10:117714763 A G 0.023516 -1.7066e-05
10:117717409 C T 1.164443 -5.9529e-05
10:117725755 T C 0.746835 -4.8370e-05
10:117727166 T C 0.433730 1.2991e-05
10:117731959 A G 1.207889 3.2382e-05
10:117736640 A C 1.797577 -2.5511e-05
10:117737634 A G 0.053452 2.1678e-05
10:117741964 A G 0.064865 -6.4299e-06
10:117744253 G T 0.056484 -1.8629e-05
10:117752333 C A 0.115103 2.3672e-06
10:117753912 A G 1.711836 3.3973e-06
10:117759425 T G 0.070717 3.3716e-06
10:117760316 A G 0.102360 4.0312e-05
10:117765200 C A 0.049372 -3.0310e-05
10:117772813 C T 0.043270 -3.6192e-06
10:117776713 T G 0.099105 -1.5428e-05
10:117789093 C T 1.488594 -1.8297e-05
10:117800522 C G 0.040927 -9.7278e-06
10:117803374 A G 0.025720 -1.9111e-05
10:117805678 A C 0.024788 -3.1979e-05
10:117809866 C T 0.312407 5.9481e-05
10:117813633 T C 0.348952 5.6468e-05
10:117822963 C G 0.554280 3.5057e-05
10:117823204 C T 0.132186 -1.5534e-05
10:117826191 T A 0.404628 4.1461e-05
10:117840401 C A 0.165524 7.7989e-05
10:117842342 T G 0.264804 -3.0802e-05
10:117843015 C T 0.214672 1.5219e-05
10:117843954 T C 0.159951 -3.6466e-05
10:117844216 G A 0.589098 -2.3598e-05
10:117844511 G A 0.081120 -2.5905e-05
10:117848741 T C 1.127009 -1.4491e-05
10:117849353 C T 0.171490 3.9576e-06
10:117849634 A C 1.890603 -2.6923e-05
10:117849785 C A 0.027934 -7.2337e-06
10:117851941 G A 0.172730 1.6221e-06
10:117854524 A C 1.946093 7.7656e-06
10:117855229 A G 0.033565 2.7776e-05
10:117855654 G A 1.344807 1.6176e-05
10:117856145 T C 0.212543 -2.4589e-06
10:117858547 G A 0.154368 3.8493e-07
10:117860851 C T 0.353870 -1.2285e-05
10:117864680 G A 1.194961 -1.5727e-05
10:117866641 C T 0.350494 5.2400e-05
10:117867557 T G 0.023062 -2.6953e-05
10:117868482 G C 0.061719 8.1771e-07
10:117871748 T C 0.025947 3.9060e-05
10:117873475 A G 0.330376 3.2633e-06
10:117877312 A G 0.037775 3.2501e-05
10:117883196 C T 1.129148 -1.9985e-05
10:117886170 A C 0.465257 9.1427e-05
10:117893593 T G 0.040475 -5.1645e-05
10:117894879 T C 0.094148 2.3478e-05
10:117896929 C T 1.183480 -5.8733e-06
10:117901791 T C 0.404206 -8.7367e-05
10:117902783 C T 0.052294 -1.7703e-05
10:117906221 C A 1.946512 -1.5622e-05
10:117913526 G A 0.062041 7.6623e-06
10:117916134 T C 1.658146 -4.6130e-05
10:117918067 T C 0.443516 -8.7263e-05
10:117918311 C T 0.726851 -3.1031e-05
10:117924062 C T 0.830058 -8.8135e-06
10:117924073 T C 0.051592 -6.1910e-05
10:117924640 A G 0.029930 1.4454e-05
10:117929694 T C 0.043449 1.8467e-05
10:117930843 G A 0.037441 1.2194e-05
10:117937447 C T 0.115396 1.7205e-05
10:117940144 C T 1.887149 -2.5470e-06
10:117942507 G A 0.066309 1.0623e-05
10:117942956 A G 0.050245 -8.5435e-06
10:117944736 C T 0.037590 6.7396e-06
10:117945286 T C 0.052365 9.9689e-06
10:117946908 A G 0.039648 1.1038e-05
10:117947496 C G 0.049203 -1.4344e-05
10:117949460 A G 0.328536 -3.9794e-05
10:117951907 C T 0.035672 2.6127e-05
10:117954101 A G 1.175908 3.0926e-05
10:117955124 G A 1.884264 3.0062e-06
10:117967736 G A 0.024392 7.1637e-06
10:117974612 G C 0.024490 -1.1462e-05
10:117974702 G A 0.601789 -3.1121e-05
10:117976739 G A 0.459226 6.9805e-05
10:117977947 T C 0.047782 1.0114e-05
10:117978813 A G 0.038804 1.6854e-05
10:117982741 C T 0.927491 -1.6172e-05
10:117984288 C T 0.642391 -2.1666e-05
10:117986009 T G 0.480285 -1.4627e-05
10:117989204 C A 0.078374 5.3162e-05
10:117990462 A G 0.049580 1.5487e-06
10:117994057 T C 0.233235 1.7422e-05
10:117997871 C T 0.257547 -1.6534e-05
10:118000087 G A 0.300352 -3.3663e-05
10:118000519 T C 0.985605 2.1473e-05
10:118000945 T C 0.412567 1.1869e-05
10:118006906 G A 0.081925 -4.0609e-05
10:118008806 A G 0.072671 -2.2571e-05
10:118009486 C T 0.022698 -2.6996e-06
10:118009806 A G 0.718587 -1.9983e-06
10:118009912 G A 0.045205 7.7165e-07
10:118016372 A G 0.066267 -2.7036e-06
10:118018342 C T 0.057396 1.0590e-05
10:118023891 T C 0.478100 -2.9053e-05
10:118028614 C T 0.147451 -2.7808e-05
10:118030415 T A 0.067013 2.2555e-08
10:118038412 G A 0.095044 -1.2453e-05
10:118043791 A C 0.062881 4.0388e-05
10:118047768 T C 0.029453 -1.5813e-05
10:118053152 C T 1.230019 4.5855e-06
10:118056285 G T 0.166861 -2.4378e-05
10:118065042 C T 0.057565 -5.6141e-05
10:118069445 T G 0.032487 2.4280e-05
10:118078755 G A 1.430887 -1.3121e-05
10:118086621 G A 0.902901 4.1659e-05
10:118088567 T C 0.046617 -1.7193e-06
10:118089335 G A 0.035182 -6.9695e-06
10:118098200 C T 0.024301 1.5058e-05
10:118100550 A G 0.420493 -4.2464e-05
10:118118706 G A 0.063845 2.0305e-05
10:118119454 T C 0.064495 -3.1860e-05
10:118121282 T G 0.069931 8.2143e-07
10:118125717 G A 0.228081 1.5480e-05
10:118127972 T C 0.022088 5.2145e-06
10:118129299 C T 0.143550 2.0347e-05
10:118131587 A G 1.978912 1.7545e-05
10:118141212 A G 0.234696 9.5570e-06
10:118150059 G A 0.054556 1.5463e-05
10:118156983 C T 0.523772 -1.2748e-05
10:118169691 A G 0.036840 -4.4432e-06
10:118173774 G A 0.057795 9.1859e-06
10:118173800 T C 0.067490 -3.9663e-06
10:118175822 T C 0.037554 -6.6586e-06
10:118176663 T C 1.822236 -2.5594e-05
10:118182263 C G 0.024451 2.7735e-05
10:118187444 A C 0.060622 2.3785e-05
10:118189337 A G 0.095385 -3.7726e-05
10:118194657 C T 0.176307 2.8750e-05
10:118201081 A G 0.054468 -1.9593e-05
10:118207069 T G 1.946785 -8.6432e-06
10:118211249 C T 0.044195 -1.2922e-05
10:118216280 T C 0.063742 2.7731e-05
10:118223803 G A 0.122101 -5.0577e-05
10:118224593 A G 0.119222 4.9813e-06
10:118228763 C T 0.116350 -4.3914e-05
10:118235021 C T 0.043406 3.6087e-06
10:118235044 C G 0.300664 -5.2420e-06
10:118240011 T C 0.227743 6.0190e-06
10:118249085 G T 0.035866 3.7498e-05
10:118266278 A G 1.870430 7.8297e-05
10:118266391 G A 0.026983 1.2701e-05
10:118270408 A C 0.042978 2.2908e-05
10:118271491 G A 0.039583 4.6918e-06
10:118272371 G A 1.856262 1.0033e-04
10:118281215 A G 0.128947 -7.0470e-05
10:118287985 A G 1.973826 1.4120e-05
10:118292155 C T 0.107051 -9.0677e-06
10:118302244 G A 0.175291 1.1358e-05
10:118304265 A G 0.021581 -2.4411e-05
10:118326174 C T 1.837826 8.7748e-05
10:118333277 A G 0.063826 -2.0617e-05
10:118343564 G A 0.039284 3.7610e-05
10:118350394 C A 0.161136 3.3320e-06
10:118350874 A C 0.073330 -1.2583e-05
10:118350949 G A 0.107573 -2.5425e-05
10:118351414 G A 0.057769 3.0785e-06
10:118354973 G A 0.057367 -3.1280e-05
10:118355695 T A 1.035178 -9.5137e-06
10:118356073 G C 0.053235 2.2707e-05
10:118356913 T G 0.158283 -2.2106e-05
10:118359548 C T 1.281942 -2.3147e-06
10:118359989 C A 0.142011 3.1190e-05
10:118360899 A G 0.409315 1.2512e-05
10:118361370 G A 0.571019 -1.5758e-05
10:118364967 C G 0.128311 -2.8582e-05
10:118368606 C T 0.383215 -1.8878e-05
10:118368884 C G 0.314744 -5.4804e-05
10:118368960 C T 0.283955 1.0238e-05
10:118372113 C T 1.290748 1.7431e-05
10:118373990 G A 0.375954 -1.8753e-05
10:118375486 C A 0.040907 1.6429e-05
10:118378323 A G 0.065689 3.4824e-05
10:118381945 C T 0.829909 -1.0980e-05
10:118383557 C G 0.033851 -1.5176e-05
10:118383950 C T 0.020455 -1.2037e-05
10:118385843 A C 0.397130 -3.1247e-05
10:118385931 T C 0.031702 -5.9309e-05
10:118387282 G A 0.667365 -3.1467e-05
10:118389209 G A 0.209836 7.3475e-05
10:118389973 C T 0.031579 3.8559e-05
10:118392401 C T 0.268709 -2.0579e-06
10:118396796 C T 0.044510 4.1581e-05
10:118397894 G A 1.040436 2.8426e-05
10:118397971 G A 0.826712 -1.2761e-05
10:118404884 A G 0.581850 1.7310e-05
10:118414855 C A 1.137454 8.1149e-05
10:118415849 C A 0.022766 6.3041e-06
10:118416080 A G 0.132842 -5.1236e-05
10:118419231 T C 0.989402 6.5725e-05
10:118421376 T C 0.987289 2.6186e-05
10:118422794 G A 0.047350 4.0628e-06
10:118424216 A G 0.101487 -3.3356e-05
10:118429123 C T 0.559347 -3.1567e-05
10:118434045 G A 0.102286 1.7943e-05
10:118436068 T G 1.374763 6.1368e-06
10:118439206 C T 0.042163 1.5280e-05
10:118442523 G T 0.049924 -5.9542e-06
10:118443609 G T 0.071236 -1.4901e-05
10:118447663 A G 0.954497 -1.9609e-05
10:118450490 C T 0.038577 -2.8629e-06
10:118456282 G A 0.985868 -1.8228e-05
10:118457913 C T 0.068224 -1.6198e-05
10:118458841 C G 0.039713 -3.7734e-05
10:118459571 T C 0.564900 -3.3609e-05
10:118470942 C T 1.270361 1.5245e-05
10:118481227 A G 0.062599 -7.8995e-06
10:118485201 T C 1.091347 3.2880e-05
10:118486260 A G 0.551648 3.3711e-06
10:118490062 A G 1.961358 -1.6246e-05
10:118490469 A G 0.041852 2.3868e-06
10:118503710 T C 1.214374 4.3285e-05
10:118505676 T C 0.155147 -4.9248e-05
10:118508639 T C 0.112312 4.9180e-05
10:118512603 T C 0.033737 -1.0325e-05
10:118512663 T C 0.077604 5.2739e-06
10:118516879 C T 1.697155 -5.2159e-05
10:118520457 T C 0.315819 2.0022e-05
10:118525392 C T 0.607177 3.4011e-05
10:118527270 A G 0.043533 1.1148e-05
10:118528593 G A 0.479025 -4.2724e-05
10:118533423 T C 0.128080 3.2458e-05
10:118535436 T G 0.030991 -1.6917e-05
10:118535794 A G 0.034951 -5.8156e-06
10:118535844 A C 0.034506 6.8623e-07
10:118542571 T C 0.888532 9.8866e-06
10:118545265 G A 0.788668 4.6494e-06
10:118549007 T C 1.555689 -1.2648e-05
10:118550831 T C 0.801998 1.7729e-05
10:118554760 G A 1.866528 -1.0505e-05
10:118556904 C T 1.855905 -9.5379e-06
10:118575606 A G 0.978370 6.3489e-06
10:118589813 T C 0.033000 -5.8014e-06
10:118596756 C T 1.565027 -8.7686e-06
10:118601920 C T 0.088050 -1.1793e-06
10:118603786 G A 0.122452 5.1121e-06
10:118607297 C T 1.391953 1.6195e-05
10:118607868 C T 0.157757 -1.8589e-04
10:118611335 C T 0.114542 -1.2434e-05
10:118614554 T C 0.053569 9.3179e-07
10:118619529 A G 1.461362 -1.0853e-05
10:118620459 C A 1.022886 -3.3358e-06
10:118621534 A G 0.064822 2.0571e-05
10:118625006 G A 0.022938 3.2674e-05
10:118632963 C T 0.026694 9.6819e-06
10:118638176 C G 1.599442 -1.1100e-05
10:118641665 G A 0.206866 -6.9694e-06
10:118643243 G A 0.037716 2.8299e-05
10:118643859 C A 0.063524 3.0573e-05
10:118645834 A G 0.289154 1.9553e-06
10:118648043 A C 0.374510 7.7805e-06
10:118655064 G A 0.022834 -3.5837e-06
10:118667034 A G 0.029083 1.4598e-05
10:118672857 G A 0.038294 -1.9075e-05
10:118672895 C T 0.027804 -1.1306e-06
10:118677711 T C 0.064550 1.7683e-05
10:118680326 T C 0.073067 -1.1586e-05
10:118714782 A G 0.187044 -3.7878e-06
10:118728567 C T 0.122669 1.4374e-05
10:118740958 A G 0.097031 -1.4773e-06
10:118759016 G A 0.102003 5.9408e-06
10:118762849 C T 0.030774 2.0697e-06
10:118827560 A G 0.322155 3.3416e-05
10:118828827 A G 0.024467 4.9772e-06
10:118860369 G T 0.045013 -2.2142e-06
10:118860777 T G 0.023795 7.7454e-06
10:118869607 A C 1.650201 -4.6413e-05
10:118890965 A G 0.080068 -2.8904e-05
10:118893231 G A 1.647072 -3.6038e-05
10:118901704 C T 0.841380 9.5927e-06
10:118902907 A C 0.056163 -2.7372e-05
10:118904709 A G 0.045033 2.7244e-05
10:118906143 T G 1.141521 1.1499e-05
10:118908050 G A 1.251055 3.8702e-05
10:118908453 T C 0.061953 -1.7750e-05
10:118914902 A G 0.073625 4.8155e-05
10:118928366 A C 0.045334 -2.9046e-05
10:118929933 T C 1.772172 3.3501e-05
10:118938950 G A 1.250711 2.2050e-05
10:118944828 T G 0.067344 2.6818e-05
10:118957027 G A 0.147617 2.0739e-05
10:118959276 A G 0.802177 -2.7713e-05
10:118960774 C T 0.020890 4.0888e-05
10:118961903 A G 0.201241 -1.3110e-06
10:118964875 C T 1.333145 -6.1674e-06
10:118965210 T C 1.533182 -5.2589e-06
10:118970779 T C 0.082399 -8.4213e-06
10:118973059 T C 0.050109 1.5834e-05
10:118973145 A C 0.051239 -2.3153e-05
10:118974655 A G 0.089948 1.0770e-05
10:118974784 C T 1.850767 -1.9738e-05
10:118975285 G A 0.371709 1.9482e-05
10:118977122 A G 1.415196 -6.0602e-06
10:118978213 A G 0.082246 1.1148e-05
10:118979967 A C 0.058993 -3.3931e-05
10:118980138 G A 1.868012 -3.9010e-05
10:118990782 A G 0.122627 -1.0191e-05
10:118994530 G A 1.527005 -3.5239e-05
10:118996115 C A 0.520338 3.3300e-05
10:119004079 C G 0.498539 2.9154e-05
10:119006552 A G 0.038960 9.6598e-07
10:119013494 C T 0.053400 1.8350e-05
10:119014323 T C 0.023789 -1.3341e-05
10:119018161 G T 0.023558 8.0075e-06
10:119018679 A G 1.797071 -3.9635e-05
10:119019126 T C 1.661480 -1.6355e-05
10:119019658 G A 0.743528 1.4344e-05
10:119024305 A G 0.036356 1.4984e-05
10:119024502 T C 1.163784 -1.7464e-05
10:119029515 T C 1.081863 -9.9373e-06
10:119034164 T C 0.044529 2.7157e-05
10:119038759 A C 0.223660 5.9848e-06
10:119043554 T C 0.099936 -1.5810e-05
10:119062108 C T 0.054244 3.0980e-05
10:119068081 G T 0.661603 1.5216e-05
10:119068437 C T 0.174557 7.5895e-06
10:119069215 G A 0.137834 2.0453e-05
10:119069956 T G 0.086641 1.1612e-05
10:119070780 C T 0.527934 3.0212e-05
10:119072895 G A 0.100367 -3.7301e-05
10:119079129 T C 1.704049 6.5702e-06
10:119087774 T C 0.052164 -1.2612e-05
10:119090671 T C 0.112611 4.8757e-06
10:119091077 A G 0.034390 -8.5870e-07
10:119095471 G T 0.083908 4.2519e-05
10:119108497 A G 0.025132 -2.1403e-06
10:119112749 C T 0.043510 -9.3020e-07
10:119124017 A G 0.815111 2.1177e-05
10:119125301 A G 0.099004 -3.3166e-05
10:119126014 T C 0.083522 -2.3182e-06
10:119133529 C G 0.298752 4.1901e-06
10:119134058 C T 0.290005 -6.8667e-06
10:119139856 C T 0.525944 2.8318e-05
10:119143314 A G 0.093574 -9.7442e-06
10:119148513 T C 0.059337 -6.5561e-06
10:119150515 C T 0.102607 -1.0210e-05
10:119157485 C A 0.678478 1.4904e-05
10:119157581 A G 0.064274 -1.7204e-05
10:119159095 A G 0.045192 2.5930e-05
10:119166581 C G 0.487909 -6.3332e-06
10:119166945 T C 0.565644 2.0633e-05
10:119169158 A G 0.038648 9.6504e-06
10:119170133 C T 0.107255 1.9715e-05
10:119170681 C T 1.040583 -5.0010e-05
10:119172158 C A 1.827566 -1.1716e-05
10:119173582 C T 0.089510 1.3821e-05
10:119177172 G A 0.022974 2.5247e-05
10:119177625 G C 0.207924 1.3365e-05
10:119177967 A G 0.127580 1.7702e-05
10:119178574 T C 0.165654 4.3978e-06
10:119180751 T C 0.170844 -5.7549e-05
10:119181871 T G 1.153138 1.0552e-05
10:119182183 A G 0.048467 1.1491e-05
10:119190684 A G 0.083661 6.8631e-06
10:119196250 A C 1.287408 4.3174e-06
10:119197921 A G 1.864617 2.6130e-05
10:119197977 C T 0.214627 -1.9852e-05
10:119199967 G T 0.135474 -5.8587e-06
10:119201136 G A 0.859160 -1.4022e-05
10:119204985 C T 0.652395 -2.0228e-05
10:119206710 G A 0.063602 -2.9738e-05
10:119210375 C T 0.044961 9.5566e-06
10:119211641 G A 0.268108 -3.4222e-05
10:119221213 T C 0.064021 1.1037e-05
10:119225035 G A 0.183214 3.8246e-05
10:119237481 G A 0.108703 3.5385e-05
10:119237988 C T 0.827351 1.0707e-05
10:119239673 G A 0.063092 -5.5677e-05
10:119243709 C T 1.352980 -1.1703e-05
10:119245952 T C 0.250182 -2.3314e-05
10:119246127 A C 0.260169 -3.6350e-05
10:119247667 C A 0.569318 -1.0112e-05
10:119250885 T C 0.178202 1.8097e-05
10:119254218 T C 0.103779 -1.6284e-05
10:119258310 A C 0.105058 4.3341e-05
10:119264941 G A 0.698294 3.9865e-05
10:119265444 C T 0.223504 -5.4963e-05
10:119266333 C A 0.206954 -8.0035e-06
10:119268054 G T 0.602818 -1.0925e-05
10:119290267 T C 0.027385 3.9729e-06
10:119300582 T C 0.131768 1.0210e-05
10:119318145 T C 0.092587 -2.0268e-06
10:119319392 T C 1.240087 1.8946e-05
10:119327321 T C 0.047298 9.7204e-06
10:119327775 T C 0.099585 3.6116e-06
10:119327897 C T 1.843399 2.3140e-05
10:119332319 T C 0.257196 -7.0060e-06
10:119335532 T C 0.065812 1.4571e-05
10:119340812 C T 0.044146 1.4626e-05
10:119344764 A G 0.105090 5.1748e-06
10:119346552 C T 0.076790 -5.9749e-06
10:119348009 C A 0.254642 3.2515e-05
10:119348243 G A 1.133124 1.4302e-05
10:119349634 G T 0.183652 3.9279e-05
10:119350112 T C 0.230324 4.7285e-05
10:119350865 G A 0.078835 -5.2733e-06
10:119354421 C A 1.861173 -3.1627e-05
10:119355131 A G 0.232560 3.8072e-05
10:119355731 G T 0.190997 -4.1506e-05
10:119361706 A G 0.545601 -1.3582e-05
10:119364472 A C 0.532238 -4.6494e-05
10:119364850 T G 0.630054 8.6497e-05
10:119372371 A G 0.087712 3.8787e-06
10:119374214 A G 0.033120 3.3709e-05
10:119379087 A G 1.089890 6.7488e-06
10:119379656 G A 1.445671 1.1962e-05
10:119381587 A G 1.454412 3.9513e-06
10:119384418 A G 0.471615 -8.8386e-06
10:119388528 C A 1.070399 4.9322e-05
10:119392654 C A 0.389859 -3.1935e-05
10:119394667 G C 1.207963 2.4732e-05
10:119407615 G A 1.630167 3.3400e-05
10:119413334 G T 0.068036 4.4862e-05
10:119416627 T C 0.087011 -1.1838e-06
10:119418104 A G 0.786873 -8.7731e-07
10:119420722 G A 0.410324 -6.4220e-05
10:119425087 C T 0.410139 1.8802e-06
10:119425873 G A 0.757121 -1.4369e-05
10:119427083 T C 0.052031 5.0307e-05
10:119427687 T C 0.086342 4.7194e-05
10:119428038 G A 0.025999 6.0632e-05
10:119433496 G T 0.243839 1.1775e-05
10:119435167 C A 0.035646 6.4160e-07
10:119437028 T C 0.542212 -2.1811e-05
10:119438439 A G 0.060778 5.4839e-06
10:119447247 C T 1.241278 1.2270e-05
10:119448647 A G 0.040453 -5.8822e-06
10:119448988 G A 0.067633 -3.5116e-05
10:119452773 G A 0.035334 1.6298e-05
10:119454079 T G 0.079234 1.6617e-05
10:119460279 G T 0.079721 6.2949e-05
10:119460799 G A 0.199482 -4.8870e-06
10:119462897 C T 0.292971 -2.8645e-05
10:119468305 C T 1.342263 2.0297e-05
10:119474466 T G 0.030942 -2.0467e-07
10:119482303 A G 0.304384 -2.5287e-05
10:119488684 T C 0.081026 -1.2866e-05
10:119489074 T C 0.093590 1.4692e-05
10:119490038 C T 0.382297 -2.5674e-05
10:119493705 A G 0.053621 -2.5901e-06
10:119493806 G T 1.761880 -3.1230e-05
10:119497151 C T 0.041154 -2.4395e-05
10:119498160 T C 0.115415 -2.7490e-05
10:119498165 A C 0.271848 -3.2938e-05
10:119499090 G A 0.080331 -3.4014e-05
10:119499352 A C 0.106554 -3.9425e-05
10:119501414 C A 0.591480 -1.2128e-05
10:119504805 G A 0.113831 -2.7342e-05
10:119506365 G A 0.072255 1.6990e-06
10:119508643 C A 0.437070 1.6367e-05
10:119509897 T C 1.644021 4.8619e-05
10:119511194 T C 0.075488 -1.0802e-05
10:119513071 G A 0.048301 -1.3746e-05
10:119515446 T G 0.108336 3.3761e-05
10:119519323 G A 0.024977 -2.2334e-05
10:119519697 T G 0.037080 3.4368e-06
10:119521594 G A 0.075397 4.0113e-05
10:119522130 G A 0.076631 5.4836e-05
10:119522856 G A 0.504061 -3.1151e-05
10:119522943 G A 0.732466 -3.1445e-05
10:119522964 T C 1.085138 2.5695e-05
10:119523035 G A 0.099514 -1.9069e-05
10:119523426 G A 0.023880 4.2905e-06
10:119523717 G A 0.904881 -2.6716e-06
10:119523934 C T 0.076647 -5.4667e-06
10:119524677 G A 1.979262 1.1733e-05
10:119529777 G T 0.759212 3.6817e-06
10:119533041 C T 0.161318 6.9623e-06
10:119533757 C T 1.386549 2.1377e-05
10:119537963 A G 0.090903 -3.7854e-05
10:119539404 C A 1.122501 -1.1748e-05
10:119542348 A C 0.061424 1.3612e-05
10:119543377 A G 0.030887 3.0152e-05
10:119544385 C T 1.602399 6.0776e-05
10:119546994 C T 0.106999 -2.1993e-06
10:119549235 A G 0.035542 -3.7374e-06
10:119551217 G A 0.031806 3.2393e-05
10:119552607 A G 0.110085 3.7824e-05
10:119555297 T G 0.043546 -2.4605e-05
10:119555336 T C 1.458191 2.7996e-05
10:119556155 T C 0.054254 -1.6204e-05
10:119558574 C T 0.334583 -1.4263e-05
10:119558876 C A 0.347485 4.7011e-05
10:119560485 A G 0.103470 -6.5798e-07
10:119561277 C T 0.092298 -6.3868e-06
10:119563015 G C 1.059444 9.2938e-07
10:119566308 C A 0.044968 1.8857e-05
10:119569475 G A 1.844911 1.2841e-05
10:119569721 G A 0.057565 9.9677e-06
10:119574950 T G 0.191883 -2.5103e-05
10:119580730 A G 0.198161 -2.2587e-05
10:119582360 A G 0.062735 -2.2468e-05
10:119584348 A G 0.058558 1.3813e-05
10:119589780 A T 0.176060 1.3150e-05
10:119590821 G A 0.102013 8.1688e-06
10:119591330 G A 1.531332 1.8631e-05
10:119600495 C T 1.289502 1.5233e-05
10:119601436 G T 0.197239 3.4046e-05
10:119601631 C T 0.042043 9.2274e-06
10:119604938 G A 0.870638 3.0589e-05
10:119604976 T G 1.276356 -4.1039e-07
10:119605139 A G 0.023617 2.5232e-06
10:119605519 A G 0.071285 4.4755e-05
10:119606610 T C 0.430341 1.1676e-06
10:119606709 C A 1.741045 5.8657e-06
10:119611043 G A 0.335268 -5.3174e-06
10:119611204 A G 0.698291 -2.4298e-05
10:119613022 G A 0.026278 -3.4760e-06
10:119613089 T G 0.535853 2.8848e-05
10:119613610 C T 0.476082 2.9421e-05
10:119613832 C T 0.289638 2.3714e-05
10:119616633 A G 0.087631 -1.3405e-05
10:119616760 G A 0.054290 -1.6623e-05
10:119616838 A G 0.058087 1.1044e-05
10:119619538 A G 0.146702 5.9286e-05
10:119619858 G A 0.695814 5.4156e-06
10:119620747 G C 0.062187 4.4384e-05
10:119622072 A C 0.076494 -6.1547e-06
10:119622461 A G 0.030855 -5.1492e-06
10:119622792 G T 0.874042 1.2701e-05
10:119623656 A G 0.660711 -4.3481e-05
10:119628730 T C 0.179027 6.8204e-07
10:119628759 G T 1.012970 -3.6670e-06
10:119632246 T C 1.101416 -1.6621e-05
10:119633104 C T 0.830529 -9.6683e-07
10:119634859 A G 0.029008 1.2340e-05
10:119635262 G A 0.075608 -5.0611e-06
10:119635854 A G 0.036714 5.7503e-06
10:119639144 T C 0.184665 -2.7243e-06
10:119643355 A G 0.138162 -2.1533e-05
10:119645593 A G 0.078367 -1.2981e-05
10:119645668 G C 0.539038 5.0272e-06
10:119647256 G T 0.150970 -3.7046e-05
10:119648854 A G 0.763733 -1.5412e-05
10:119650498 C T 0.070529 1.0186e-09
10:119651954 G C 0.097725 2.8663e-05
10:119656179 G T 0.136393 -2.8106e-05
10:119658620 C T 0.055283 -5.2768e-06
10:119660814 A C 1.763551 -7.8404e-06
10:119660851 G T 0.106090 -3.3160e-05
10:119663586 C T 0.838335 -1.2701e-05
10:119663968 C T 0.601458 2.4569e-05
10:119669925 G A 0.045708 1.1320e-06
10:119681401 G A 0.142037 1.9086e-05
10:119682780 G A 0.030475 1.3037e-05
10:119687880 C T 0.211959 -4.9315e-07
10:119694949 G C 0.045789 6.6460e-05
10:119695144 T C 0.045461 -4.6600e-05
10:119696638 G T 1.049888 -2.5467e-05
10:119697853 C G 0.020660 -7.4669e-06
10:119699047 A G 0.054793 8.8477e-05
10:119699275 T C 0.038242 -1.5914e-05
10:119699544 G A 0.046643 9.4661e-05
10:119700313 A G 0.023649 -2.9241e-06
10:119700881 C A 0.160496 1.2293e-05
10:119701909 G A 0.207788 -2.4633e-06
10:119706497 A G 0.252145 6.4787e-05
10:119707532 T G 1.099939 -7.3384e-05
10:119710235 A G 0.060463 7.1746e-05
10:119712433 A C 0.109232 -1.2174e-05
10:119712561 T C 0.652453 3.4639e-05
10:119712841 G A 0.234887 5.0387e-05
10:119713750 A G 1.561375 -1.2332e-06
10:119714278 G T 0.116499 1.7386e-05
10:119714603 C T 0.802430 -4.0875e-05
10:119714635 A C 0.490555 2.4292e-05
10:119718981 A G 0.030770 1.2569e-05
10:119720022 G A 0.038272 7.2563e-06
10:119725956 C T 0.247760 -2.1972e-05
10:119726445 A G 1.932068 5.7049e-06
10:119739928 G A 0.030423 -5.9583e-06
10:119743724 T C 0.060862 -6.9238e-06
10:119750548 C T 0.079351 -2.3608e-05
10:119753268 C A 0.043397 5.1732e-06
10:119756612 G T 0.102620 1.5404e-05
10:119764975 A G 0.132965 -5.5142e-05
10:119774577 A G 0.024431 2.1903e-05
10:119780457 C T 0.030264 -1.1555e-05
10:119790482 A G 0.035957 1.4058e-05
10:119792176 A C 1.221933 1.2249e-05
10:119807260 G A 0.418098 1.8099e-05
10:119821091 G A 0.056231 -1.5072e-05
10:119823053 G C 0.190520 2.0633e-05
10:119823437 G A 0.475189 4.7438e-05
10:119837785 A G 0.094256 1.3226e-05
10:119853808 A G 0.068841 1.7321e-06
10:119854863 C T 0.033338 -2.0187e-05
10:119862866 A G 0.052229 -1.5055e-05
10:119870062 C T 0.032328 -2.3440e-05
10:119870612 A C 0.034029 9.2003e-07
10:119874713 T C 0.086865 -1.0192e-05
10:119875911 A G 0.068760 7.2121e-05
10:119886856 C T 0.081376 1.3671e-05
10:119901563 A G 0.031287 -7.3705e-05
10:119902909 A G 0.073979 -4.0316e-06
10:119916625 T G 0.037252 3.1862e-06
10:119918065 A G 0.109874 2.4633e-05
10:119919006 A G 0.031913 -1.6740e-05
10:119936387 G A 0.061125 3.5871e-05
10:119939855 A G 0.083051 3.4303e-05
10:119949748 A C 1.111186 -8.6579e-06
10:119952034 C A 0.084645 -1.3825e-05
10:119963569 C T 0.434947 4.6776e-05
10:119965299 A G 0.111238 5.0220e-05
10:119965650 A G 0.027447 -5.5066e-06
10:119969885 A G 0.268553 -6.0774e-05
10:119974827 A G 0.025808 -1.4153e-05
10:119975539 A G 0.030261 -1.0351e-05
10:119976196 G A 0.029031 -7.9303e-06
10:119978119 T C 0.034036 -1.1777e-05
10:119980233 T C 0.458872 -1.2048e-06
10:119980349 T C 0.104077 3.0720e-05
10:119988882 T C 1.886841 2.8894e-05
10:119993650 A G 0.110076 -2.6392e-05
10:119994465 A G 1.941244 -3.1800e-05
10:119995038 T C 0.036727 4.4288e-06
10:119995180 G A 1.030608 2.8620e-05
10:119996257 G A 0.568824 1.5940e-05
10:119998403 C T 0.703552 -4.6737e-09
10:119999407 A G 0.050125 -2.0618e-06
10:120014511 T C 0.738867 -9.8550e-06
10:120021686 T C 0.340828 -6.5448e-06
10:120029072 C T 0.062524 1.5528e-05
10:120032237 G A 0.039771 1.8610e-05
10:120032429 A G 0.061525 6.8705e-06
10:120034485 A G 0.076877 2.4131e-05
10:120035727 T C 0.038398 1.1994e-05
10:120035897 A C 0.288989 -1.0545e-05
10:120038770 C T 1.107239 -1.7460e-05
10:120039550 A G 0.079815 5.2623e-06
10:120039821 A G 0.034588 -2.0554e-05
10:120050061 A G 0.192714 3.0793e-05
10:120052800 A G 0.024097 2.3494e-07
10:120052831 C T 1.177323 1.3381e-05
10:120063803 T C 0.034724 6.0955e-06
10:120064995 A G 0.067835 -1.5498e-05
10:120070685 A G 0.038723 1.6380e-05
10:120071078 A G 0.081172 -2.6651e-05
10:120075120 T C 0.028268 6.3148e-06
10:120082982 A G 0.336362 -6.9348e-06
10:120096866 G A 0.414800 -1.2176e-05
10:120102823 A G 0.166073 -1.7487e-05
10:120105670 A G 1.969061 1.1280e-05
10:120112380 T C 1.978844 4.0219e-05
10:120118598 C T 0.500766 1.4607e-05
10:120120538 G A 1.085485 -1.9244e-06
10:120121302 G A 0.305611 -6.9101e-06
10:120122016 A C 0.315984 -1.1386e-05
10:120125476 C A 0.046730 9.5607e-07
10:120142097 G A 0.139992 8.0221e-06
10:120145140 T C 1.687167 1.9700e-05
10:120155318 A G 0.054241 -2.3792e-05
10:120155880 A G 0.405508 -1.8433e-05
10:120164509 T C 0.749948 5.0592e-05
10:120167784 A G 0.097099 1.9373e-05
10:120167922 G A 0.031715 -1.6570e-05
10:120175421 A G 0.109738 3.1278e-06
10:120182501 G A 0.082045 -2.3332e-05
10:120187780 C T 0.412687 -5.1615e-06
10:120204872 G A 0.294682 -1.7891e-05
10:120204955 C T 0.030193 2.5381e-05
10:120210112 A G 0.384341 -1.5809e-05
10:120212952 C T 0.111806 -7.7564e-06
10:120215257 T C 0.084278 -2.7335e-06
10:120218834 T C 0.024805 1.1207e-05
10:120220709 A G 1.395692 -1.2132e-05
10:120223304 G A 1.892826 1.1331e-05
10:120225953 T C 0.201887 2.6700e-05
10:120240214 A G 0.173139 1.6270e-05
10:120242769 G A 0.048428 -4.6666e-06
10:120246670 A C 0.799963 -1.0629e-05
10:120251996 T C 1.090315 -9.5947e-06
10:120261461 G A 0.071045 -1.7928e-05
10:120264872 A G 0.348673 2.6681e-05
10:120266484 A G 0.129304 2.5842e-05
10:120277435 C T 0.258910 -4.8491e-05
10:120278394 A G 0.083661 2.6473e-05
10:120278944 A T 0.879353 -6.2632e-05
10:120304785 T C 0.055643 2.4127e-05
10:120322474 T G 0.456610 1.3721e-05
10:120329584 A G 0.069295 -1.5064e-05
10:120337160 G A 0.912590 -5.4957e-05
10:120337343 A G 0.121598 3.3350e-05
10:120338633 A G 0.332597 3.7640e-05
10:120348226 G A 1.088854 -4.9179e-05
10:120351945 A G 0.109060 -8.8479e-06
10:120353453 C A 0.026486 3.7451e-06
10:120353843 A G 0.093535 -2.3196e-05
10:120354818 T C 0.507748 4.7642e-06
10:120356396 T C 0.027327 -3.4850e-05
10:120358148 C T 0.241366 -3.6251e-06
10:120361816 T G 0.147617 1.3708e-05
10:120363944 A G 0.414304 -2.8563e-05
10:120366222 G A 1.971716 3.7937e-05
10:120366905 A C 0.403489 -2.2437e-05
10:120368212 T C 0.743495 -4.4076e-05
10:120368323 T C 0.043066 2.3105e-05
10:120371322 T C 0.842717 -3.3921e-05
10:120383533 C T 0.101302 2.2567e-05
10:120384311 A G 0.027930 1.5702e-05
10:120387898 A G 0.068698 -9.2115e-06
10:120390741 G T 1.431429 -1.7619e-05
10:120425908 A G 0.632446 -4.9036e-05
10:120428648 T C 0.028203 -1.7185e-05
10:120429102 T C 0.074823 1.6397e-06
10:120437997 A C 0.191014 1.6488e-05
10:120441127 G A 0.046065 -1.2653e-05
10:120447429 T C 0.170039 -1.5496e-05
10:120458166 A C 0.062261 -7.0264e-06
10:120485421 C T 0.643277 -3.5462e-05
10:120486024 G A 0.195710 1.8453e-05
10:120490965 C T 0.026606 2.8522e-07
10:120496670 C T 1.577679 -9.0227e-06
10:120512489 A G 0.707590 1.1817e-05
10:120518269 A C 0.111874 1.2111e-05
10:120525262 C T 0.057636 -4.5520e-06
10:120531196 G A 0.042897 3.6281e-05
10:120536311 T C 0.022062 -1.6562e-05
10:120536611 A G 1.388798 -1.3253e-05
10:120538000 G A 0.558052 1.3372e-05
10:120539375 C T 0.069324 -1.0699e-06
10:120544737 C T 0.207431 -2.0523e-07
10:120545205 A G 0.029170 -1.1246e-05
10:120554015 T C 0.239295 -1.5495e-05
10:120564644 T C 1.183730 -7.1350e-06
10:120564785 C G 0.625221 -7.2627e-06
10:120568762 T C 0.041086 -1.7817e-05
10:120569141 G A 0.039846 1.0672e-05
10:120569639 G T 0.278803 -9.9556e-06
10:120573120 A G 0.175674 1.6532e-06
10:120576927 C T 0.540050 5.9009e-06
10:120577757 T G 0.115006 3.0065e-05
10:120577900 C A 0.239925 -8.8486e-06
10:120582545 G C 0.030806 1.0303e-05
10:120583354 C A 0.484118 9.5172e-06
10:120586720 T C 0.084320 -2.5682e-05
10:120587658 C T 0.652194 2.3133e-06
10:120592015 A G 1.235449 -1.2332e-05
10:120592095 G C 0.929335 -1.3130e-05
10:120592854 G A 1.362358 5.1603e-05
10:120593327 A G 0.077699 -2.9013e-05
10:120596421 C T 1.299778 1.4933e-05
10:120600598 G A 0.215880 -3.2180e-05
10:120604209 G A 0.499971 -1.1319e-05
10:120606890 T C 0.138590 -2.7225e-05
10:120616302 A G 0.892664 4.4331e-05
10:120618907 A G 0.035662 7.8765e-06
10:120630031 T G 0.904414 2.9684e-05
10:120650429 G T 0.072340 8.5510e-06
10:120672743 G A 1.204153 -1.6189e-05
10:120673533 A G 0.054582 -5.0236e-06
10:120675361 A G 0.071210 4.7386e-05
10:120676089 A G 0.032608 2.1025e-06
10:120680679 G T 0.030572 3.8024e-05
10:120684466 A G 1.566965 1.5995e-05
10:120685510 C A 0.246063 1.4204e-05
10:120689917 C G 1.238409 3.7615e-05
10:120699411 C G 0.059259 2.1015e-05
10:120706317 C T 0.603065 9.0287e-05
10:120706542 T C 0.139178 -3.1081e-05
10:120711337 C T 1.261695 2.5328e-05
10:120712433 C T 0.690988 5.6252e-06
10:120713867 C T 0.408578 1.2010e-05
10:120721180 T C 0.206250 -6.7418e-05
10:120722445 C T 0.260049 7.8190e-06
10:120722930 C T 0.627649 -2.0600e-05
10:120725707 A C 0.299759 -1.4453e-05
10:120727842 C T 1.594363 1.8189e-05
10:120728381 T C 0.048379 3.4200e-05
10:120728835 T C 0.392901 6.9645e-06
10:120731229 G A 0.209057 1.8099e-05
10:120732540 C A 0.114172 3.4369e-05
10:120735113 C G 1.750084 1.6149e-05
10:120739143 A C 1.112984 -4.5994e-05
10:120741571 T C 0.072938 1.0016e-06
10:120751045 G C 1.017729 -5.5035e-05
10:120753878 T C 0.094973 -2.0645e-05
10:120754721 T A 0.031842 8.8782e-07
10:120757599 A G 0.058720 -2.0977e-05
10:120761993 C G 0.575884 -2.7733e-05
10:120762045 G T 0.589676 -4.0440e-05
10:120767097 G A 0.743719 1.0318e-04
10:120767115 A G 0.054715 -2.6896e-05
10:120785325 G A 0.810294 5.5809e-05
10:120808474 T C 0.854642 1.7395e-05
10:120808619 T A 0.440127 -7.5569e-06
10:120819453 G A 1.563868 2.0889e-05
10:120834905 A G 1.942860 6.9884e-05
10:120863232 T G 1.146328 -1.6933e-05
10:120880910 T C 1.112890 -1.4481e-05
10:120889354 A G 0.066059 4.0996e-06
10:120891396 C T 1.127506 -2.6036e-05
10:120897632 T C 1.970236 6.9373e-06
10:120898598 A G 0.295354 -9.8636e-06
10:120900271 A G 0.313985 -1.9635e-06
10:120904013 C T 1.211232 2.5213e-06
10:120904674 T C 1.241110 -1.3223e-05
10:120909428 T C 0.988584 -5.5800e-05
10:120910422 A G 0.307967 7.6814e-06
10:120914990 C T 0.695305 6.2071e-05
10:120924179 G A 0.029927 -2.3462e-05
10:120927544 G T 1.081250 2.1073e-05
10:120931785 G A 0.241301 1.5174e-05
10:120943809 C A 0.026872 2.4278e-05
10:120952512 C T 1.134890 2.5718e-05
10:120952674 A C 0.202390 -1.2199e-05
10:120958717 T C 0.129642 -3.9870e-05
10:120977763 A G 1.015453 -3.2048e-05
10:120978179 C T 0.080198 -8.2363e-06
10:120979121 T C 0.071304 -1.4544e-07
10:120980810 T C 0.042537 2.0610e-05
10:120982230 C T 0.277473 -4.2865e-05
10:120983149 A G 0.099277 -2.2542e-05
10:120986693 G A 0.121137 -7.5490e-06
10:120986737 C T 1.339429 1.7627e-05
10:120993661 G A 1.682208 -1.4094e-05
10:120998250 G A 0.028888 1.4738e-05
10:121001183 G A 1.816143 -3.8924e-05
10:121013417 G A 0.358430 1.4768e-05
10:121013819 C T 0.148039 -2.6137e-05
10:121025176 G A 0.047370 1.6354e-05
10:121028387 T C 1.008134 5.1166e-05
10:121028723 A G 0.046402 1.5948e-05
10:121037899 T C 0.029329 -3.5883e-06
10:121041698 A C 0.622790 1.6748e-04
10:121046009 T C 0.271614 2.4348e-05
10:121047740 A G 0.464455 -3.7321e-05
10:121048424 T C 0.037811 2.9766e-06
10:121049285 T C 0.154823 -1.2918e-05
10:121050603 A G 0.046113 1.1272e-05
10:121052908 A G 1.310609 6.3316e-06
10:121054915 G A 0.056033 6.7053e-06
10:121055718 A G 0.273867 -2.6884e-06
10:121055905 A C 0.061252 -1.5411e-07
10:121058459 A G 1.042163 6.0617e-06
10:121060140 T C 0.074537 -2.8103e-06
10:121061330 C A 0.026957 -1.1409e-05
10:121065385 G A 1.913677 -1.1247e-05
10:121065940 C G 1.760552 8.5458e-07
10:121066501 A G 0.081503 8.1163e-07
10:121069678 G A 0.084729 -1.9320e-05
10:121074685 A G 0.112763 -6.7455e-06
10:121076937 C T 1.584252 1.7050e-05
10:121080679 A G 0.062070 2.8118e-05
10:121085648 A G 0.023302 -2.7544e-05
10:121086097 T A 0.021750 -8.3789e-06
10:121087899 C T 0.109673 -1.8216e-05
10:121096445 G A 1.141479 2.4170e-05
10:121098011 A T 0.029767 3.9931e-06
10:121098290 T C 0.194224 -3.7029e-05
10:121103299 C G 1.708544 1.6839e-05
10:121105311 G A 0.595314 -1.0242e-05
10:121110148 A G 0.030163 3.9608e-05
10:121115618 T C 0.128996 -3.9100e-05
10:121122081 T G 0.204260 -7.8775e-06
10:121124501 G A 1.074054 2.4690e-05
10:121124603 A G 0.085920 -2.0632e-05
10:121128129 T G 0.043007 -4.3262e-05
10:121128680 G A 0.422928 -1.1617e-05
10:121131313 G A 1.442731 3.0750e-05
10:121137660 C T 0.126227 -4.1116e-06
10:121139192 T C 0.266839 -3.1416e-05
10:121140064 A C 0.034162 -1.8457e-05
10:121144412 A G 0.449579 -1.2300e-05
10:121149403 T C 0.970242 3.1673e-05
10:121156438 T C 0.059087 -1.6985e-07
10:121160831 A G 0.062255 -2.3305e-05
10:121160991 C G 0.077501 3.4733e-05
10:121166534 A C 0.026213 4.2836e-05
10:121168255 G T 1.214984 3.3196e-05
10:121169702 A G 0.076861 4.4354e-06
10:121175674 T C 0.286684 -1.4179e-05
10:121178862 T C 0.469525 5.3746e-04
10:121182694 T C 0.028112 2.3196e-05
10:121184828 C T 1.001357 8.3722e-05
10:121191404 T G 0.039537 2.8696e-05
10:121196335 A G 0.224183 -5.9420e-05
10:121199310 C T 0.981061 1.7560e-04
10:121204157 A G 0.053767 -6.5810e-05
10:121204660 A G 0.411558 -3.2546e-05
10:121209650 C T 0.262107 -1.7432e-05
10:121212421 A G 0.037084 -5.7308e-06
10:121215348 A C 0.162648 -9.1204e-06
10:121218641 T C 0.040573 -2.8449e-05
10:121219038 T G 0.284454 -1.0789e-05
10:121222386 G C 0.048454 -1.8732e-05
10:121223762 G A 0.046039 7.8373e-06
10:121225352 A G 1.274165 1.4463e-05
10:121225384 T C 0.428494 -1.2717e-05
10:121232201 T C 0.058775 -2.2805e-05
10:121240479 T C 0.202439 1.2888e-06
10:121243070 T C 0.050800 -1.5735e-05
10:121243263 A G 0.082876 -4.5697e-06
10:121248309 T C 0.414119 9.9990e-06
10:121248917 G A 0.122497 2.1792e-05
10:121249802 A C 0.112552 -5.1617e-05
10:121256790 T C 0.064050 -3.0839e-05
10:121258283 T C 0.052907 5.3996e-05
10:121258837 A G 0.042556 -2.3717e-05
10:121259878 C T 1.897623 -2.3119e-05
10:121260017 T C 0.111543 -7.7698e-06
10:121267016 A G 1.779767 1.4305e-05
10:121274471 A G 0.056964 -1.6129e-05
10:121278728 A C 0.453844 8.5500e-06
10:121279863 T C 0.121108 3.4427e-06
10:121280443 C A 0.563683 1.2775e-05
10:121281537 A G 0.069886 1.7420e-05
10:121281953 A G 1.889596 -6.7236e-06
10:121282375 A G 0.034993 -3.2745e-05
10:121288501 A G 0.531287 -6.0066e-05
10:121294557 A G 0.096508 3.9859e-05
10:121296029 A G 0.181344 -1.3841e-05
10:121298478 C T 1.807906 -1.0698e-05
10:121307041 G A 1.652619 -2.3779e-05
10:121311308 T C 0.467717 -4.5186e-05
10:121314587 G A 0.111994 2.3537e-05
10:121323719 C T 0.081626 4.1221e-05
10:121325571 A G 0.138639 2.1190e-05
10:121328162 G A 0.164563 -2.6398e-05
10:121357196 G A 0.454795 -7.7766e-05
10:121357475 T C 0.045487 -1.0907e-05
10:121366953 T G 0.437719 -1.2189e-04
10:121370544 G A 1.015804 8.1297e-06
10:121373725 A G 0.108738 2.0543e-05
10:121374629 C T 0.028450 -2.2015e-05
10:121377046 C T 0.497520 -4.7322e-05
10:121387001 A C 0.028135 -2.0201e-05
10:121387106 A G 0.059340 -5.0194e-06
10:121394938 G A 0.107722 2.2441e-05
10:121396376 C T 0.461761 6.7041e-05
10:121402377 T G 0.370806 -1.8968e-06
10:121402527 G A 0.070159 -6.4251e-06
10:121403792 A G 0.029391 1.8488e-06
10:121407005 C T 0.555805 -2.6837e-05
10:121408409 A G 0.065520 -5.0347e-05
10:121422124 T C 0.231005 -9.6243e-07
10:121427518 A G 1.464854 -3.8869e-06
10:121429394 A G 0.063384 3.8720e-05
10:121429633 C T 0.432678 -2.5844e-05
10:121436286 T C 0.178352 6.0560e-06
10:121437329 G A 0.490659 -1.2516e-05
10:121446251 T G 0.845862 -3.2419e-05
10:121450267 G A 1.249653 -1.8472e-05
10:121455929 T C 0.128668 -2.7297e-06
10:121462638 T G 1.062589 -1.9808e-05
10:121470867 T C 0.960375 -7.0038e-06
10:121475180 T C 0.130184 -1.4463e-06
10:121484685 T C 0.030154 -2.3349e-05
10:121485394 A G 0.061103 5.2828e-05
10:121487640 T G 1.960813 8.9139e-06
10:121502663 C T 0.145144 -2.6873e-05
10:121504759 G T 0.051089 -1.0434e-06
10:121513063 C T 0.571226 -3.5832e-06
10:121527088 T A 0.914346 1.3585e-05
10:121527130 G A 0.118372 -2.5317e-05
10:121530759 G A 0.115613 1.8286e-05
10:121537462 A G 0.088478 4.6231e-05
10:121538372 A C 0.107151 5.1799e-05
10:121550806 C T 0.157643 7.0265e-06
10:121550826 G T 0.027512 2.5751e-05
10:121579746 A G 0.342912 2.7058e-05
10:121586882 G A 0.699709 -1.1828e-05
10:121587043 C G 0.023639 5.7807e-06
10:121592722 G A 0.024688 -3.4501e-05
10:121605530 A G 0.238562 -2.3669e-06
10:121606986 G A 0.027421 3.5895e-05
10:121611754 T C 0.053053 1.8588e-05
10:121615484 T C 0.183639 -1.0143e-05
10:121627160 C T 0.119476 -3.5449e-07
10:121656772 T A 0.042530 -4.8110e-05
10:121662335 T G 0.037025 -1.1169e-06
10:121667020 C T 0.508481 2.2505e-05
10:121670964 C T 0.573174 -1.0725e-05
10:121679013 G A 1.316750 1.0172e-05
10:121690249 A G 0.061103 3.9710e-05
10:121715015 C G 0.213848 8.5474e-06
10:121715178 A G 0.582009 -4.0771e-05
10:121716992 G A 1.801170 -8.2533e-06
10:121720445 A G 0.117466 5.3084e-05
10:121720618 C A 0.054637 -1.7439e-05
10:121723001 G A 1.795399 -1.0774e-05
10:121726486 C A 0.536220 -4.7165e-05
10:121727513 C T 0.105558 -2.2361e-05
10:121732871 G A 1.723436 -2.3699e-05
10:121748543 G A 1.626707 -5.6657e-06
10:121749994 G A 0.187881 1.8293e-05
10:121751837 A C 0.778579 9.6170e-06
10:121762870 G A 1.456720 9.1754e-08
10:121764852 A G 0.163138 -4.6616e-06
10:121766705 T C 0.035191 8.1147e-06
10:121768159 T C 0.080454 -1.2377e-05
10:121774205 T C 1.612744 -1.0073e-05
10:121776047 T C 0.029323 -1.0534e-05
10:121790379 C T 0.037489 -2.8781e-05
10:121790576 A C 0.745358 2.3905e-05
10:121798207 T C 0.207950 2.4582e-06
10:121803027 T C 0.041861 8.6621e-06
10:121814553 T C 1.042423 -1.3438e-05
10:121817494 G A 0.046178 3.2390e-05
10:121821452 A G 0.060801 -6.1267e-05
10:121821538 T C 0.583473 1.9236e-05
10:121825612 C T 1.648243 1.6164e-05
10:121842595 A G 0.086018 1.0371e-05
10:121845435 A G 0.095226 3.9338e-06
10:121850563 C G 0.398802 3.7491e-05
10:121852227 G T 1.626999 4.9150e-06
10:121855186 G A 0.058668 2.7291e-06
10:121858730 A G 0.202017 -8.3939e-06
10:121858915 T C 0.087809 -6.1705e-05
10:121859599 T C 0.061028 6.1301e-07
10:121868361 A G 0.154751 -2.4653e-05
10:121868586 T C 1.595482 -2.6435e-05
10:121871353 A G 1.038937 -3.8288e-05
10:121874555 C A 0.978714 -2.1378e-05
10:121875612 T C 0.191883 -2.6344e-05
10:121875679 C A 0.452118 -3.4484e-05
10:121875895 G A 0.357369 1.3703e-05
10:121876227 C T 0.755294 1.9617e-06
10:121877412 T C 1.685879 2.2683e-05
10:121880720 T C 0.067838 1.7123e-05
10:121891939 T C 0.518449 3.5149e-05
10:121892605 C T 0.050849 -7.0752e-06
10:121899129 C T 1.971469 4.4664e-05
10:121902150 A G 1.794383 3.6794e-05
10:121931396 G A 0.039700 -5.8699e-06
10:121931999 A G 0.032283 -1.4947e-05
10:121932750 G T 1.678910 -4.7034e-05
10:121932975 C T 0.262036 2.2080e-05
10:121941724 T C 0.240074 -1.9390e-05
10:121949058 T C 0.332801 -2.3330e-05
10:121956306 C T 1.975449 2.1509e-05
10:121962211 C T 0.380002 3.6409e-06
10:121962608 G T 1.973904 1.9847e-05
10:121966798 T C 1.961498 -7.0238e-06
10:121966812 A C 0.047340 3.3650e-05
10:121968479 C T 1.440825 -2.5140e-05
10:121968567 C G 1.070603 -1.2906e-05
10:121969819 T C 0.030258 -1.5831e-06
10:121983037 A G 0.036733 4.5127e-06
10:121983896 C A 0.568997 -2.0374e-06
10:121985370 A G 0.073885 3.1757e-06
10:121987515 A G 1.746108 -6.3284e-07
10:121999995 G T 0.068844 -3.7729e-05
10:122006879 C T 1.963186 2.8868e-06
10:122014300 C T 0.034269 -1.6977e-05
10:122015574 G A 1.322155 5.0390e-05
10:122019308 A T 0.033523 -8.0041e-05
10:122020617 G A 0.578283 7.6917e-06
10:122021938 G A 0.144232 -8.6730e-06
10:122023363 A G 0.164794 2.9699e-05
10:122025100 G A 0.036795 1.2826e-05
10:122033311 C A 0.111832 -2.0277e-05
10:122033526 T C 0.357761 -1.3567e-05
10:122035486 A G 1.126610 1.5395e-07
10:122037978 A C 0.084210 2.2534e-05
10:122041934 C T 0.436836 7.3036e-05
10:122042768 C T 0.038285 2.1838e-05
10:122051905 A G 0.061531 5.8221e-05
10:122051957 T C 0.033458 5.0444e-05
10:122056775 A G 0.076650 1.9631e-06
10:122056971 C T 0.169409 9.1813e-06
10:122062871 A G 0.368070 -6.9685e-06
10:122070550 C G 0.402807 -1.4090e-05
10:122077578 A G 0.361228 -2.7805e-05
10:122079463 A G 1.527155 2.4805e-05
10:122088155 C T 0.827260 2.7890e-05
10:122088912 A G 0.463887 6.9338e-05
10:122093894 A G 0.073395 -4.6197e-06
10:122095118 T G 0.061573 2.2305e-05
10:122101961 C T 0.474332 -3.6117e-05
10:122119309 C A 0.483884 -8.2741e-06
10:122120621 A G 0.045753 -5.2932e-07
10:122124448 T C 1.832522 3.2208e-05
10:122126808 T G 0.024146 -4.1626e-06
10:122129592 A G 0.104275 -8.8323e-06
10:122130913 T G 0.083483 1.2438e-05
10:122138626 G C 0.215409 -3.0075e-07
10:122139860 T C 1.110835 5.9583e-05
10:122143326 C T 0.074839 1.1215e-05
10:122154223 G A 0.110725 -3.0620e-05
10:122155151 C T 0.443607 1.8707e-05
10:122167303 G C 0.046753 1.3389e-05
10:122168630 C T 0.064894 -3.1073e-05
10:122169953 G A 1.863179 2.9562e-05
10:122170588 T C 0.068081 1.9432e-05
10:122172340 T C 0.101598 -1.2969e-05
10:122174621 T C 0.110569 -2.8874e-05
10:122174688 C T 0.037145 -1.2591e-05
10:122180150 C T 0.135228 2.0397e-05
10:122184542 A G 0.158893 1.4587e-05
10:122186547 A G 0.056036 1.9593e-06
10:122190172 C T 0.075443 -2.8080e-05
10:122190393 T G 0.365892 1.9078e-05
10:122190692 T C 0.054903 -2.0921e-05
10:122192901 A G 0.045666 2.2290e-05
10:122194617 T C 0.123397 1.4368e-05
10:122196149 C T 0.241908 -1.8038e-05
10:122197524 A G 1.525590 4.9604e-05
10:122202566 C T 0.211297 -2.3658e-05
10:122214931 G A 0.042696 -2.6972e-05
10:122215546 T C 0.038294 -1.2808e-05
10:122216862 T C 0.396173 -2.7381e-05
10:122218993 A G 0.298119 -1.3720e-05
10:122221495 T C 0.281361 -3.9582e-05
10:122222345 A G 0.694078 -7.0457e-06
10:122225999 A G 1.738679 1.7826e-05
10:122226568 G A 1.648925 3.6942e-05
10:122230134 A G 0.141099 5.7220e-06
10:122235328 A G 0.048181 1.8709e-05
10:122236123 A G 0.093827 -1.8431e-05
10:122239793 G C 1.632157 2.4775e-05
10:122246736 A G 0.078864 -2.2804e-05
10:122247239 T G 0.869583 1.0653e-05
10:122247789 G A 0.145712 -2.8173e-06
10:122257278 T G 1.932532 3.6396e-07
10:122262942 C T 0.130472 7.8724e-06
10:122264200 A G 1.155715 2.0634e-05
10:122285398 C A 0.995644 2.0759e-05
10:122299926 T C 0.138990 1.9546e-05
10:122300973 A C 1.873380 -1.0471e-06
10:122302362 A G 0.386503 1.9455e-05
10:122304263 A C 0.560376 -1.8366e-05
10:122312157 A G 0.037022 -4.9598e-06
10:122315454 G T 0.135559 1.2911e-05
10:122317327 C T 0.034971 1.1768e-05
10:122322110 C G 0.047535 -1.0732e-05
10:122325103 C T 0.027849 1.1600e-05
10:122330242 A G 0.756771 9.0592e-06
10:122330541 T C 0.113312 2.5397e-05
10:122330948 T C 0.046902 -1.3003e-05
10:122336937 G A 0.075414 -2.8998e-05
10:122346308 A G 0.087751 -1.0133e-05
10:122352680 C T 0.024672 2.9838e-05
10:122353716 T C 1.278203 2.6551e-05
10:122359040 G A 0.673353 -1.1533e-05
10:122360844 T C 0.123429 6.4889e-05
10:122363619 A G 0.107609 -1.4825e-05
10:122365049 C T 0.912531 -2.3225e-05
10:122365160 T C 0.371319 -3.3986e-05
10:122365264 G T 0.479100 3.1335e-06
10:122366428 A G 0.030404 -3.7897e-05
10:122367704 T A 0.738091 2.7912e-05
10:122368676 A G 0.270150 -1.2714e-05
10:122370860 T C 0.066315 -1.4283e-05
10:122372858 G A 0.155319 -2.7860e-05
10:122374644 A G 1.676872 1.7553e-05
10:122374787 G T 0.923252 4.1378e-07
10:122385201 T C 0.065063 8.8677e-06
10:122386632 C T 0.336388 -1.2519e-05
10:122390712 A G 0.033182 1.0536e-05
10:122391501 A G 0.067507 1.3024e-05
10:122392124 A G 0.078513 1.0231e-05
10:122397020 G A 1.440024 -1.4826e-05
10:122398351 C G 0.070217 1.3333e-05
10:122398936 A C 0.196093 -2.0238e-05
10:122403706 G A 0.881602 8.5836e-06
10:122405421 T C 0.481418 -2.7927e-05
10:122405646 A G 0.238916 -7.7656e-06
10:122406856 T C 0.115357 -1.0343e-05
10:122407323 G A 0.729801 -5.3275e-05
10:122410487 T C 1.069123 -2.9310e-05
10:122412930 G A 0.257959 2.0222e-05
10:122414468 T C 1.929251 5.0830e-05
10:122414548 T C 0.742918 3.3269e-05
10:122417977 T C 0.060389 1.8292e-05
10:122420557 G A 0.093791 -3.5374e-05
10:122440218 T C 0.426563 1.3982e-06
10:122443197 G T 0.506768 1.7628e-05
10:122448252 T C 0.050359 1.4173e-05
10:122449733 G A 0.379242 3.5113e-05
10:122455625 A G 0.425349 3.1302e-05
10:122459793 A G 0.030251 -4.5753e-06
10:122460186 T C 1.046182 4.2546e-06
10:122461233 T G 0.025223 9.5355e-06
10:122461483 T C 0.100945 1.7635e-05
10:122468686 A C 0.060230 9.9730e-06
10:122472449 A G 0.055289 -1.2186e-04
10:122475581 A C 0.023386 -1.7080e-05
10:122475983 C T 0.022588 3.2476e-05
10:122480687 T C 1.601838 2.7867e-06
10:122481088 T C 0.139217 -2.1732e-05
10:122482978 C A 0.022763 3.1252e-05
10:122483227 T C 0.589692 3.1667e-05
10:122488907 T C 0.118223 -3.8612e-05
10:122489133 A G 0.456052 -5.1216e-05
10:122490623 G C 1.042235 1.0212e-05
10:122491505 T C 1.896757 3.3206e-05
10:122499165 G A 0.185648 7.2550e-05
10:122499645 C T 0.259643 7.8854e-05
10:122500375 C T 0.413827 -8.0021e-05
10:122501130 T C 0.033812 -4.6380e-05
10:122502692 A G 0.029852 1.4329e-05
10:122503390 G A 0.212777 1.1711e-05
10:122504327 A C 0.024870 -4.1846e-05
10:122505432 C T 0.885234 -3.4807e-06
10:122509311 G A 0.490717 4.7322e-05
10:122510352 C T 0.963504 9.0330e-07
10:122511116 G C 0.332561 -2.7895e-05
10:122518064 C T 0.143527 -2.2083e-05
10:122528874 G A 0.186320 -2.1973e-05
10:122534134 A G 0.390177 -9.7816e-06
10:122538892 G T 0.067023 -8.7967e-06
10:122541384 C T 0.361439 1.2006e-05
10:122542200 T C 0.456000 6.3072e-06
10:122542649 C G 0.057117 -7.7068e-06
10:122547583 A G 0.114938 1.1174e-04
10:122567623 C T 1.766755 4.3468e-05
10:122568427 A G 0.031845 -1.6771e-05
10:122578383 C T 0.027070 4.2456e-06
10:122580681 T C 1.175343 -1.2982e-05
10:122583140 A G 0.070944 4.0872e-05
10:122597675 C A 0.425908 -3.8420e-05
10:122599784 T C 0.296386 1.7162e-05
10:122602829 T C 1.750678 3.8960e-05
10:122619930 A G 0.057204 -1.9592e-05
10:122625562 T G 0.075741 -1.1025e-05
10:122649482 G A 0.423480 -5.5667e-05
10:122654969 A G 0.687346 1.0818e-04
10:122667939 T C 0.027674 -1.0369e-05
10:122688076 A C 0.041972 -1.7572e-06
10:122692315 A C 0.060233 3.2130e-06
10:122693921 C T 0.450644 -2.9761e-05
10:122699444 A C 0.915729 -6.1569e-06
10:122700410 T C 0.148698 1.4705e-06
10:122706165 T C 0.166066 6.1745e-05
10:122714701 G T 0.539914 7.1539e-05
10:122715812 C T 1.540764 2.6281e-05
10:122716928 A C 1.006566 5.8115e-05
10:122722204 C T 0.062177 -2.4586e-05
10:122722506 T C 0.218425 -5.6721e-06
10:122731039 A C 0.043260 1.4970e-05
10:122731074 G T 0.155556 1.8284e-05
10:122732356 C T 0.586517 -9.1418e-05
10:122733152 C T 0.152635 -2.6548e-06
10:122734127 A G 0.029836 9.3233e-06
10:122735956 T C 0.916670 7.4983e-05
10:122736541 T C 0.045597 1.9301e-05
10:122744547 T G 0.034909 -2.0969e-05
10:122745445 T C 0.111949 -1.9474e-05
10:122747777 T C 0.032987 -1.1619e-05
10:122749930 G A 1.094632 -1.3051e-05
10:122754609 C T 0.912135 -5.3216e-05
10:122756727 A G 0.421344 -2.3614e-05
10:122760174 T G 0.159253 1.3989e-05
10:122769159 T C 0.081707 -4.5970e-06
10:122771305 T C 0.403979 2.0117e-05
10:122785714 C T 0.025954 -4.3442e-06
10:122787807 T C 0.087663 1.4645e-05
10:122797851 A G 0.120281 -4.2738e-05
10:122798413 G A 1.185256 -1.3555e-05
10:122799926 A G 0.228763 -1.8700e-05
10:122802506 A G 0.857216 -4.6372e-06
10:122803238 C T 1.588874 -5.6579e-06
10:122803552 G A 0.046104 1.1175e-05
10:122805269 C G 1.000652 1.3171e-05
10:122805328 T G 0.071872 9.4675e-06
10:122816108 T C 0.164966 2.2277e-05
10:122821238 A G 1.334190 -2.8751e-06
10:122824142 C A 0.049064 4.8161e-05
10:122825459 T C 1.704195 -2.1086e-05
10:122834163 T C 0.175800 -6.4901e-06
10:122834860 T C 0.025343 2.3857e-06
10:122835158 G T 0.109621 3.9394e-05
10:122841716 T C 0.020734 -9.0438e-06
10:122848375 T C 0.038908 -2.6378e-05
10:122852429 C T 0.137432 -4.9251e-05
10:122855207 C T 0.064660 2.4739e-05
10:122857963 T C 0.239471 -8.3406e-06
10:122862370 G T 0.415686 -3.3421e-05
10:122868596 T C 0.329117 1.0279e-05
10:122870416 G A 0.182724 -1.2884e-05
10:122871128 G A 0.137652 -1.7930e-05
10:122875589 A G 0.239578 -1.1823e-05
10:122885554 C T 0.095310 2.2972e-05
10:122886240 C T 0.074450 -1.0353e-05
10:122889180 A G 0.047675 2.3559e-05
10:122890258 C T 0.072807 1.8875e-05
10:122892234 A G 0.136393 -1.5353e-05
10:122896069 A C 0.035172 3.7277e-06
10:122896192 C T 0.025814 -8.5254e-06
10:122900623 A C 0.025162 -1.8483e-06
10:122901438 G T 0.069915 2.6600e-05
10:122912153 A G 0.060415 2.0785e-06
10:122912390 A G 0.737711 -3.4907e-05
10:122915345 A G 0.369823 1.1742e-04
10:122919206 T C 0.042835 -1.0160e-05
10:122929721 T C 0.041936 -2.2174e-06
10:122934110 T C 0.740237 -1.0313e-05
10:122941531 A G 1.457175 4.9541e-05
10:122947891 G C 0.205432 -8.2242e-06
10:122948833 A G 1.445918 3.6028e-05
10:122960855 A G 0.022935 6.3777e-06
10:122967170 A G 1.357580 -6.1607e-05
10:122969810 T C 0.039485 -1.6274e-05
10:122972398 A C 0.042056 8.1692e-06
10:122974848 C T 0.061466 -1.7648e-05
10:122976885 T G 0.052102 1.6480e-06
10:122977096 G T 0.332937 -1.6650e-05
10:122982746 C T 0.029511 -1.9428e-05
10:122983096 G A 0.023217 2.4934e-05
10:122985118 T C 1.095482 3.7617e-05
10:122996267 A G 0.249390 -2.4470e-05
10:123000561 G A 0.063492 4.4093e-06
10:123003579 A G 0.034094 -2.6823e-05
10:123003635 T C 0.501535 -2.7193e-05
10:123021033 C A 0.248393 -5.8743e-06
10:123021731 A G 0.751039 1.3057e-04
10:123023243 T C 1.924405 1.0166e-06
10:123025225 G A 1.518417 -2.6334e-04
10:123026878 G A 0.215305 -3.4120e-05
10:123032519 A G 0.504979 1.7713e-03
10:123033457 T C 0.064384 -1.1611e-05
10:123033549 A G 0.501779 3.7490e-04
10:123046157 G T 0.066656 -3.7602e-05
10:123059899 G A 0.903206 -3.8751e-05
10:123059975 T C 0.261159 -2.2653e-05
10:123077701 T G 0.021916 -2.7746e-05
10:123081100 A G 0.253833 3.6263e-05
10:123081449 T G 0.521708 2.2627e-05
10:123082304 A G 0.030569 3.8630e-06
10:123088593 A G 0.024188 -6.5808e-06
10:123092807 G A 1.339273 4.5878e-06
10:123094224 A T 0.032367 -6.0785e-06
10:123095012 T C 0.621459 -1.5022e-05
10:123096468 G C 1.138331 1.0285e-05
10:123096559 A G 0.721829 -1.3479e-06
10:123096747 C T 0.501827 2.5551e-05
10:123106654 G A 0.042507 -2.5334e-06
10:123109599 G A 0.562612 -1.3011e-05
10:123115449 A G 0.024428 1.7306e-05
10:123115687 T C 1.389960 -4.1962e-06
10:123118218 C T 0.371962 2.5316e-05
10:123120036 T C 0.170980 -1.6313e-06
10:123121510 A G 0.052096 -5.9169e-06
10:123127866 C G 0.136279 -2.2604e-05
10:123130495 G A 0.789612 -5.6901e-06
10:123134482 G C 0.365746 -3.3146e-05
10:123135200 T C 1.226189 -2.1223e-05
10:123135724 C T 0.676355 6.5663e-05
10:123137203 T C 0.109190 1.5663e-05
10:123138271 A T 1.974614 -1.2185e-05
10:123143256 A G 0.126282 9.6473e-06
10:123148756 G A 0.979892 4.7998e-05
10:123151322 G A 1.872689 -4.1136e-05
10:123151334 T C 0.063842 -2.5665e-05
10:123151488 T C 0.838874 -1.0917e-04
10:123165704 G A 0.031556 1.5809e-05
10:123168091 T C 0.129408 -4.4095e-05
10:123170513 G T 0.038590 -2.5962e-05
10:123172371 G C 0.136841 -4.1162e-05
10:123174757 A C 0.036749 -1.5997e-05
10:123180308 C T 1.602617 2.4332e-06
10:123182672 C T 0.478483 -3.6149e-05
10:123185814 G A 0.041349 -4.1196e-05
10:123186930 A G 0.103470 -6.7049e-05
10:123188167 T C 0.204370 6.2803e-05
10:123190112 G T 0.071343 -2.9265e-05
10:123193998 C T 0.539709 1.8781e-06
10:123200272 T C 0.217201 -1.6348e-05
10:123200322 G C 0.049333 1.5171e-05
10:123200339 G A 1.824521 -6.9627e-05
10:123203873 T C 0.058490 -1.1077e-05
10:123204624 A G 0.026418 -9.3589e-05
10:123207193 T C 0.029151 -2.0080e-05
10:123210297 A G 0.062050 -1.6313e-06
10:123210766 A G 0.067195 -1.1689e-06
10:123212302 G A 0.994213 5.7285e-05
10:123214818 T C 0.040472 -7.7138e-06
10:123215850 T C 0.456389 5.3769e-05
10:123218471 A G 0.025869 -1.9835e-05
10:123221589 C G 1.309538 1.7423e-05
10:123229626 G T 1.001162 4.6584e-05
10:123229725 C T 0.227766 2.4386e-05
10:123235584 A G 0.449187 -2.0682e-05
10:123236920 A G 0.913349 4.3137e-05
10:123241122 G C 0.130148 -2.8713e-05
10:123241323 A G 0.284136 1.6564e-06
10:123242026 C T 1.625636 4.4425e-06
10:123242721 G A 0.073531 4.8852e-07
10:123246612 A G 1.181283 5.9004e-05
10:123249057 C T 0.286999 1.8712e-07
10:123253088 T C 0.115970 -5.3705e-05
10:123261694 T C 1.963588 3.3644e-05
10:123263616 T C 0.226069 -5.6652e-06
10:123264492 A C 0.045237 -4.4071e-05
10:123268889 G T 0.528700 9.3658e-05
10:123270216 T C 0.031608 -2.1403e-06
10:123271539 A G 0.126331 -1.1723e-05
10:123285525 T C 0.093528 -8.4139e-06
10:123285620 T G 0.078153 -6.4499e-06
10:123291264 C G 0.125753 -6.1809e-06
10:123291583 A G 0.043708 1.9015e-05
10:123296158 A G 0.229061 -2.7551e-05
10:123296319 T G 1.513269 -2.3643e-05
10:123309744 T C 1.156864 3.7089e-06
10:123317926 T C 0.042105 1.7882e-05
10:123325538 C T 0.349381 -3.1746e-05
10:123325794 C T 0.157195 -1.3077e-05
10:123328529 T C 0.125026 -2.4343e-06
10:123332577 T C 0.805036 3.6200e-05
10:123337335 G A 1.189793 3.8683e-05
10:123337814 G A 0.242457 -1.4126e-05
10:123338472 T C 0.090951 2.6056e-05
10:123340327 C G 0.040388 -1.3057e-05
10:123340824 A G 0.105509 1.9856e-05
10:123346116 A G 1.211920 4.3879e-05
10:123346190 G A 0.785454 -4.1162e-05
10:123349430 A G 0.047412 3.1566e-05
10:123352317 G A 1.230846 5.1062e-05
10:123357210 T C 0.063024 -3.3762e-06
10:123359727 A G 0.046311 -7.3669e-06
10:123365724 T C 0.182188 1.3348e-05
10:123368101 T C 0.057334 6.8514e-06
10:123371924 A G 0.044523 1.9197e-05
10:123387029 G A 0.373604 -2.0865e-05
10:123390785 G T 0.193149 2.3348e-05
10:123393509 C G 0.378012 -2.7705e-05
10:123397796 C G 1.634014 1.9314e-05
10:123410940 C A 1.335661 -2.6214e-06
10:123418236 T G 0.081217 -1.1221e-05
10:123420363 A G 0.029793 9.8415e-06
10:123421277 A G 0.100481 -1.3301e-05
10:123422858 T C 0.309928 2.3623e-05
10:123425616 C T 0.117359 1.8466e-05
10:123427642 G A 0.651600 2.7050e-05
10:123435982 G A 0.064050 8.1157e-06
10:123440279 C T 1.841354 2.6732e-05
10:123442482 A G 0.030894 -3.6071e-05
10:123446062 C G 0.384741 2.7267e-05
10:123454174 C T 0.044283 -7.6849e-06
10:123460078 T C 1.132391 -1.3815e-05
10:123460906 T C 0.772062 1.7470e-05
10:123462545 T C 0.318857 -1.0545e-05
10:123462700 T C 0.175911 2.2182e-05
10:123465218 A G 0.092951 -2.0253e-05
10:123467204 G A 1.061174 -2.9078e-05
10:123468719 C T 0.072564 4.0283e-05
10:123477850 C T 0.266034 1.2333e-05
10:123488067 C T 0.133475 -1.2742e-05
10:123490096 A G 0.489922 -1.2759e-05
10:123490869 C A 0.576670 -1.3833e-05
10:123491668 C G 0.422535 -1.1664e-07
10:123493577 G A 0.230619 1.8010e-05
10:123498222 A G 1.976851 6.0157e-06
10:123498426 C T 0.237601 -1.5097e-05
10:123499185 A C 0.217464 2.7854e-05
10:123504920 T C 1.043556 -2.6958e-05
10:123510236 T C 0.177060 -1.1389e-05
10:123510993 G A 0.150447 1.6049e-05
10:123513569 G C 0.074229 -8.3561e-06
10:123514202 G A 0.034454 -1.0487e-05
10:123514232 G A 1.758631 1.6989e-05
10:123517343 A G 0.656014 1.2156e-05
10:123524954 G A 1.654923 6.7063e-06
10:123525352 C T 1.782251 3.3193e-05
10:123547144 C T 0.057860 -1.5062e-05
10:123547499 A G 1.961826 2.5881e-05
10:123552235 G T 0.121368 -2.7668e-05
10:123556509 G A 1.964582 3.8634e-05
10:123557194 A G 1.293361 1.1089e-05
10:123562608 A G 0.047324 -9.7997e-07
10:123566720 T C 1.574252 2.7792e-05
10:123569487 G A 1.032848 -1.0033e-06
10:123573605 A G 0.042900 -1.3193e-05
10:123590074 T C 0.044507 -2.3377e-06
10:123614760 G A 1.833392 1.7732e-05
10:123620313 C A 0.695866 2.6174e-05
10:123625190 C T 0.360280 -2.7360e-06
10:123625438 C T 0.030641 -1.1105e-05
10:123633725 A G 0.140275 -4.7476e-06
10:123640628 C T 0.032341 2.6007e-07
10:123654025 G A 1.834911 1.3332e-05
10:123654652 C T 0.141645 8.6565e-07
10:123670505 A G 0.030056 1.7998e-05
10:123678307 A G 0.114766 -8.4786e-06
10:123701252 T C 0.345171 -2.5316e-05
10:123702987 A G 0.153790 -1.3306e-05
10:123706916 T A 0.497627 -3.1784e-05
10:123709617 C A 0.602743 -1.3215e-06
10:123711397 A C 0.045114 4.0408e-06
10:123715349 A G 0.173132 -2.1943e-05
10:123726493 A G 0.069052 -8.4249e-06
10:123729233 C T 0.031514 -1.2924e-05
10:123731302 A G 0.046815 9.3855e-06
10:123731328 C G 0.029582 -3.2010e-05
10:123745931 A G 0.122913 -5.2911e-06
10:123746447 C T 0.319328 -2.2877e-05
10:123753662 A G 0.057970 -2.0497e-05
10:123753731 G A 0.026820 5.0971e-05
10:123758989 T C 0.147484 1.3513e-05
10:123770622 A C 0.049882 -1.6616e-05
10:123771234 T G 0.063988 -1.3252e-05
10:123772695 G A 0.833856 1.8599e-05
10:123774019 T C 0.063073 -7.3139e-06
10:123774668 A G 0.347245 -4.3378e-05
10:123776115 C A 0.481015 2.6725e-07
10:123776608 G C 0.038862 3.5238e-05
10:123777413 A G 0.046746 4.8343e-07
10:123779171 C T 0.101400 2.4669e-05
10:123780283 G A 0.202439 7.6165e-05
10:123782114 G A 0.308084 1.4789e-05
10:123790689 C G 0.068633 2.7829e-05
10:123793061 C T 0.865892 1.1234e-04
10:123793801 G A 0.125925 -2.7732e-05
10:123795016 T C 0.088011 4.5577e-06
10:123796646 C G 0.727698 -4.1692e-05
10:123800272 G A 0.102484 -1.5571e-05
10:123802646 G A 1.616067 2.1632e-05
10:123803475 A G 0.059194 -9.2157e-06
10:123803643 A G 0.109141 1.1921e-05
10:123803685 T C 0.465656 -2.5494e-05
10:123810115 T C 0.161016 -4.4401e-05
10:123817598 T C 0.033753 -2.2893e-05
10:123818827 C A 1.319944 -8.5504e-05
10:123819588 A G 0.090494 1.5352e-05
10:123821498 A T 1.609900 3.6947e-06
10:123833105 G C 1.330535 -1.7820e-06
10:123833183 T C 0.175538 -1.3673e-06
10:123834855 C T 0.565861 -5.4138e-05
10:123835093 A G 0.360540 -3.1858e-05
10:123837789 C T 0.260796 -1.0126e-05
10:123838026 G T 1.652788 1.3943e-05
10:123838687 T G 1.022059 4.6654e-05
10:123842523 A G 0.454915 -2.8863e-05
10:123844172 T G 0.113085 1.4338e-05
10:123844503 T C 0.381651 -7.8679e-06
10:123846288 A G 0.454386 -2.5635e-05
10:123846490 T C 0.082077 -4.8183e-06
10:123847554 T C 0.061456 -2.5992e-05
10:123852167 G A 0.113146 -3.4540e-05
10:123853004 C T 1.225968 5.1789e-05
10:123856471 T C 0.121890 2.8221e-06
10:123859839 G A 0.135017 4.9346e-06
10:123862547 G A 0.445249 -5.3208e-06
10:123863752 G A 0.599186 2.2029e-05
10:123865007 G A 0.179247 9.1437e-06
10:123870932 G T 0.789339 -3.1799e-05
10:123873749 A G 1.720726 -2.2977e-06
10:123878617 T C 0.080422 -3.5431e-05
10:123881303 A G 1.618161 -1.0937e-05
10:123886923 C T 1.557578 -1.0224e-05
10:123887894 A G 0.218681 1.2616e-06
10:123890894 T C 0.052050 1.1910e-05
10:123891647 A C 0.235825 -1.0529e-06
10:123893275 G A 0.145497 -1.3976e-05
10:123894350 C T 1.659532 1.2559e-05
10:123894412 C T 1.852984 -1.1459e-05
10:123895174 T C 0.106801 -9.0870e-06
10:123897130 T C 1.668027 -1.2836e-05
10:123898981 A G 0.210164 3.2339e-05
10:123899507 T C 1.222440 -6.0791e-05
10:123899876 A G 0.110702 4.0432e-05
10:123900111 G C 0.247738 3.0348e-05
10:123900296 T C 0.140612 -8.0795e-06
10:123900764 A G 0.086459 -1.9802e-05
10:123901171 T C 0.067013 -3.7192e-05
10:123901964 C T 0.272786 -9.2944e-05
10:123903133 A G 0.468499 -1.2066e-07
10:123903442 A G 1.577182 -4.2827e-06
10:123904707 A G 0.053238 -2.1589e-05
10:123904884 G A 0.206720 9.3160e-06
10:123906610 C T 0.057191 1.9795e-05
10:123908098 A G 1.084554 7.7616e-05
10:123910423 T C 0.025658 1.2038e-05
10:123912848 G A 0.098199 -1.3042e-05
10:123913330 C T 0.146997 1.8270e-05
10:123918365 T C 0.133897 2.6055e-06
10:123919660 C A 0.058642 -2.9147e-05
10:123921288 A G 0.137617 2.6051e-05
10:123921894 G T 0.179247 -6.3805e-06
10:123924229 T G 0.666693 -4.9347e-06
10:123927799 C G 0.029680 -2.7678e-05
10:123928034 C T 0.067435 2.8382e-05
10:123929133 C T 0.226146 1.4341e-05
10:123934108 G C 0.206892 -3.9282e-05
10:123934772 A G 0.205000 6.8497e-06
10:123935806 C T 0.486494 -1.4198e-07
10:123936896 A G 0.054101 -1.0171e-05
10:123937461 C A 0.620394 -1.0007e-05
10:123939127 T C 0.807581 -2.0421e-06
10:123946421 G A 0.027771 2.1146e-05
10:123950227 A G 1.113221 -2.5825e-05
10:123959217 T C 0.309493 1.0886e-05
10:123964980 C A 0.977912 -4.0220e-06
10:123967911 T G 0.152125 -2.2640e-05
10:123971687 G A 0.028787 8.2633e-06
10:123972758 T C 0.056033 6.9122e-06
10:123981375 C T 1.022218 -2.5381e-05
10:123981899 T C 0.636081 -9.7640e-06
10:123984809 T C 0.635091 -1.2396e-05
10:123990194 G A 0.148484 -1.8405e-05
10:123990216 T G 0.029615 -2.8356e-05
10:123990244 A G 0.731710 -2.7573e-07
10:123996970 A G 0.091383 -3.4080e-05
10:124001284 C T 0.093636 4.7652e-07
10:124002896 G A 0.729405 -1.5672e-05
10:124006043 T C 0.172357 -3.2441e-05
10:124009124 C G 0.131245 7.0148e-06
10:124011958 T C 0.244933 -5.8044e-05
10:124013604 A C 0.475377 2.3773e-05
10:124014643 A G 0.753697 -2.3478e-05
10:124015629 T C 0.084852 -4.0157e-05
10:124015709 T C 0.755670 -2.0045e-05
10:124017270 G T 1.071698 -7.8321e-06
10:124017404 T C 1.019115 7.7251e-06
10:124021162 T G 0.642287 6.8878e-06
10:124023795 G T 0.367522 1.1660e-05
10:124028529 A G 0.055163 -7.8329e-06
10:124029758 A G 1.056364 -3.2709e-06
10:124034333 C T 0.743632 4.3360e-06
10:124034528 T G 0.733398 7.6118e-06
10:124035292 T G 0.037054 -2.2759e-05
10:124037200 T C 0.066971 8.7883e-06
10:124039455 A G 0.361010 5.7717e-06
10:124041103 C T 0.132550 -9.7309e-05
10:124041678 G A 0.515885 8.2232e-05
10:124042764 G A 0.562511 1.3530e-04
10:124045488 T C 0.274805 8.8213e-05
10:124046501 C T 0.065257 6.2919e-06
10:124055584 C T 0.055335 -6.5598e-06
10:124061501 T C 0.568542 1.3112e-05
10:124066189 A G 0.901986 8.8719e-06
10:124068142 A G 0.051557 2.1906e-05
10:124070001 A G 0.136429 7.3859e-06
10:124087746 T C 0.024629 1.6813e-05
10:124088513 T C 0.040469 1.1251e-06
10:124089075 A G 0.260919 -6.3491e-06
10:124091921 T C 1.045730 -1.4853e-05
10:124096061 C A 0.616535 3.6694e-06
10:124096160 G A 0.056477 -3.6567e-06
10:124099305 G A 0.540320 -2.3125e-05
10:124104793 G A 0.629119 -6.0118e-05
10:124108798 T C 1.578740 -8.1053e-05
10:124111537 C T 0.276953 5.2384e-06
10:124116818 C G 0.495586 -2.9795e-05
10:124128690 C T 0.355155 -1.4423e-05
10:124129117 G A 1.668916 -5.1509e-05
10:124129667 A G 0.142566 -7.2359e-05
10:124139161 A G 0.025963 -8.7795e-06
10:124143632 T C 0.135864 8.4272e-06
10:124162495 G A 0.047717 1.7266e-05
10:124165615 A G 0.939994 -2.5810e-05
10:124166810 T C 0.088037 -3.4887e-05
10:124174203 C T 0.050453 -2.4276e-05
10:124180030 G A 0.037570 2.0864e-05
10:124189197 G A 1.178410 7.3546e-06
10:124201665 G T 0.240068 7.7867e-06
10:124208399 C T 0.332574 8.1645e-05
10:124214251 A G 0.248523 4.1103e-05
10:124214355 T C 0.306176 6.9354e-05
10:124214448 T G 0.427443 -1.2880e-06
10:124217414 C T 0.216156 -5.1081e-05
10:124217632 G T 1.195392 2.9005e-05
10:124220544 A G 0.423795 7.2732e-06
10:124232420 A G 0.248202 3.2025e-05
10:124234604 C A 0.516998 1.2562e-05
10:124235355 C G 1.529008 1.2767e-06
10:124237178 A G 0.185243 4.3350e-05
10:124237612 G A 0.858774 1.0477e-06
10:124240662 A G 0.400460 1.2843e-05
10:124243020 T G 0.074239 -1.4258e-05
10:124243587 G A 0.069587 3.5927e-05
10:124257452 A C 0.044098 -4.1747e-06
10:124261558 C T 0.046065 -2.9859e-05
10:124267087 A G 0.669542 -4.1205e-06
10:124267751 G A 0.138133 1.2345e-06
10:124268948 A G 0.028378 1.8834e-05
10:124274603 C T 0.166998 1.8175e-05
10:124275030 G A 0.031952 9.4519e-06
10:124275372 A G 0.103107 -4.6473e-05
10:124283264 C T 0.920945 -4.6844e-05
10:124288724 A G 0.602315 5.6033e-05
10:124289827 T C 0.137285 5.9431e-06
10:124290171 T C 0.041407 -2.7578e-05
10:124291502 T G 0.767495 8.6456e-05
10:124293292 C T 1.967217 -3.7014e-05
10:124299336 G A 0.052417 -6.0224e-06
10:124299523 T C 0.027125 -6.8880e-06
10:124299697 A G 0.047584 -3.5538e-05
10:124304215 G A 1.846057 1.8535e-05
10:124304771 G T 1.966676 -6.5415e-06
10:124307554 A G 1.147860 -1.5006e-04
10:124309488 A G 0.027560 -1.8207e-05
10:124315760 T C 0.989308 3.0390e-06
10:124318159 A G 0.040161 1.1160e-05
10:124318791 T C 0.041504 1.9219e-06
10:124320116 G A 0.066101 -2.2258e-05
10:124325400 T C 0.078627 2.7901e-06
10:124330368 T G 0.108300 -2.7089e-07
10:124332035 C T 1.377681 -1.7381e-05
10:124338946 T G 1.046574 -4.3868e-05
10:124339817 C T 0.141275 -1.7360e-05
10:124378238 C G 0.192922 -4.4461e-05
10:124378602 T C 0.060301 -4.6161e-05
10:124382062 A G 0.242327 -3.8989e-05
10:124383447 C T 0.193893 -1.7626e-05
10:124390721 C T 0.095112 -6.6236e-07
10:124394721 C T 0.149100 1.1240e-05
10:124395814 T C 0.026983 -1.0933e-05
10:124398679 G A 0.082029 -1.9856e-05
10:124400229 G T 0.822148 1.1122e-05
10:124400981 T C 0.072908 1.4989e-05
10:124404306 T C 0.252447 -5.6540e-06
10:124406036 G A 0.033744 8.4002e-06
10:124406977 G A 0.559256 -5.6385e-06
10:124407231 G A 0.115561 4.2819e-05
10:124408632 T C 0.118583 -2.2706e-05
10:124409334 T C 0.112630 -1.0091e-05
10:124418878 G A 0.800284 -4.4601e-06
10:124419652 A C 0.054348 5.9375e-06
10:124434531 C T 0.180929 -1.8841e-05
10:124436375 A G 0.114526 -2.3406e-06
10:124443454 A G 0.061447 7.0318e-06
10:124445267 T C 0.269439 1.7776e-05
10:124451804 C T 0.740594 2.7060e-05
10:124452866 A G 0.470888 1.5231e-05
10:124457452 T C 1.487614 -1.2491e-06
10:124459139 C T 0.837053 -8.2223e-07
10:124459248 T G 0.064089 6.2617e-05
10:124459923 T G 0.021922 -6.1748e-06
10:124462603 G C 0.094492 -2.1314e-05
10:124467147 T C 0.219720 -1.6965e-05
10:124467722 T C 0.039901 -5.9542e-06
10:124468010 G T 0.097625 7.8769e-06
10:124472451 A C 0.037006 8.3009e-06
10:124476677 T C 0.244502 -3.7864e-06
10:124479220 G C 0.091354 8.8833e-06
10:124481469 A G 0.071778 5.1979e-05
10:124492780 G A 0.120527 -2.9802e-06
10:124494822 C T 0.193364 -4.0583e-06
10:124501079 C T 0.021179 -2.9824e-06
10:124502269 G A 0.128609 5.6419e-06
10:124505217 G A 0.164219 -1.4499e-05
10:124507748 C T 0.165037 5.1917e-05
10:124512345 G A 1.076218 -4.8500e-06
10:124513498 A G 0.582509 1.9311e-05
10:124514269 C T 0.784542 1.1883e-05
10:124521864 G T 0.168030 4.8038e-05
10:124523514 G A 0.265362 -2.0935e-05
10:124524418 T C 1.283088 -2.7480e-06
10:124525523 G A 0.491918 -2.8164e-05
10:124530097 T G 0.487997 1.8589e-05
10:124537961 C T 0.274480 1.2194e-05
10:124544811 T C 0.054984 2.9836e-07
10:124546315 T G 0.586235 1.4903e-05
10:124547293 A G 1.173928 -4.7384e-06
10:124550098 A G 0.359044 -3.2033e-05
10:124554089 T C 1.303803 -1.2925e-05
10:124557592 G T 0.158893 -1.2185e-05
10:124585833 C T 0.457606 1.8735e-05
10:124590770 C T 0.588686 1.3836e-05
10:124594153 G A 1.092847 8.6689e-06
10:124595429 T C 0.040375 -2.2297e-05
10:124605666 T C 0.248358 1.6281e-05
10:124607825 C T 0.422564 1.3752e-05
10:124610027 A G 1.111689 7.4334e-06
10:124622350 G A 0.117025 2.9509e-06
10:124632667 C T 0.068243 -2.2164e-06
10:124644448 T C 0.061499 1.6998e-05
10:124648964 G A 0.037856 -1.4206e-05
10:124653996 C T 1.074028 -1.6271e-06
10:124670298 G C 0.194613 1.1135e-05
10:124671379 A G 0.067860 2.4040e-05
10:124675074 T G 0.099916 -3.9730e-05
10:124686656 C T 1.152291 -1.2581e-05
10:124690291 A G 0.145381 1.6013e-05
10:124701450 A C 0.043186 5.8765e-05
10:124709249 G A 0.922581 4.9684e-06
10:124714018 A G 0.170954 2.8141e-06
10:124717846 A G 0.039768 1.2439e-05
10:124740079 A G 0.036032 8.9506e-06
10:124742895 C G 1.385731 -2.6138e-05
10:124763209 T C 0.026418 2.0889e-05
10:124767745 G A 1.677245 -2.8584e-05
10:124768423 A G 0.073119 -1.0363e-06
10:124769171 T C 0.055156 -2.0690e-06
10:124770855 G C 0.794328 -2.1533e-05
10:124778100 G A 1.383926 -5.6827e-06
10:124783824 A G 0.036327 -2.3724e-05
10:124799286 G A 0.040462 -1.5065e-05
10:124806770 G A 0.173622 -5.1171e-05
10:124809491 C T 0.226938 -3.5886e-05
10:124818495 A G 0.034250 8.8505e-06
10:124818861 T C 0.061908 8.4431e-06
10:124826419 T C 1.191280 3.7980e-05
10:124831654 T C 0.041300 7.5647e-06
10:124833730 G T 1.963536 -1.4045e-06
10:124839468 T C 0.056192 9.4995e-06
10:124848473 A G 0.410980 2.1026e-06
10:124852915 G A 1.721119 2.1781e-05
10:124854302 C T 1.963981 -1.3846e-05
10:124856209 G A 1.963754 -1.5830e-05
10:124860963 G A 0.318763 1.2388e-05
10:124861748 C T 0.215357 -8.0394e-05
10:124864355 T C 0.360481 -2.9079e-06
10:124871716 A C 0.456295 -1.6587e-05
10:124877289 C T 1.031806 5.6202e-06
10:124879148 C T 0.557071 -6.2828e-05
10:124879183 T C 0.245845 -5.4951e-06
10:124889206 A G 0.051203 -1.7970e-06
10:124891137 T C 0.109300 1.7071e-05
10:124892160 C G 0.632011 4.7520e-05
10:124897519 C T 1.829789 -2.9108e-05
10:124898528 G C 0.674028 7.4120e-05
10:124901408 G A 0.185028 -4.9774e-05
10:124902187 C A 1.339978 2.9607e-05
10:124902744 C T 0.723839 4.5576e-05
10:124907101 T C 0.065790 6.1426e-07
10:124929150 T C 0.052203 1.6775e-06
10:124931515 C T 0.246485 1.8332e-05
10:124932086 A C 0.967418 -5.6330e-06
10:124933150 T G 0.205993 -2.3126e-06
10:124935531 G C 0.074316 8.4673e-06
10:124949760 A G 0.037379 2.0149e-05
10:124950846 A G 0.029297 -3.0987e-06
10:124951341 T C 0.032257 1.4844e-05
10:124956000 A G 0.379284 5.7936e-05
10:124960031 A G 0.129090 -3.6441e-05
10:124962758 A G 0.259066 -1.3423e-05
10:124964383 C T 0.074216 -5.5889e-05
10:124969913 A G 0.704523 -4.6665e-06
10:124973974 C T 0.083622 2.5719e-05
10:124980695 G C 0.415063 7.5854e-06
10:124987747 A G 0.057704 2.2654e-05
10:124990380 A G 0.856762 -2.0716e-05
10:125001575 T C 0.070834 -7.6038e-06
10:125003630 C T 1.651898 -4.4990e-05
10:125005268 T C 0.204360 -7.7523e-07
10:125007445 T C 0.073275 -1.7595e-05
10:125022170 G T 0.491558 -1.2721e-05
10:125031155 C T 1.137720 5.7643e-06
10:125033347 T A 0.086913 4.6473e-06
10:125033389 G A 0.023961 -1.3501e-05
10:125054319 T C 0.075414 5.2425e-05
10:125059989 A G 0.083973 -3.1446e-05
10:125061080 T C 0.231369 -2.5647e-07
10:125061307 G A 1.964874 1.0118e-05
10:125077919 C T 0.407874 2.0383e-05
10:125083220 T C 0.302767 1.8249e-05
10:125087580 C T 0.098952 2.7179e-06
10:125109478 C T 0.215075 3.5702e-06
10:125112096 G A 0.107382 1.3872e-05
10:125117465 A C 0.051391 1.7625e-05
10:125120811 T G 0.195243 -8.9017e-06
10:125127109 A G 0.034607 1.8057e-05
10:125132539 A G 0.020614 2.4525e-06
10:125133086 A G 0.057824 -3.1743e-05
10:125134743 A C 0.830587 2.3078e-05
10:125138242 T C 0.077299 -1.4917e-05
10:125140383 G T 0.193578 -2.8598e-05
10:125153605 C T 1.896952 7.0520e-06
10:125165896 A G 0.036863 2.1940e-05
10:125167761 A C 0.273503 1.2159e-05
10:125174770 G A 0.228707 -7.3421e-05
10:125182167 T G 0.128230 -2.5310e-05
10:125183195 T C 0.076647 2.8482e-05
10:125185403 C A 1.918329 3.3311e-05
10:125185442 T C 0.569704 1.1782e-05
10:125192223 T C 0.025324 1.0852e-05
10:125194403 G T 0.080055 -1.2496e-05
10:125194779 G C 0.280222 -1.3128e-06
10:125198916 G A 0.224838 -3.6435e-05
10:125204321 T C 0.143738 -1.1522e-06
10:125206647 A G 0.060152 -1.5549e-05
10:125207138 C T 0.026570 1.4520e-05
10:125210154 C T 1.266252 3.9635e-05
10:125210522 G A 1.747254 3.3825e-05
10:125212534 C T 1.843941 2.7498e-05
10:125212822 C T 0.134380 3.9898e-06
10:125215304 C G 0.082178 8.2544e-06
10:125215981 A G 0.111111 -2.2657e-05
10:125217174 A G 0.075573 4.0899e-05
10:125221082 A C 0.238412 1.8464e-05
10:125224533 C A 0.193500 -5.4931e-06
10:125226178 A C 0.687988 -8.7127e-06
10:125228663 A C 0.193068 6.7043e-06
10:125230352 A G 1.237211 -1.1467e-05
10:125238532 A C 0.187570 3.1466e-05
10:125239687 A G 0.102886 -2.5235e-05
10:125242283 T C 0.883556 3.9894e-05
10:125242420 G A 0.122971 5.8653e-05
10:125243884 A G 0.105778 7.5185e-06
10:125250259 C T 0.196074 -2.4461e-05
10:125250651 A G 0.088939 -3.0889e-05
10:125251408 A G 0.199949 1.8549e-05
10:125252093 A G 0.373896 9.2196e-06
10:125256095 T G 0.491782 5.2316e-06
10:125257980 C T 0.073823 2.5688e-05
10:125259268 T G 0.082434 -2.1987e-05
10:125259400 C T 1.924827 3.2419e-05
10:125264527 G A 0.757663 -8.5903e-06
10:125267450 G A 0.175450 5.7542e-05
10:125269591 C G 0.218915 -2.0098e-05
10:125269855 T C 0.452001 8.6653e-06
10:125270662 C A 0.067357 -6.4081e-06
10:125274226 A G 0.497468 -3.4400e-05
10:125274575 G A 1.811807 2.0425e-05
10:125275101 T C 0.457937 5.8658e-06
10:125275363 C T 0.766515 1.7716e-05
10:125275786 A C 0.228565 -2.0455e-04
10:125275978 G A 1.702546 1.6144e-06
10:125276076 C G 0.234943 2.2135e-05
10:125277956 G A 0.236741 6.6649e-05
10:125278806 C A 1.132832 -1.9158e-05
10:125279211 T C 0.270777 1.0256e-05
10:125279782 A G 0.116954 1.9102e-05
10:125281191 T G 0.435703 -1.7001e-05
10:125281326 C T 1.486815 -5.0365e-05
10:125285001 C T 0.071246 2.0347e-05
10:125285925 T C 0.067864 4.1936e-06
10:125287792 A G 0.397688 2.6452e-05
10:125290017 A G 0.269128 -9.7794e-06
10:125290738 T C 0.516995 1.9111e-05
10:125300266 C T 0.455000 1.1161e-05
10:125301502 A G 0.171350 -4.8513e-05
10:125309861 T C 0.041157 2.5202e-06
10:125310696 A G 0.158098 1.4247e-05
10:125312906 A G 0.477805 2.1079e-05
10:125314940 A C 0.036074 -1.4095e-05
10:125320939 A G 0.248961 -4.7404e-05
10:125322297 G A 0.385789 -4.3238e-05
10:125327801 C A 1.714104 -1.6795e-05
10:125333494 T C 0.433779 -1.9626e-05
10:125334199 A G 0.039115 1.9117e-06
10:125334540 A G 0.085781 -2.5673e-05
10:125340640 T C 1.945168 -2.3127e-05
10:125348285 T C 0.033529 1.0777e-05
10:125356265 C T 0.049450 1.1920e-05
10:125365582 C A 0.350598 1.0087e-05
10:125365597 C T 0.648649 1.6696e-05
10:125368117 G A 1.264684 -8.3893e-06
10:125373115 A G 0.195684 3.6733e-05
10:125374553 C T 0.604048 -3.1161e-05
10:125376495 G T 0.051609 4.8779e-06
10:125377804 A G 0.989870 -3.8273e-05
10:125381332 C G 0.043926 -3.4997e-05
10:125385066 T C 0.969294 -2.6690e-06
10:125393795 T C 0.338796 9.5242e-06
10:125405776 G A 0.072976 1.3516e-04
10:125411062 T C 0.128265 6.5527e-06
10:125415905 G A 1.625312 3.4493e-05
10:125416261 G C 1.152606 8.4663e-06
10:125416625 C T 0.390849 -2.6781e-05
10:125419383 C G 0.065705 2.3606e-05
10:125424306 C T 0.251915 4.0648e-05
10:125438536 C T 0.039813 7.5828e-06
10:125439038 A G 0.718035 2.7282e-05
10:125442828 T C 0.027554 2.5552e-05
10:125445215 T C 0.061427 -2.6176e-05
10:125451156 C T 0.095827 -1.9413e-06
10:125451208 A G 0.707269 -2.1165e-05
10:125451452 C T 0.408624 -1.4328e-05
10:125453358 A G 0.107200 6.8348e-07
10:125455780 C T 0.373218 1.5206e-05
10:125455781 A G 0.028300 3.5883e-05
10:125464711 C T 0.172415 9.0799e-05
10:125472769 T C 0.090698 -4.7860e-06
10:125474629 T C 0.020744 -2.4148e-06
10:125474692 A C 1.441419 -9.4082e-06
10:125478237 T C 0.108378 4.6547e-05
10:125480831 C T 0.444380 -1.8344e-05
10:125481766 C T 0.027281 2.4691e-05
10:125484798 T C 0.059162 -6.9231e-05
10:125487768 G A 0.474549 -1.9191e-06
10:125490424 T C 0.081535 -1.5854e-06
10:125493113 G A 0.096255 2.3545e-06
10:125495231 C T 0.479662 1.0753e-06
10:125496009 C T 0.849027 -8.6501e-06
10:125509947 G C 1.606547 -4.4183e-05
10:125515848 T C 1.894813 -1.4360e-05
10:125519051 A G 0.050008 -2.1308e-05
10:125519977 C T 1.619018 -5.7741e-06
10:125524969 C T 0.114286 -1.3782e-05
10:125525978 C T 0.094989 3.7609e-05
10:125528297 G T 0.748987 2.1242e-05
10:125534912 T C 1.671873 -2.6188e-06
10:125536999 G C 0.083869 2.4142e-05
10:125537597 C A 0.759974 -3.7118e-06
10:125540177 T C 0.572151 -1.9583e-05
10:125543163 C T 0.198378 5.6306e-05
10:125545837 T G 0.264707 2.0652e-05
10:125546418 G A 0.469950 -1.1433e-05
10:125548345 T C 0.044166 8.9164e-05
10:125551169 G A 0.065660 -5.7185e-06
10:125551436 G A 1.479110 3.3740e-05
10:125551931 A G 1.198589 1.5324e-05
10:125552342 T C 0.321752 5.7741e-06
10:125555791 T C 0.148516 3.0321e-05
10:125556349 C T 1.115386 3.0701e-05
10:125560212 G A 1.534260 -1.1758e-05
10:125561147 G A 0.041212 2.2886e-05
10:125564251 A G 0.026609 -2.0874e-05
10:125564900 G A 0.247871 -2.8823e-05
10:125566066 C T 0.822505 -2.0529e-05
10:125568388 C T 0.418371 -3.6365e-06
10:125572765 T C 0.045964 -3.1912e-06
10:125589698 A G 0.068776 -1.3121e-05
10:125593259 G T 0.105496 -6.5734e-05
10:125597072 A G 0.458697 -1.3185e-05
10:125598243 A C 0.194957 -4.1218e-05
10:125600348 A G 0.037486 7.9375e-06
10:125615638 T C 0.151736 -4.5962e-05
10:125616800 A G 0.307493 1.2326e-05
10:125616969 A G 0.054497 2.9213e-05
10:125617894 T C 0.034996 7.3066e-06
10:125618033 A G 0.020728 1.7690e-05
10:125620234 A G 0.342039 -9.5089e-06
10:125621175 C T 1.329805 1.0635e-05
10:125623975 T C 0.040109 -1.8963e-05
10:125625215 C T 1.335842 -1.4434e-05
10:125629295 C A 0.495186 -9.0716e-06
10:125630973 A G 0.059889 -4.8275e-06
10:125631050 T C 0.539648 1.5655e-05
10:125635648 T C 0.261347 7.1535e-06
10:125635730 T C 1.345729 -3.0794e-06
10:125643667 G A 0.037885 3.8677e-05
10:125649185 A G 0.779748 1.3983e-05
10:125649549 T C 0.521750 3.7179e-05
10:125650709 C G 0.777174 5.2882e-06
10:125654287 C T 0.059236 1.3241e-05
10:125656195 A G 0.178666 4.3940e-06
10:125657207 G T 0.636292 -1.1993e-05
10:125661607 C T 0.123919 2.4371e-05
10:125661978 T C 0.050437 7.7423e-06
10:125664801 A G 0.360030 3.4862e-06
10:125666239 T C 1.338446 2.2433e-06
10:125667887 G A 0.884309 2.9880e-06
10:125669087 A G 0.063498 -4.6190e-06
10:125670941 A C 0.147442 -1.5129e-05
10:125677075 A G 0.810661 9.4314e-06
10:125677593 T C 0.038784 3.6840e-06
10:125678432 G A 1.265372 2.2859e-05
10:125678581 G C 1.320107 -1.1864e-05
10:125678755 A G 0.958862 1.7209e-05
10:125678982 C A 0.168079 -7.2454e-06
10:125681274 G T 0.450118 8.8224e-06
10:125683133 A G 1.473706 3.5889e-05
10:125684673 A G 1.447018 3.5567e-05
10:125686769 A G 0.050314 -4.6036e-06
10:125687980 T C 0.129830 1.2656e-05
10:125695197 A C 1.032942 8.9222e-06
10:125696801 A G 0.105376 2.8034e-06
10:125697849 C T 1.512097 -2.1160e-05
10:125699409 G A 0.647568 -3.4740e-05
10:125703740 C T 0.472595 2.8359e-05
10:125703816 T C 0.209752 5.2411e-06
10:125706486 G T 0.189829 1.2462e-06
10:125707214 G T 0.319581 1.9380e-05
10:125707465 A C 0.024678 1.0723e-05
10:125709080 A G 0.199359 -1.8306e-05
10:125712874 T C 1.297146 2.2733e-05
10:125722486 G T 0.470492 1.8036e-05
10:125723642 C A 0.167712 -2.3003e-05
10:125728988 T C 1.203997 5.7706e-05
10:125730223 A G 0.133838 3.5393e-06
10:125734394 T C 1.273221 2.8865e-05
10:125745178 C A 0.058110 -3.1237e-05
10:125750492 C A 0.393563 4.8241e-06
10:125756643 G A 0.248598 -2.7899e-05
10:125756780 G A 1.280001 -1.2155e-05
10:125757384 C T 0.057367 -1.3228e-05
10:125757776 T C 0.332191 1.7342e-05
10:125757924 G C 0.030611 -6.0909e-05
10:125761974 C T 0.190770 -7.8480e-06
10:125764026 T C 0.546263 -2.5143e-05
10:125765451 C G 0.047558 -2.1655e-05
10:125765458 A G 0.039239 -4.7434e-06
10:125768032 T C 0.213923 1.9664e-05
10:125771377 C T 1.197969 -2.1193e-05
10:125773318 T C 0.525769 1.2666e-05
10:125774073 C T 1.813803 1.9155e-05
10:125775439 A G 0.049395 1.5197e-05
10:125779338 A C 0.065261 2.8215e-07
10:125780647 G A 0.059447 -4.9457e-05
10:125780759 C G 0.552063 -1.6645e-06
10:125784766 C T 0.045532 -1.5878e-05
10:125784851 T C 0.578695 -1.5648e-05
10:125788817 A G 0.220560 1.1671e-05
10:125789597 A G 1.669098 2.2109e-05
10:125789950 C T 0.563527 -3.0095e-06
10:125790399 C T 0.092649 -2.9559e-05
10:125796933 C T 0.523613 2.9645e-05
10:125798111 C T 0.340318 -7.4091e-06
10:125801809 A C 0.523789 -3.0014e-05
10:125802150 T C 0.074998 2.0819e-05
10:125802888 C T 1.868930 -2.8175e-05
10:125804055 G A 0.057954 -1.0909e-05
10:125805631 A G 0.070639 -3.5017e-05
10:125823442 A G 0.036152 5.4145e-05
10:125823590 G A 0.663486 -5.5988e-05
10:125824450 T C 1.317734 -5.3764e-05
10:125825377 A T 0.624838 8.9752e-06
10:125826412 C A 0.056893 -9.5433e-06
10:125830596 T C 1.333759 -4.6776e-05
10:125836840 G A 0.624698 1.6767e-06
10:125842193 G A 0.034188 3.2891e-05
10:125849315 T C 0.696064 -5.6482e-05
10:125854966 A G 0.268134 -2.8887e-06
10:125856010 T C 0.059739 2.6079e-05
10:125859733 G A 1.440855 -8.3601e-05
10:125860494 T G 0.071700 -1.7343e-05
10:125867071 C G 1.450186 -4.1118e-05
10:125921423 G A 0.734819 -1.4130e-05
10:125921909 T C 1.186538 2.7523e-05
10:125922922 G A 0.397870 3.8921e-05
10:125928360 C T 0.832538 2.1673e-05
10:125928581 T G 1.843194 -2.8807e-05
10:125932422 T C 0.042290 3.0942e-05
10:125932457 G A 0.227123 -1.2969e-05
10:125934670 C A 0.141388 1.3376e-06
10:125935908 T C 0.060674 8.3439e-06
10:125937250 C T 0.081795 1.7534e-05
10:125937628 A G 0.042533 2.1357e-05
10:125937755 T C 0.122484 2.2413e-05
10:125937820 C T 0.155569 4.1120e-06
10:125940466 A G 0.407786 1.7882e-06
10:125945432 A G 0.106291 -4.1250e-05
10:125949069 C T 0.836362 -2.1126e-05
10:125956839 C T 0.615571 -5.1029e-05
10:125956902 G T 0.082720 -1.0968e-05
10:125964019 T C 0.066500 5.2732e-06
10:125964411 A G 0.789881 -1.4392e-05
10:125965713 T G 0.025834 -4.3916e-06
10:125967560 A G 1.393712 -5.6306e-05
10:125967796 T C 0.146033 1.1869e-05
10:125975658 T C 0.654300 -3.6521e-05
10:125978379 C T 0.186073 1.0128e-05
10:125987168 T C 0.070146 -4.0360e-05
10:125990064 T C 0.147672 -3.2767e-05
10:125990522 A G 1.258501 -6.3896e-05
10:125997442 A G 0.082139 8.4448e-06
10:125998922 G A 0.086641 -2.4618e-06
10:126001806 A G 0.048337 -3.2607e-05
10:126012384 C A 0.923262 6.4800e-05
10:126017922 C A 1.282027 3.2864e-05
10:126018940 G T 0.054124 1.4950e-05
10:126019087 C T 0.093892 -1.9429e-05
10:126026714 T G 0.045477 -1.3612e-05
10:126028248 A G 0.081211 2.1811e-06
10:126031910 G A 0.149091 -2.5499e-05
10:126033511 G T 0.070331 1.2643e-05
10:126037108 T C 0.084934 -1.6680e-05
10:126038055 A G 0.099355 3.4714e-05
10:126046232 A C 0.199079 -2.0640e-06
10:126046479 G A 0.271254 -6.9247e-06
10:126047795 A G 1.083002 -1.7058e-05
10:126054274 C T 1.257264 1.3513e-05
10:126056539 A G 1.035178 2.2594e-05
10:126057118 T C 0.152947 -4.9070e-06
10:126057167 T C 0.052784 1.2477e-04
10:126057700 C G 1.339698 1.8795e-05
10:126058037 T C 1.946642 5.8036e-05
10:126058997 A G 0.282432 4.3399e-05
10:126068162 C T 0.322502 -1.6033e-05
10:126068253 C T 0.115879 4.0241e-07
10:126075632 A C 0.046665 3.3858e-05
10:126077802 A G 0.728091 -4.0598e-05
10:126080504 G A 0.173184 5.3968e-06
10:126086730 A G 1.742067 5.4146e-05
10:126090430 G A 0.446837 -3.5874e-05
10:126091814 C A 0.627340 4.2061e-05
10:126093991 C T 1.633092 3.2732e-05
10:126107465 A G 0.050077 -8.7149e-06
10:126107506 C A 1.607492 2.7508e-05
10:126109296 T C 0.270491 1.6576e-05
10:126113056 A G 0.092285 2.8314e-05
10:126130121 A G 0.542550 1.8954e-05
10:126135262 T C 0.287726 4.3142e-05
10:126137436 C T 0.840565 5.3805e-05
10:126138345 T C 0.236867 2.9667e-05
10:126141160 G A 0.096544 -1.1333e-05
10:126142257 G C 0.054679 2.2053e-05
10:126144179 C A 1.336943 6.3397e-06
10:126145388 T C 1.453072 1.9121e-05
10:126147677 A G 0.026220 -8.5278e-06
10:126153362 A G 1.448946 1.1917e-05
10:126154782 T C 0.722745 4.1353e-05
10:126157123 A G 1.175450 -3.9704e-05
10:126157899 A G 0.081749 5.2904e-05
10:126157910 G A 0.368320 -6.3443e-05
10:126158935 G A 0.579857 -9.3281e-06
10:126163280 C T 0.032692 -5.5553e-05
10:126163405 A C 0.077023 7.9696e-06
10:126168010 T G 0.592052 1.2669e-05
10:126168299 G A 0.042728 7.3069e-06
10:126168869 A C 0.316883 1.8479e-05
10:126172629 A G 0.107015 2.5629e-06
10:126172863 G A 1.787593 -5.1591e-05
10:126172907 A G 0.040109 9.6353e-08
10:126173339 G A 0.268758 2.5859e-06
10:126175039 C T 1.687807 -5.9051e-05
10:126180651 A G 0.396374 -5.5809e-05
10:126181713 A G 0.571863 7.7710e-06
10:126182680 A C 0.207025 -2.7379e-05
10:126184513 T C 0.059246 -2.2484e-05
10:126184961 T C 0.027323 2.6607e-05
10:126185675 C G 0.111481 2.5896e-06
10:126185707 T C 1.361923 -2.0540e-05
10:126189396 A G 0.075378 4.9176e-05
10:126195037 T C 0.158588 2.8844e-06
10:126209578 C T 0.122760 1.2149e-05
10:126210423 T C 0.049486 2.9292e-05
10:126217563 T C 0.872618 3.0951e-05
10:126221465 C G 0.040683 1.7099e-05
10:126223511 C A 0.316621 -4.6407e-05
10:126224647 T C 0.153356 -1.9614e-05
10:126224735 T C 0.073012 2.3788e-05
10:126224788 A G 0.164333 1.8462e-06
10:126228805 T G 0.111247 -5.8723e-06
10:126230878 A C 0.928507 1.3235e-05
10:126233418 T C 0.049528 -1.1597e-06
10:126235295 A G 0.051381 -2.9361e-05
10:126235455 G C 1.391508 -2.2499e-05
10:126235538 C A 1.470307 -1.5205e-05
10:126245041 G A 0.859592 -1.6506e-05
10:126246679 C T 0.074284 5.0310e-05
10:126250069 T C 0.497491 9.8333e-06
10:126253781 G A 1.707772 -7.2313e-06
10:126259948 A G 1.029907 -2.2756e-05
10:126260511 A G 0.413112 -7.9107e-05
10:126261826 C A 0.035720 -1.8058e-05
10:126264394 T G 0.069289 2.7792e-06
10:126264468 T C 0.056166 -4.4630e-06
10:126265591 A G 0.794241 7.4168e-06
10:126266756 A G 0.900759 -1.7851e-05
10:126268406 T A 0.082337 5.2648e-05
10:126272746 T C 0.407838 -7.0866e-06
10:126277624 T C 0.131660 2.1641e-05
10:126279034 G A 0.036068 -8.3825e-06
10:126289457 A G 0.194451 -3.5011e-06
10:126290070 A G 1.197564 8.4474e-06
10:126294167 A G 0.536613 -7.5831e-06
10:126295263 A G 0.453841 -2.8594e-05
10:126297670 T C 0.580743 2.4520e-05
10:126298185 G T 0.520728 -2.2042e-05
10:126298843 A C 0.036321 -9.7845e-06
10:126302936 A G 0.955714 7.1643e-06
10:126303580 T C 0.267888 -1.9565e-06
10:126306694 T C 0.097953 -2.3172e-05
10:126308683 G A 0.116136 -2.6285e-05
10:126309448 G C 0.901262 -5.1405e-06
10:126311076 A G 0.036678 -1.9612e-05
10:126314654 G A 0.346271 -9.5347e-06
10:126314735 T C 0.134991 6.2705e-05
10:126315410 C T 0.349329 -3.4264e-05
10:126319600 A G 0.861329 -1.3638e-08
10:126319773 A G 1.210346 -4.7525e-05
10:126346603 T C 0.221631 -3.4024e-06
10:126352402 G A 1.950612 -1.8861e-05
10:126366013 A G 1.872153 5.8158e-05
10:126367182 T C 0.064618 -1.2576e-05
10:126371030 A G 0.034162 8.1592e-06
10:126371957 T C 0.595070 2.7088e-05
10:126378406 A T 0.041819 6.6507e-07
10:126395144 T C 0.041501 2.1473e-05
10:126398774 G A 0.103977 -7.4880e-06
10:126406420 C A 0.047856 1.0816e-05
10:126412475 A G 0.114282 -1.4132e-04
10:126417181 A C 0.120384 1.4477e-05
10:126419400 C T 0.027460 1.0118e-05
10:126428607 A G 0.137055 -1.0974e-05
10:126430151 A C 0.056137 1.1837e-05
10:126445531 A G 0.083690 -6.8178e-07
10:126445630 G A 1.472209 -1.8455e-05
10:126482849 T C 1.136059 1.8865e-05
10:126485684 G A 0.477588 7.6053e-06
10:126488660 A G 1.142495 1.6417e-05
10:126519851 T G 0.051492 -2.8440e-05
10:126527715 A G 0.084992 -7.5525e-06
10:126548593 A G 0.053196 -1.8426e-05
10:126553456 C G 1.413888 3.8125e-05
10:126553566 T C 0.106489 6.0437e-06
10:126554668 G A 0.440059 -2.2990e-05
10:126554888 A G 0.100530 -1.0299e-05
10:126563149 C T 0.030952 1.1700e-05
10:126571681 G C 0.338689 -6.3535e-05
10:126575672 G A 1.195681 2.5098e-05
10:126576503 C T 0.466130 -7.1599e-05
10:126578768 T C 1.604434 1.5348e-05
10:126580438 C G 0.226854 -2.6283e-05
10:126581891 C T 1.889162 -1.6288e-05
10:126582160 G A 0.584125 2.3766e-05
10:126583230 T C 0.038207 1.7805e-05
10:126587920 T C 0.098066 2.8077e-05
10:126592684 C T 0.284266 6.9641e-06
10:126605010 T C 0.025395 2.3861e-05
10:126617169 C T 0.369592 3.3304e-05
10:126626701 G A 0.028424 2.7021e-05
10:126635262 G A 1.504086 6.0647e-06
10:126635335 A G 0.199488 -1.6944e-05
10:126637359 C T 0.095018 6.3080e-06
10:126644770 G A 0.070084 -4.6259e-07
10:126654117 A G 0.037749 1.0043e-05
10:126663332 A G 0.125377 1.1898e-05
10:126681688 C T 1.918322 -4.4730e-05
10:126682041 C T 0.040436 2.1831e-05
10:126683802 A G 0.563771 2.4192e-05
10:126684263 C T 1.747595 2.7277e-06
10:126688370 A G 0.810862 -4.0759e-05
10:126689020 A G 0.058470 -5.1172e-05
10:126691276 A G 0.041725 6.1392e-06
10:126695073 C T 0.097914 1.7121e-05
10:126696872 C T 0.577101 1.2073e-05
10:126697820 T C 1.957967 1.1823e-06
10:126702814 A G 0.180994 9.4576e-06
10:126705683 A G 0.105012 -8.0311e-05
10:126707881 T C 0.740525 1.2418e-05
10:126708059 A G 0.178641 6.9034e-07
10:126712157 C T 0.094522 1.2258e-05
10:126712694 T C 0.180789 -1.1307e-05
10:126714966 G A 0.979480 -7.6210e-06
10:126715075 C T 0.247095 1.3086e-05
10:126715154 G A 0.798142 1.3711e-05
10:126715629 T C 0.550359 2.3919e-07
10:126715692 T C 0.098160 -4.0569e-05
10:126717332 T C 0.032520 7.6536e-06
10:126717714 T C 0.038450 1.1518e-06
10:126722338 T G 0.031452 -1.6190e-05
10:126722650 C A 0.550190 -5.1397e-06
10:126724294 C T 0.095586 -1.8070e-05
10:126728012 C T 0.136373 -1.2019e-04
10:126730827 G A 0.208401 1.8817e-05
10:126733978 G A 1.103678 -1.1532e-05
10:126734779 T G 0.499799 -9.6849e-06
10:126738444 T C 0.764898 -2.8771e-05
10:126739338 C T 0.707389 3.5708e-05
10:126739513 C T 0.721047 -3.4477e-06
10:126739730 A G 0.103350 -7.7490e-06
10:126741854 C A 0.688729 -6.0520e-05
10:126742777 G A 0.250253 -2.1600e-05
10:126746869 C T 0.352951 -8.4077e-05
10:126747046 T C 0.249195 -4.2192e-05
10:126747809 T G 0.805001 -4.5720e-05
10:126749329 A C 0.045542 -6.9580e-06
10:126750568 A G 0.549554 -3.0068e-05
10:126753851 A C 0.079114 -3.1295e-05
10:126754944 T C 0.071006 -2.5196e-05
10:126756876 T G 0.682458 1.4196e-05
10:126757201 C G 0.102669 1.1353e-05
10:126758389 C A 0.843301 -2.2028e-05
10:126759593 A G 0.160798 1.1271e-05
10:126759800 G A 0.167115 -1.0677e-04
10:126759841 C T 0.086427 4.2204e-05
10:126763801 C T 0.093775 2.5108e-05
10:126765577 T C 0.305913 -4.3856e-05
10:126767218 A G 0.128015 1.1511e-06
10:126770495 A G 0.083606 -2.4709e-06
10:126770596 C G 0.150691 3.6811e-05
10:126772898 A C 0.068071 2.8239e-06
10:126773746 G A 0.259864 -8.1490e-05
10:126775236 A G 0.490694 1.4421e-05
10:126776863 C A 0.384559 5.5009e-05
10:126781215 A C 0.572758 2.0060e-06
10:126781665 G A 0.033198 1.1042e-05
10:126790661 C T 0.148678 -3.1447e-05
10:126795020 A G 0.139655 -1.5500e-05
10:126795159 A G 0.022877 1.9065e-05
10:126795964 T G 0.041699 7.9024e-06
10:126797519 C T 0.252908 -6.1341e-05
10:126802962 A G 0.082080 -5.7625e-05
10:126803078 G A 0.121579 -2.3703e-06
10:126806136 T C 0.125299 -1.7987e-05
10:126806658 G A 0.049599 -2.5461e-05
10:126810140 G A 1.657708 3.5374e-06
10:126814286 T C 0.998195 -7.6159e-06
10:126819462 A G 0.095658 8.4520e-06
10:126819977 A G 0.456444 7.9819e-07
10:126820983 T C 0.642378 -4.8506e-06
10:126823911 T C 1.622241 -1.6678e-06
10:126832894 C T 0.200303 -2.5972e-06
10:126837139 C T 0.172645 -5.6081e-05
10:126837211 A G 0.202380 1.1022e-06
10:126842221 C T 0.028323 1.2024e-05
10:126842421 T G 1.399759 2.8387e-05
10:126845058 C A 0.106999 1.6768e-05
10:126853662 A C 0.085933 3.2020e-05
10:126853954 A G 0.057055 -1.1316e-06
10:126855142 A G 0.079461 1.3349e-05
10:126859029 G A 1.005625 7.0781e-06
10:126860212 T C 1.954153 -4.0253e-06
10:126865062 A G 0.034996 1.5459e-05
10:126866982 A G 0.129278 -2.9148e-06
10:126875562 A C 0.021104 2.1089e-05
10:126875893 C T 0.036100 2.4327e-05
10:126875920 G A 0.229344 5.6995e-05
10:126877415 C T 0.118427 -2.6274e-06
10:126878229 T G 0.039515 3.5664e-06
10:126880188 G A 0.100143 5.0529e-05
10:126883482 T C 0.122517 -1.8256e-05
10:126883605 A G 0.094957 5.7038e-05
10:126885159 A G 0.626123 -8.7034e-06
10:126886874 G A 0.199200 -1.2415e-05
10:126887261 G C 1.375445 -1.7020e-05
10:126887421 T C 0.442526 -3.7555e-05
10:126887532 G T 0.033809 3.3590e-05
10:126888345 G C 0.052612 5.5846e-05
10:126890656 T C 0.508011 2.3800e-05
10:126896989 G A 0.396640 -9.7521e-06
10:126897442 G A 0.076696 -1.4208e-05
10:126899052 C T 0.101169 2.0627e-05
10:126903068 T C 0.272912 5.4303e-05
10:126906820 G T 0.173587 -5.3855e-06
10:126908208 T G 1.563995 4.3603e-05
10:126908331 T C 0.078023 1.3623e-04
10:126912186 G A 0.769387 -2.0411e-05
10:126924399 G A 0.397409 9.8093e-06
10:126931806 T C 0.070061 1.1053e-05
10:126932506 G A 0.088024 -3.2278e-05
10:126934685 T C 1.248984 -1.3276e-06
10:126942083 A C 0.103438 -1.1831e-07
10:126946865 G T 0.082593 -7.8900e-06
10:126947145 A G 0.054147 -9.4256e-06
10:126947714 T C 0.049012 -1.2825e-05
10:126967045 G T 1.627902 -1.5282e-05
10:126981173 G A 0.894926 -1.8884e-05
10:126990647 A G 0.068445 3.2546e-05
10:126993393 G A 0.020066 -2.4723e-05
10:127008286 G C 0.121712 4.3880e-07
10:127026378 A G 0.022455 3.0649e-05
10:127040155 A G 0.351779 1.5849e-05
10:127041985 T C 0.553446 -1.2809e-06
10:127043957 A G 0.027768 4.4882e-05
10:127045207 A G 0.085839 -5.2988e-05
10:127050269 C T 0.178290 -2.8528e-05
10:127052028 C T 0.097901 -3.3563e-05
10:127059719 G A 0.037652 -2.7659e-05
10:127063879 T G 0.498614 1.8992e-05
10:127065459 A G 0.593636 1.3523e-05
10:127066972 A G 0.128418 1.2923e-05
10:127075111 A G 0.095125 -2.8234e-06
10:127082824 T C 0.034403 -2.7829e-05
10:127085818 A G 0.543585 8.7632e-06
10:127099425 G A 0.113675 -1.7756e-05
10:127099749 C T 0.074245 3.1818e-06
10:127104521 G A 0.289015 1.7788e-05
10:127107886 A G 0.258809 2.9056e-05
10:127119267 G T 0.189699 -2.4677e-05
10:127120348 T C 0.059084 -2.4844e-05
10:127126163 G A 0.026395 1.8882e-05
10:127134203 C T 1.576134 -2.2083e-05
10:127135140 A G 1.595969 -2.5677e-05
10:127146118 A G 0.147568 2.5117e-06
10:127154382 G A 0.060999 -2.9252e-05
10:127156277 C T 0.120323 5.6273e-05
10:127157246 C T 0.026765 -5.8698e-06
10:127162386 T C 1.085411 1.4937e-05
10:127162822 G A 0.047921 -8.4148e-06
10:127185501 T C 0.048032 -7.2344e-06
10:127190028 C A 0.459703 -9.7189e-07
10:127191035 G A 0.060239 -1.9977e-05
10:127208244 A G 0.100030 -5.1505e-06
10:127209521 T C 1.520199 -4.9523e-06
10:127212342 C A 0.118573 -3.5120e-06
10:127221190 A G 0.553423 -1.8028e-05
10:127230966 T C 0.049590 1.3775e-05
10:127231195 A G 0.091834 -4.8060e-05
10:127236300 T C 0.366178 -6.0340e-06
10:127236834 A G 0.081402 4.2639e-06
10:127237449 A G 0.131388 4.6764e-05
10:127242209 A G 0.060999 7.8443e-06
10:127244526 C T 0.807675 -4.7597e-05
10:127246319 T C 1.260091 4.0609e-05
10:127252381 G C 0.987020 2.4168e-05
10:127258691 A G 0.824462 -9.6367e-06
10:127259711 C T 0.080604 -5.7387e-05
10:127260685 A C 0.053209 3.2875e-05
10:127270823 C T 1.036503 -7.8708e-06
10:127271438 C T 0.025100 1.7701e-05
10:127271548 A C 0.234797 -2.8318e-05
10:127276021 T C 0.206646 -2.5966e-05
10:127276562 A G 0.052229 1.2679e-05
10:127280375 T C 0.761724 1.2044e-05
10:127296172 G A 0.228620 1.9052e-05
10:127297038 G A 0.272828 -3.9710e-06
10:127297274 G A 0.158604 -2.2025e-05
10:127308873 G A 0.641635 -4.6233e-06
10:127312933 G A 0.127145 2.7730e-05
10:127314393 A G 0.166748 3.7733e-07
10:127320259 T G 0.094833 1.2946e-06
10:127328501 A C 0.192614 -3.3239e-06
10:127329391 C T 1.083499 -3.9733e-06
10:127344489 T C 0.078263 -1.6904e-05
10:127349286 G C 0.140752 -2.2559e-05
10:127368542 G A 0.156588 1.9222e-05
10:127369438 A G 0.061697 1.2609e-05
10:127369766 G A 0.081720 -3.1455e-05
10:127370912 C T 0.078913 -8.2870e-06
10:127371995 C T 0.258803 2.9955e-05
10:127372732 A G 0.036775 1.7821e-05
10:127374646 A G 0.026431 -1.7699e-05
10:127375368 C T 0.097212 5.5389e-06
10:127376340 A G 0.103334 3.0727e-05
10:127378210 C A 0.028661 -2.5250e-05
10:127378696 G A 0.096703 -1.1547e-05
10:127378993 T C 0.041680 2.9745e-05
10:127379189 T C 0.947681 -1.0107e-05
10:127380234 A G 0.036399 8.8636e-06
10:127380751 G A 0.106788 2.1417e-05
10:127385056 A G 0.088368 1.8947e-05
10:127387775 A G 0.146627 1.5698e-05
10:127388963 G C 0.182016 -2.0477e-05
10:127389009 G A 1.287444 -1.4324e-05
10:127394745 C T 0.701410 -7.1440e-05
10:127410161 G A 1.546613 6.0417e-06
10:127410421 A G 0.032575 2.5863e-05
10:127420725 C G 0.076205 -1.2162e-05
10:127428132 G C 0.123763 5.8946e-06
10:127428578 G A 0.048791 4.7827e-06
10:127441439 A G 0.163570 2.3227e-05
10:127444650 T C 0.757456 -4.3275e-05
10:127446960 A G 0.049330 1.9859e-05
10:127453765 G T 0.064053 -3.4948e-05
10:127457754 T C 0.233083 -3.6076e-05
10:127462525 G A 1.658981 1.9098e-05
10:127465818 T G 0.713806 2.2385e-05
10:127469078 A G 0.035428 4.7199e-06
10:127472277 G A 0.257637 8.8072e-06
10:127475693 T C 0.127967 2.0114e-05
10:127482764 C T 1.029612 8.9090e-06
10:127484234 G A 0.945778 -1.8399e-05
10:127486199 A C 0.052677 2.9563e-06
10:127488678 C G 0.232236 -6.1401e-05
10:127495868 T C 0.026311 -5.5108e-06
10:127498645 A G 0.038885 2.7348e-05
10:127527170 G A 0.053949 -7.0685e-05
10:127528153 C T 0.388055 -2.3657e-05
10:127528267 C T 0.895364 7.0746e-06
10:127532782 C A 0.827796 4.5261e-06
10:127541603 C T 0.129343 -1.6390e-05
10:127548587 G C 1.880846 -1.4384e-05
10:127550491 C T 0.905809 9.1463e-06
10:127567201 C T 0.025136 -1.6000e-05
10:127571260 T C 0.140207 2.7616e-05
10:127573461 C T 0.053637 6.6499e-06
10:127632485 T C 1.585278 3.7218e-05
10:127642064 T G 0.889772 9.5703e-06
10:127653081 T C 0.837095 1.9388e-05
10:127656824 T C 0.053219 -5.7559e-05
10:127661538 A G 0.087413 -6.3267e-05
10:127662157 G A 1.796318 1.8333e-05
10:127675607 C A 0.835949 6.8264e-05
10:127676228 C G 0.031377 2.7182e-05
10:127685717 A G 0.128489 5.0922e-06
10:127685876 C A 0.108712 4.1765e-06
10:127689413 T C 0.055208 -9.6553e-06
10:127693479 G A 0.052774 1.6520e-05
10:127700066 C T 0.812615 8.0454e-05
10:127705856 C T 0.071979 -7.0626e-05
10:127709057 G A 1.371118 9.7904e-05
10:127711954 A G 0.554273 1.9117e-06
10:127719632 C T 0.039359 6.2556e-06
10:127729801 G A 1.572943 2.1290e-05
10:127733297 T C 0.316650 -4.1982e-05
10:127733303 C T 0.253087 1.7067e-05
10:127733527 T C 0.385491 1.6451e-06
10:127734082 A C 0.575615 1.7071e-05
10:127743048 A G 1.122472 -2.1930e-05
10:127751578 A G 0.027430 -1.6908e-05
10:127755642 C T 0.525087 -7.6656e-06
10:127756109 T C 0.031631 -6.9705e-06
10:127759334 A G 0.852315 -3.0206e-05
10:127766907 G A 0.432772 1.8646e-05
10:127773975 G A 1.264519 -1.8064e-05
10:127778107 C T 0.587959 -3.1576e-05
10:127780811 C T 1.502886 3.1566e-05
10:127786509 C T 0.812450 -1.8176e-05
10:127789598 G A 0.117142 -8.2720e-06
10:127790688 C T 0.101916 -2.5328e-05
10:127790997 T C 0.531303 4.3615e-05
10:127795346 T C 0.073255 -3.1665e-05
10:127795769 G A 1.890470 -1.1598e-05
10:127798951 C A 0.899639 1.8165e-05
10:127800143 A C 0.071950 -4.1139e-05
10:127805076 G A 1.171240 -9.7913e-06
10:127805472 C A 0.040248 1.5890e-05
10:127807238 C T 0.020793 -1.7606e-05
10:127813183 C T 1.170519 -5.2237e-06
10:127814489 C T 1.580639 -8.7766e-06
10:127821721 C T 0.386257 -1.8806e-05
10:127823687 G A 0.029563 1.0071e-05
10:127823882 C T 0.848972 -1.8181e-05
10:127832689 A G 0.493781 -1.1638e-05
10:127834142 G A 0.773422 -1.8802e-05
10:127839507 T C 0.039554 -4.9188e-05
10:127843641 C T 0.742765 2.0903e-06
10:127850507 T C 1.179783 -4.6759e-06
10:127852115 A C 0.768553 -4.3029e-05
10:127852936 T C 0.183555 3.6838e-06
10:127854380 T C 0.372063 2.8210e-06
10:127855392 G A 1.906040 -2.8465e-05
10:127855523 C A 1.645491 2.3555e-05
10:127859150 G A 0.249059 -2.5703e-05
10:127859791 T G 1.755677 -1.3284e-05
10:127859794 T G 0.795162 -3.0296e-06
10:127860601 A G 0.176456 -3.1853e-05
10:127861858 G A 0.901785 -5.3223e-05
10:127863802 A G 0.052469 -1.9703e-05
10:127867162 C A 0.087027 5.3242e-06
10:127867994 C T 0.267329 -1.3811e-05
10:127875125 C T 0.036249 4.0760e-06
10:127875516 C G 0.131407 2.0740e-05
10:127875739 T A 0.453033 -3.9679e-05
10:127882922 C T 0.054442 -6.2688e-06
10:127883396 T C 0.093152 1.5350e-05
10:127886463 C T 0.410292 -4.2379e-06
10:127891398 A G 0.054407 2.4061e-05
10:127893631 A G 0.119745 -1.1007e-05
10:127895762 A G 1.649081 -2.8992e-05
10:127903316 G A 1.979623 -1.8816e-05
10:127904435 T C 0.048564 3.4348e-05
10:127904710 C T 0.521786 2.9243e-05
10:127915016 G A 1.946846 -3.1671e-05
10:127921106 T C 0.055854 8.0762e-05
10:127922388 T C 0.163697 -1.0164e-06
10:127929138 G A 0.969233 1.8256e-06
10:127931073 A G 0.024055 2.5882e-07
10:127934162 A G 0.037544 -2.5780e-05
10:127936111 A G 0.090896 -1.2491e-06
10:127942005 C G 0.157929 -7.0252e-06
10:127943038 A C 0.933623 -9.5951e-07
10:127943457 A G 0.338137 -1.2468e-07
10:127946698 G C 0.411740 5.5818e-06
10:127948491 T G 0.111851 -3.1461e-05
10:127956401 T G 0.032328 -3.2589e-05
10:127957049 T G 0.049372 -5.5963e-06
10:127957439 T C 0.118700 -3.1038e-05
10:127961035 G A 0.144040 -1.0354e-05
10:127962222 C T 1.084664 1.6514e-05
10:127962392 T A 0.033669 2.7117e-05
10:127967532 T C 0.031520 -2.8037e-05
10:127975679 T A 0.094918 -2.7459e-05
10:127978216 A G 0.495923 7.3402e-06
10:127979263 A G 0.253457 -8.8112e-06
10:127980777 T C 1.048353 2.7163e-05
10:127980857 C T 0.075878 -9.6091e-06
10:127981133 A G 0.113782 -2.6814e-05
10:127983157 T C 0.032952 5.0996e-05
10:127985027 T C 0.038564 2.5942e-05
10:127988695 C T 0.439585 2.9832e-05
10:127992190 C A 0.203487 -2.6343e-05
10:127996741 G A 0.431101 3.3368e-05
10:127997303 G A 1.517622 -1.2826e-05
10:127999256 T C 0.065631 -2.6358e-05
10:127999424 C T 0.254901 7.5418e-07
10:128000478 A G 0.435606 5.0116e-05
10:128001759 T C 0.450410 2.5716e-05
10:128002338 G A 0.560914 1.2837e-05
10:128002598 A G 0.075284 2.3174e-06
10:128004665 C A 0.076267 -3.2456e-05
10:128005880 A C 0.539599 2.3000e-06
10:128006670 A G 0.287392 -6.1170e-04
10:128007683 G A 1.291151 -2.9813e-05
10:128008557 T C 0.402976 2.9344e-05
10:128008613 A G 0.051901 -7.4101e-06
10:128014803 G A 0.412635 2.4900e-05
10:128016929 T C 0.578338 -4.5500e-05
10:128021034 A C 0.020312 -1.0351e-05
10:128024772 A G 1.266219 -4.0310e-05
10:128031401 C G 0.157169 1.7878e-05
10:128045913 C G 0.109910 7.2689e-06
10:128058562 C T 0.025629 1.4649e-06
10:128068527 C A 0.684863 -1.9325e-05
10:128068677 G A 0.249682 -6.4134e-05
10:128080561 A G 0.125922 8.4349e-06
10:128081325 G A 1.095508 3.6888e-05
10:128082813 C T 0.225465 2.9982e-05
10:128083624 A C 0.130044 -6.5088e-06
10:128086622 T G 0.392034 -4.6486e-05
10:128096073 G T 0.202166 5.1066e-05
10:128099361 T C 1.795717 3.9326e-06
10:128106335 T C 0.058217 -5.4156e-06
10:128109395 C A 0.188449 4.0091e-05
10:128112052 T C 0.528206 2.2514e-05
10:128113029 T C 0.114604 2.6525e-05
10:128113320 G A 0.458382 3.7439e-06
10:128114282 C T 0.032565 3.3155e-05
10:128117765 A G 0.337271 -3.8236e-05
10:128120687 A G 0.294497 2.4947e-05
10:128122827 T C 1.322359 1.4256e-05
10:128123627 T C 0.065881 -2.5832e-08
10:128127580 A G 1.271332 2.5066e-05
10:128141955 C T 0.391930 2.6626e-05
10:128143338 A C 1.728383 5.7390e-06
10:128144078 T G 1.603107 2.5325e-05
10:128144858 G A 0.110417 1.3464e-05
10:128144883 G A 0.025447 -2.1238e-05
10:128144886 A G 0.704821 -4.2428e-05
10:128145099 T C 0.919117 7.8956e-05
10:128145950 A G 0.093782 -1.7292e-05
10:128147905 A G 0.278391 6.4184e-06
10:128148056 C T 0.614643 5.5182e-06
10:128153755 A G 1.707470 6.2146e-05
10:128154513 C T 1.065063 2.1382e-05
10:128154686 T C 0.486822 5.4389e-06
10:128157085 C T 0.576481 1.7450e-05
10:128160530 G A 0.281559 -2.4227e-06
10:128162871 T A 0.136451 -1.6102e-06
10:128172037 A G 0.294896 2.9199e-05
10:128180189 A G 0.268443 1.6995e-05
10:128183195 G T 0.042874 1.3100e-05
10:128183308 G A 0.978487 8.4408e-06
10:128183434 G C 0.033776 -6.1127e-05
10:128185714 T C 0.085638 -2.0576e-05
10:128191222 G A 0.450745 -2.0713e-05
10:128191368 C T 0.455347 -1.4432e-05
10:128192985 T C 0.582168 -1.0739e-05
10:128193368 T C 0.258468 9.0634e-06
10:128198136 A G 1.723319 -5.8013e-06
10:128201182 T G 0.109517 -5.0465e-05
10:128205290 T G 0.229301 3.9539e-06
10:128209140 T C 0.258786 1.4632e-05
10:128211574 G A 1.693776 2.9419e-07
10:128214041 T C 0.098459 -8.3322e-06
10:128215613 A G 0.082691 -3.9929e-05
10:128222816 C G 0.054449 -1.7078e-05
10:128225586 A G 0.066948 3.7878e-05
10:128227769 A G 1.224108 2.9804e-05
10:128228708 A G 0.159364 2.6827e-05
10:128231556 C T 0.384945 -4.8018e-05
10:128233231 C T 0.077478 3.1544e-05
10:128233446 G C 0.253067 -2.2868e-05
10:128233463 G A 0.048252 3.0379e-05
10:128233729 G A 0.042952 1.9762e-06
10:128234001 G T 0.609696 -1.3358e-05
10:128236106 A G 0.734829 1.4870e-05
10:128240801 C T 0.082554 -5.8177e-06
10:128241239 A G 0.886253 6.5370e-06
10:128243410 T C 0.559506 -3.2516e-06
10:128249065 T C 0.848955 -3.1711e-06
10:128249761 G T 1.845612 -1.2424e-06
10:128252212 C T 0.349783 1.5097e-05
10:128252741 A G 0.107989 -5.1013e-05
10:128254512 T C 0.021620 -3.8718e-05
10:128254943 C T 0.027969 8.4800e-06
10:128255567 A G 0.879181 -8.6896e-06
10:128268801 C T 0.036584 -3.0921e-05
10:128269743 A G 1.126467 1.4332e-05
10:128269993 C A 0.797243 -3.5384e-05
10:128270162 A T 0.205182 -2.2262e-06
10:128270973 C T 0.163495 -7.3757e-06
10:128278919 T C 0.147880 -4.8434e-06
10:128283430 A G 0.067094 -1.5349e-07
10:128283448 C T 0.057490 -1.1094e-05
10:128289025 C T 0.042910 -3.9994e-06
10:128290337 T C 0.039933 2.4263e-05
10:128292075 T C 0.022546 1.9538e-06
10:128295061 T C 0.046156 1.7512e-06
10:128300327 C T 0.373296 -5.4080e-05
10:128303021 A C 0.087180 -7.4878e-05
10:128305254 C T 0.044815 -9.3526e-06
10:128315502 A G 0.996998 -1.0931e-04
10:128322202 T C 0.137730 1.7716e-05
10:128323682 C A 0.704555 -2.5865e-04
10:128328342 T C 0.039047 1.2712e-05
10:128335844 A G 1.115165 -4.9347e-05
10:128338779 G A 0.170588 -7.8308e-06
10:128340539 C A 0.743401 1.2944e-05
10:128346912 C T 0.210375 -2.4478e-05
10:128351287 G A 0.377580 -2.6276e-06
10:128352819 C T 0.918014 -2.3739e-05
10:128355114 A G 0.362887 7.1882e-07
10:128356092 A G 0.028489 -1.4475e-05
10:128356386 T C 0.050051 -7.7434e-06
10:128356858 A G 0.376610 1.4485e-05
10:128359685 T C 0.050171 1.3650e-05
10:128363353 T C 0.114711 -5.0152e-05
10:128372802 A C 0.897692 3.5740e-06
10:128374047 T C 0.695817 -2.5124e-05
10:128374851 T G 0.637863 -5.8168e-06
10:128375459 C T 0.463962 8.5946e-06
10:128375625 T C 0.039102 -1.5126e-06
10:128377475 T G 0.462004 -5.3309e-05
10:128378724 C T 0.127746 1.4945e-05
10:128387376 C T 0.324339 5.5468e-06
10:128390249 A C 0.040355 1.5669e-05
10:128391702 T G 0.051365 -4.6571e-06
10:128391896 G A 0.516369 2.0013e-05
10:128395835 T C 0.046084 -8.6193e-06
10:128400379 C T 1.009092 -2.7001e-05
10:128402081 A G 0.428465 -4.4982e-06
10:128403949 G A 0.611789 7.5923e-06
10:128404888 C T 0.135516 1.0848e-05
10:128405932 T C 0.434246 -2.6735e-05
10:128406812 A G 0.060191 -9.1565e-06
10:128407765 T C 0.819305 2.8413e-05
10:128408650 G A 0.044750 2.8398e-06
10:128409111 T C 0.043270 -1.3713e-05
10:128409135 A G 0.065608 -3.4664e-06
10:128410980 G T 0.867986 1.0863e-05
10:128412656 C T 0.027966 1.5692e-05
10:128413223 T C 1.232190 3.5630e-06
10:128419984 C T 1.407007 -1.2207e-05
10:128421740 A G 0.079717 1.8133e-05
10:128423620 G A 0.049252 1.8681e-07
10:128423743 T C 0.073843 1.5401e-05
10:128425046 G A 0.387208 7.2315e-06
10:128429350 A G 0.065754 -6.0043e-06
10:128430518 G A 0.632732 1.7433e-05
10:128433869 G C 0.050255 6.9381e-05
10:128435404 C A 0.061547 -5.2718e-05
10:128437840 T C 0.068565 8.8163e-06
10:128438450 T C 1.277521 -4.6524e-05
10:128441696 C T 0.032913 -1.5061e-05
10:128443813 G T 0.914021 -5.8242e-06
10:128449111 G A 1.643534 -1.5419e-05
10:128459833 T C 0.990503 5.3100e-06
10:128460730 A G 1.774672 -2.8302e-05
10:128462459 T C 0.853814 -7.3845e-07
10:128464664 C T 0.576848 4.0637e-06
10:128466412 C T 0.101189 -5.9923e-06
10:128469063 G A 0.028119 -9.6416e-06
10:128474837 G T 0.087365 1.6569e-05
10:128475049 T C 0.028164 1.4747e-05
10:128475525 C T 0.117554 4.9917e-05
10:128481982 T C 0.049447 -4.5167e-06
10:128492138 A G 0.217331 -2.1663e-08
10:128498108 C A 0.146643 1.5911e-05
10:128502878 C T 0.470018 9.7924e-07
10:128506657 C T 1.310606 1.8172e-06
10:128512351 G A 0.049862 -1.7180e-05
10:128513055 T C 0.036662 -1.2001e-05
10:128521711 G A 0.057685 -9.0156e-06
10:128526023 T C 0.096245 -1.9213e-05
10:128527541 T C 0.074002 -7.9078e-05
10:128535506 T C 0.088014 2.1504e-06
10:128537708 T C 0.204464 4.9118e-06
10:128538253 C T 0.407208 -6.0292e-06
10:128545476 T G 0.429199 3.1365e-05
10:128553795 T C 1.113753 1.2798e-05
10:128556240 G A 0.564874 8.5665e-06
10:128560622 A G 1.614026 -1.1105e-05
10:128563270 A G 0.061356 2.8977e-05
10:128564322 T C 0.088075 -2.0680e-06
10:128577534 T G 0.049577 1.1269e-05
10:128578867 G A 1.655180 1.6191e-05
10:128580365 T C 0.121306 4.5361e-06
10:128580991 G C 0.700848 1.0320e-05
10:128585042 C T 0.253551 -1.3848e-06
10:128587846 C T 0.474095 -5.9618e-06
10:128589024 G A 0.395884 -4.9774e-06
10:128591042 A G 0.751759 1.2736e-05
10:128592869 T C 1.906166 2.7519e-05
10:128592993 C T 0.315264 8.4875e-06
10:128595190 T C 1.532504 8.1915e-06
10:128596341 G T 0.528859 4.1833e-06
10:128597037 C A 0.048045 -4.6104e-06
10:128597308 A G 1.003372 3.0091e-06
10:128600355 C T 0.027982 1.6391e-05
10:128602444 A G 0.289223 1.3103e-05
10:128606124 G A 0.090227 -1.2058e-05
10:128608215 T C 0.718165 5.3818e-06
10:128608296 G A 0.398162 -2.9604e-05
10:128608542 G A 0.561262 -1.7812e-06
10:128608747 T C 0.188972 -1.6573e-05
10:128608985 C A 0.824271 -2.7249e-05
10:128612635 T G 0.392381 2.8873e-05
10:128614338 C T 0.068302 2.4427e-06
10:128616011 T C 0.055445 -2.2384e-06
10:128766833 A G 0.035493 1.3885e-05
10:128766857 G T 0.057088 1.9664e-05
10:128766916 T C 0.047103 -5.5600e-06
10:128768902 C A 0.118820 4.6922e-05
10:128771099 T C 0.109771 -1.2934e-04
10:128777390 C G 0.770225 -4.5540e-05
10:128777653 A G 0.892313 -1.3123e-05
10:128780467 T C 0.054689 3.7622e-05
10:128780771 A G 1.905037 -6.5190e-06
10:128788311 A G 1.146689 -1.1061e-05
10:128789443 A C 0.111137 1.2178e-05
10:128791805 A G 0.533257 2.3373e-08
10:128807078 A G 0.181013 -2.3077e-05
10:128807096 C G 0.250529 -5.3337e-06
10:128821175 T C 0.441218 6.5614e-07
10:128822549 C T 0.721187 -5.0159e-05
10:128822696 T C 0.107005 -4.5548e-06
10:128824401 T C 0.437391 -4.4704e-05
10:128828376 C T 0.399561 1.8321e-05
10:128834391 C T 0.134137 3.7310e-05
10:128837885 T C 0.157773 8.1531e-06
10:128846012 T G 0.028164 2.0895e-05
10:128857060 T C 0.114318 -2.7318e-06
10:128858260 A G 0.149551 -2.7191e-05
10:128862679 C A 1.826102 5.5265e-06
10:128862846 A G 0.043316 -4.4056e-05
10:128863253 G A 0.412028 -2.1698e-05
10:128869660 G A 0.026681 7.7765e-07
10:128884444 G A 0.227636 -3.3036e-05
10:128886708 A C 0.034123 7.5832e-06
10:128892571 G A 0.900425 -1.2486e-05
10:128903632 C T 0.084671 -2.8530e-05
10:128905205 G A 0.088504 -3.8050e-05
10:128908472 G A 0.265551 -2.8298e-05
10:128915452 G A 1.968227 5.3486e-06
10:128920844 C T 0.042994 1.0190e-05
10:128937450 A G 0.507342 4.2545e-04
10:128942752 C T 1.783120 1.5419e-05
10:128944080 T C 1.760017 2.0235e-05
10:128944408 T G 0.071324 2.4595e-06
10:128953276 A C 0.151243 9.8915e-08
10:128955279 G A 0.047642 1.8673e-05
10:128956791 T C 0.041959 -2.5715e-05
10:128956820 A G 0.160006 -1.4979e-05
10:128974220 A G 0.552586 1.2521e-04
10:128975256 A G 1.180367 -9.3261e-05
10:128990073 A G 0.119284 2.0846e-05
10:128990711 T C 0.203987 -1.1209e-05
10:128992245 C T 0.068763 3.7180e-06
10:128996576 G A 1.734154 7.4609e-07
10:129006037 A G 0.286960 1.0238e-05
10:129006541 C T 0.058370 1.1985e-04
10:129010970 T C 0.700842 -2.9829e-06
10:129015808 C G 0.304530 2.3579e-05
10:129027867 C T 0.063819 7.3890e-06
10:129031127 G A 0.829604 2.9693e-05
10:129031266 A G 0.271257 -1.8327e-05
10:129033663 A G 0.034464 -5.4557e-06
10:129034293 G A 0.136558 -1.2992e-05
10:129035665 C T 0.020462 9.1777e-06
10:129036184 G T 0.242155 9.1257e-06
10:129037501 C T 0.562654 2.2371e-05
10:129039861 G A 0.063336 -2.6464e-05
10:129041170 A G 0.026976 9.0551e-06
10:129041645 A G 0.027505 2.4372e-05
10:129043310 C A 0.070272 -1.4212e-05
10:129043562 A G 0.593814 1.4875e-05
10:129045623 A G 0.074170 -8.9683e-06
10:129048450 T C 0.267329 -3.3822e-05
10:129051517 G C 0.818370 1.6657e-06
10:129064419 A G 0.021724 3.0305e-05
10:129065709 C T 0.818899 2.6394e-05
10:129073212 G C 0.039703 6.4963e-06
10:129078656 A G 0.033643 -1.3736e-05
10:129079151 G A 0.021598 -7.5062e-06
10:129081738 G A 0.233628 2.7697e-06
10:129083592 T C 0.037544 2.9231e-06
10:129083975 T G 0.089825 8.5956e-06
10:129089317 C T 0.855288 1.8915e-05
10:129096055 A C 0.173191 6.8600e-06
10:129098412 T G 0.042468 2.5610e-06
10:129099832 A G 0.074411 -3.8924e-06
10:129113693 T C 0.033662 2.3609e-06
10:129118738 G A 0.138603 8.0168e-07
10:129121374 T C 0.304705 1.4291e-05
10:129121623 A G 0.077335 -2.5455e-06
10:129121892 A G 0.290028 1.4320e-05
10:129123388 G A 0.867564 -1.9789e-06
10:129136409 A G 0.129632 1.0148e-05
10:129139956 A G 0.070506 1.8007e-06
10:129140160 G A 0.095729 1.2156e-06
10:129140763 A G 1.353789 3.3771e-05
10:129143171 C T 1.215549 1.0191e-05
10:129145581 A G 0.047863 6.6451e-06
10:129146491 G A 0.923707 4.1491e-05
10:129148087 C T 0.100234 -2.1929e-05
10:129148432 C A 0.021870 1.3696e-05
10:129148882 A G 0.093308 1.5736e-05
10:129149464 C T 0.327085 1.3072e-05
10:129152608 A G 1.210005 7.2443e-06
10:129153704 T C 0.389970 -3.0824e-05
10:129154745 T G 0.025369 -7.9242e-06
10:129158237 G A 0.383209 -2.4146e-05
10:129159848 G A 0.858209 2.7632e-05
10:129159888 C T 0.562907 1.7267e-05
10:129160098 A G 0.571665 -1.1167e-05
10:129160803 C T 0.513279 4.8624e-05
10:129164064 C T 0.135335 -7.5087e-06
10:129165854 C T 0.154475 1.1653e-05
10:129169432 A C 0.609027 -6.6183e-06
10:129172272 C A 0.115561 -1.4370e-05
10:129176617 T G 0.032247 -2.9032e-05
10:129176729 A G 0.084794 9.5935e-06
10:129179653 T C 0.128739 2.3996e-06
10:129181776 C T 0.045568 -4.2099e-06
10:129182958 T C 1.400876 9.1259e-06
10:129186277 A G 1.525626 3.4541e-06
10:129190473 T C 0.955669 1.4660e-05
10:129191953 T C 0.039667 2.7939e-05
10:129191973 C T 0.330513 2.6389e-05
10:129192143 T C 1.710790 -2.7711e-05
10:129192182 G A 0.376853 -4.1502e-06
10:129192286 C T 0.071428 7.2567e-06
10:129192987 C A 0.934353 -2.5928e-05
10:129193311 G A 1.422185 -5.1670e-05
10:129193390 G A 0.159302 -9.8246e-06
10:129193576 A G 0.065673 -3.5720e-05
10:129194502 T G 0.133105 3.4706e-05
10:129199544 A G 0.107852 2.6537e-05
10:129200964 A G 0.476393 -9.1799e-05
10:129204611 T G 0.391327 3.4654e-05
10:129204666 C T 0.852467 -1.4570e-05
10:129211210 G A 0.494966 -9.6479e-06
10:129215326 T G 1.731401 -7.9506e-06
10:129216264 T C 0.509166 -1.5402e-05
10:129217817 T G 0.143177 5.6213e-06
10:129222807 C G 0.158883 1.3485e-05
10:129224344 G A 0.141959 1.7981e-05
10:129228032 A G 0.076796 -2.5518e-05
10:129230032 T C 0.034250 -1.9525e-06
10:129233816 G T 0.219966 -2.4240e-07
10:129237011 T C 0.054562 2.6293e-05
10:129238264 A G 0.061479 2.2624e-06
10:129245684 A G 0.519150 2.4230e-06
10:129247747 G C 0.057772 -6.5193e-06
10:129247813 C A 0.197138 -6.0006e-05
10:129248077 A G 0.772253 9.0239e-06
10:129248542 T C 0.207139 3.9116e-06
10:129252691 G A 0.022312 1.2781e-05
10:129254745 C T 0.049716 -2.8759e-06
10:129258824 A G 1.074511 -1.9172e-05
10:129259324 G A 0.694844 -5.3911e-06
10:129271850 A C 0.615535 -9.1334e-06
10:129279485 T G 0.315001 1.2529e-05
10:129279875 G T 0.079078 8.3471e-06
10:129281603 T C 0.188037 -1.2023e-06
10:129281715 C T 0.105713 5.6465e-05
10:129283733 A G 0.042001 1.8961e-05
10:129289065 T C 0.680419 1.4180e-05
10:129298285 C T 0.466458 -6.8042e-07
10:129301814 T C 0.043380 4.3204e-05
10:129305535 C A 0.106057 3.7204e-05
10:129312952 T C 1.040394 7.5592e-06
10:129315699 C T 0.154206 1.5490e-05
10:129316419 G A 0.818438 5.5271e-05
10:129319906 A C 0.041634 -4.3004e-05
10:129321808 G T 1.862744 -4.3882e-06
10:129326397 A G 0.064355 1.4694e-06
10:129329623 A G 0.056354 -2.1027e-05
10:129332163 G A 0.530657 -1.8031e-05
10:129336588 T C 0.082369 5.2483e-05
10:129336988 T G 1.448823 -2.7857e-05
10:129338773 A G 0.055169 3.2104e-05
10:129339535 C T 0.036730 -1.3750e-05
10:129344973 G A 0.040417 1.5744e-05
10:129347785 T C 0.072694 3.8126e-05
10:129350295 C T 0.166388 1.1658e-05
10:129350371 C T 0.607807 -6.5641e-06
10:129350856 C G 0.283627 -5.8145e-05
10:129351046 C T 0.036288 -6.8823e-06
10:129353824 C T 0.967285 1.3416e-05
10:129362962 G A 0.593506 -1.6112e-05
10:129365619 A G 0.244333 -1.2644e-05
10:129370373 G A 1.491145 -1.2593e-05
10:129370851 G A 0.166167 -3.8589e-05
10:129370935 G A 0.066500 -3.4855e-05
10:129372993 T G 0.037278 -1.0369e-05
10:129380357 C T 0.656962 2.9730e-05
10:129395867 A G 0.040988 -5.7390e-05
10:129397994 T C 0.238789 -1.0299e-04
10:129400407 T C 0.072385 -1.1165e-05
10:129401659 C T 0.034282 -3.9908e-06
10:129403295 T G 0.115230 -3.4203e-05
10:129404037 G A 0.561479 -2.5482e-05
10:129406109 G T 1.077088 -5.5997e-05
10:129408452 C T 0.020770 -2.5290e-05
10:129410038 T C 0.033731 -1.3336e-05
10:129417680 A G 0.087654 -5.6337e-06
10:129418956 T C 0.840273 -8.1423e-05
10:129420087 A G 0.244787 4.7687e-05
10:129429090 A C 0.362422 -3.7344e-05
10:129433949 T C 0.166930 1.0526e-06
10:129435333 T G 0.577189 2.4922e-05
10:129449274 A G 0.031283 4.4562e-05
10:129452307 C T 0.324063 -1.7715e-05
10:129452624 A G 0.059921 -5.1639e-05
10:129452854 G T 0.052488 1.5019e-05
10:129455074 G A 0.351182 1.6550e-05
10:129455935 T G 0.779881 -3.7777e-06
10:129462499 G T 0.101770 1.4238e-05
10:129469060 G A 0.373238 -1.7518e-05
10:129481096 C T 0.455892 3.6107e-05
10:129481452 C T 1.885591 1.2929e-05
10:129482600 C T 0.040660 -3.9138e-06
10:129483579 T G 0.036756 -3.2866e-05
10:129484271 T C 0.022182 -3.0634e-06
10:129484502 C T 0.777700 -2.3218e-06
10:129484615 T C 0.116379 1.8528e-05
10:129486338 A G 0.046191 -3.0276e-06
10:129487650 C T 0.467792 -1.1078e-05
10:129492209 A C 1.974546 1.0986e-06
10:129500918 G A 0.137311 -2.4219e-05
10:129504152 G T 0.020507 -1.6800e-05
10:129511972 T C 0.067565 2.3286e-05
10:129512774 G C 0.076274 -3.7922e-05
10:129513668 A G 1.666345 1.2921e-05
10:129514903 A G 1.666495 1.1777e-05
10:129526158 G A 0.124494 9.5587e-06
10:129528865 A G 1.730496 2.8416e-06
10:129530124 T C 1.961738 1.2205e-05
10:129532920 C G 0.044740 5.5512e-06
10:129537821 A G 0.284899 3.7158e-06
10:129540953 C A 0.341542 1.9331e-05
10:129543035 G C 0.035321 1.5979e-05
10:129543193 T C 0.073602 6.0367e-05
10:129548670 C T 0.021461 -2.7068e-06
10:129551733 T C 0.088196 1.8449e-05
10:129553163 A C 0.065864 -8.4427e-06
10:129553773 G A 0.168906 3.5000e-05
10:129557450 T C 0.031069 2.9245e-05
10:129557517 G T 0.060837 1.2858e-06
10:129572899 T C 0.177449 1.1925e-05
10:129577109 A G 0.057247 -6.3691e-05
10:129579625 G A 1.382498 -8.6827e-06
10:129581276 G A 0.212929 1.0469e-05
10:129582469 A G 0.059295 -5.3900e-06
10:129594596 A G 0.573518 3.7248e-05
10:129596315 T C 0.354681 1.2745e-05
10:129597382 A G 0.280459 3.5561e-05
10:129600030 A G 1.380937 -1.2405e-05
10:129600152 T C 0.548648 -6.8132e-06
10:129600376 G A 0.263133 -7.3066e-07
10:129603358 G A 0.063969 3.2197e-05
10:129611879 G T 0.172866 1.5957e-05
10:129613380 G A 0.084073 7.0863e-05
10:129615722 T C 1.302543 2.2143e-06
10:129615948 C T 0.238633 4.0855e-06
10:129620308 T C 0.078390 -2.4132e-05
10:129621741 A G 0.252038 7.1091e-06
10:129627269 T G 0.033292 2.3284e-05
10:129628584 G A 0.591682 -2.1205e-05
10:129629310 A G 0.056026 -5.8634e-05
10:129629621 G A 0.546367 -2.4768e-05
10:129631313 G T 1.265395 1.6319e-05
10:129631406 A G 0.067117 -7.1764e-06
10:129632076 G A 0.491957 -2.8478e-05
10:129632728 G A 0.429809 -1.6298e-05
10:129632779 G A 0.492210 -8.6094e-06
10:129633708 G A 0.311982 -4.5060e-05
10:129635908 C T 0.232787 4.0099e-05
10:129640089 C T 0.077280 -6.9968e-06
10:129640624 C A 0.043053 2.3552e-05
10:129642394 A G 0.025201 2.5695e-05
10:129643446 T C 0.481311 -2.3967e-05
10:129643489 G T 0.091071 -4.8638e-05
10:129643586 C A 0.033503 -3.2077e-05
10:129643691 A C 0.123796 -3.3028e-05
10:129645195 C T 0.563871 -4.5469e-06
10:129647638 G T 0.356651 -3.1324e-05
10:129649673 A G 0.432282 -1.6309e-05
10:129650638 A G 0.034945 1.2536e-04
10:129652602 C T 1.155241 -9.6135e-05
10:129652787 A G 0.234897 -2.5820e-05
10:129653987 A G 0.065790 -9.8487e-06
10:129654519 G A 0.214410 -2.5707e-05
10:129658478 A G 0.195366 -3.5059e-05
10:129664230 G A 0.032510 -1.4468e-05
10:129664513 A G 0.089124 -4.4979e-05
10:129670325 T C 0.082019 -2.9188e-05
10:129671325 T C 0.093460 -2.0789e-05
10:129673194 A G 0.108862 -1.1335e-05
10:129673853 A G 0.037924 1.6984e-05
10:129675190 A G 0.181065 3.0271e-05
10:129676169 T C 0.107518 -1.4452e-05
10:129680686 A G 0.266606 -2.4316e-05
10:129681029 G A 1.523214 -8.1292e-06
10:129681484 A C 1.218155 9.6440e-07
10:129681641 G C 0.093765 2.1734e-05
10:129681917 C A 0.299028 -7.7813e-06
10:129684797 C G 0.171600 -5.9371e-06
10:129690826 T A 0.194415 -3.3491e-05
10:129692918 T G 0.192494 -3.6020e-05
10:129695644 T C 0.055270 -2.0384e-05
10:129701338 A G 1.080321 1.1854e-05
10:129702981 T C 0.388723 9.0855e-05
10:129706908 C G 0.113948 1.7561e-05
10:129708841 G A 0.099455 -7.8696e-06
10:129710004 C T 0.078010 -1.7726e-05
10:129710276 A G 0.186356 1.2404e-05
10:129713217 A G 0.052121 -1.2472e-05
10:129715325 T G 0.043286 -1.0381e-05
10:129716472 A C 0.077452 8.1806e-05
10:129717000 A G 0.031189 -4.3202e-06
10:129718678 T C 0.185908 1.2716e-04
10:129722790 A G 0.191517 1.1553e-05
10:129724190 G A 0.753311 5.7610e-05
10:129730516 A G 0.154073 -1.6740e-07
10:129734338 A G 0.049995 -3.4309e-05
10:129737172 A G 0.562748 -1.5009e-05
10:129738559 C T 0.140126 2.2159e-06
10:129739485 A G 0.060496 -8.6045e-06
10:129740668 G A 0.333080 -1.1432e-05
10:129742330 A G 0.032711 2.0356e-05
10:129747411 T C 0.091604 3.2206e-05
10:129747569 C G 0.181922 1.8191e-06
10:129751331 A G 0.315429 4.7711e-05
10:129754438 G A 0.187959 4.2010e-05
10:129757850 A G 0.415316 2.9268e-06
10:129759892 T C 0.319905 5.8557e-06
10:129763552 A T 0.147010 4.7528e-05
10:129767088 T C 0.043517 -3.0859e-05
10:129767413 T C 0.073982 -5.5468e-05
10:129767555 C T 0.783727 2.9817e-05
10:129768278 C G 0.033529 -1.6175e-05
10:129768280 A G 0.246764 -8.3312e-06
10:129770282 C T 0.103662 1.5750e-05
10:129774590 T C 0.166865 -4.5408e-05
10:129775371 C T 0.086436 -4.0053e-06
10:129775529 G A 0.042965 -2.0107e-05
10:129778431 G A 0.650123 3.8221e-05
10:129783298 A G 0.023743 1.7993e-05
10:129785998 A G 0.368813 -3.7433e-05
10:129789933 A G 0.274490 -2.8860e-05
10:129791885 T C 0.204250 9.9531e-05
10:129792721 T C 0.116467 -5.8353e-05
10:129793672 C T 0.036379 1.0936e-05
10:129794633 A G 0.023019 -1.2065e-05
10:129796246 C T 0.346362 6.5829e-06
10:129796958 C T 0.513983 -3.0665e-05
10:129797056 A G 1.327312 -4.5748e-06
10:129799041 G C 0.046428 -2.0511e-05
10:129805018 T C 0.065653 -1.5381e-05
10:129806457 C G 0.333408 -2.6678e-05
10:129806838 A G 0.301291 3.6239e-05
10:129807142 G A 0.180130 6.2489e-06
10:129809635 C T 0.463660 -3.9823e-05
10:129816497 T C 0.050086 -3.0985e-05
10:129817616 T C 0.062515 4.0584e-05
10:129819560 G C 0.927965 -1.8850e-05
10:129821745 T C 0.107865 -2.2414e-09
10:129823904 C T 1.965987 -2.7289e-05
10:129827826 T C 0.259734 -1.7613e-05
10:129828971 A G 0.460073 8.7484e-06
10:129831442 C A 1.127392 -8.0676e-05
10:129833213 G A 0.853500 4.0165e-06
10:129834886 A G 0.819220 -2.4461e-05
10:129835993 G A 0.211303 1.2964e-05
10:129838503 G A 1.976656 -7.0916e-06
10:129844452 T C 0.151577 2.6707e-06
10:129845547 C A 1.552031 -1.4041e-05
10:129846781 T C 0.033938 2.6935e-05
10:129847717 T C 0.032426 4.0564e-05
10:129853659 A G 0.028648 -1.9554e-05
10:129854145 T C 0.174145 -7.4903e-06
10:129854507 T C 0.187174 -5.2831e-06
10:129858101 A C 0.076572 -2.6822e-05
10:129860234 A G 1.539148 2.5140e-05
10:129873879 T C 0.069668 -5.3230e-06
10:129874189 T C 0.417121 -1.7588e-05
10:129877015 T G 0.020196 3.8152e-05
10:129878899 C T 0.637935 -3.8351e-06
10:129882699 G A 1.044393 5.6675e-05
10:129887991 A C 0.040920 -2.6338e-06
10:129892163 C T 0.223829 -5.8124e-05
10:129892265 T C 0.030332 1.2381e-05
10:129895163 T G 0.067994 -9.5218e-06
10:129897314 G C 0.193513 -8.5861e-06
10:129898068 A G 0.567773 -1.6481e-05
10:129899578 C T 1.050275 2.0440e-05
10:129899778 C G 0.847008 4.5079e-05
10:129899922 C T 0.047389 -1.5958e-05
10:129901066 A C 0.121053 4.9133e-05
10:129901570 T C 0.047071 -1.7561e-05
10:129901762 A G 0.024921 4.6139e-05
10:129903016 C T 1.041923 2.4080e-05
10:129903802 G A 0.434710 6.5732e-07
10:129904654 G C 0.029284 1.0586e-05
10:129905896 A T 0.353889 7.4994e-06
10:129906364 A G 0.184042 -7.9280e-06
10:129906980 T C 0.484332 3.7623e-05
10:129907489 A G 0.203072 -2.7846e-05
10:129907544 C G 0.352542 1.6355e-05
10:129907610 A G 0.079701 -7.7024e-06
10:129911856 G C 0.354037 1.9168e-05
10:129913960 T A 0.498854 -2.0872e-05
10:129914025 T C 0.032419 -3.7634e-05
10:129914787 T C 0.028625 -5.5044e-06
10:129915518 C T 1.945353 -3.2992e-05
10:129917560 C T 1.274980 -2.4082e-06
10:129920268 C T 0.147802 1.7926e-05
10:129920659 A C 0.188875 -2.0778e-05
10:129928522 T G 1.147143 1.1499e-05
10:129933456 T C 0.462280 8.0458e-06
10:129937722 C A 0.363597 1.3352e-06
10:129942357 A C 0.275827 -1.7082e-05
10:129943625 T C 0.415313 1.1558e-05
10:129944252 C T 0.080451 -1.4946e-05
10:129949333 T C 0.047525 2.3973e-06
10:129954067 G A 0.039102 2.1597e-05
10:129958068 A G 0.070162 -3.8940e-06
10:129958296 G T 0.231444 -8.6412e-06
10:129958673 T C 0.032140 -1.7988e-06
10:129960013 C G 0.297779 -2.5383e-05
10:129960568 A G 0.054806 5.0126e-06
10:129962137 C G 0.034068 1.8822e-05
10:129962202 G A 0.077488 9.4367e-06
10:129963848 T C 0.245852 -7.0690e-06
10:129966599 T C 0.056516 5.1830e-06
10:129987471 T C 0.076290 -1.4355e-05
10:129991713 T C 0.278034 -5.1205e-06
10:129992970 A G 0.399642 -9.9715e-06
10:129994516 T C 0.110988 -1.1345e-06
10:130004944 C T 0.126405 1.4537e-05
10:130006499 T G 1.410500 3.4485e-06
10:130010650 G A 0.059298 -1.3601e-05
10:130010877 T C 0.113730 2.9289e-05
10:130020127 G T 0.075715 -8.7286e-06
10:130044240 C T 0.471868 -3.9570e-05
10:130044668 G A 1.862715 3.0552e-05
10:130045823 A G 0.030430 -8.4036e-06
10:130049379 A G 0.105372 -1.3522e-05
10:130053296 C T 0.030660 -2.2116e-06
10:130054651 C T 0.437917 -3.6956e-05
10:130060348 A G 0.183818 -1.4331e-05
10:130061456 T C 0.847972 3.1808e-05
10:130063301 C T 0.224267 -2.3723e-05
10:130068724 C A 0.475309 2.6703e-05
10:130069931 T C 0.994855 1.2350e-05
10:130070285 A G 0.182620 -2.5215e-05
10:130071539 T C 0.068766 2.9907e-05
10:130074243 T C 0.063063 6.0584e-05
10:130075192 G A 0.030582 8.5367e-06
10:130077109 T C 1.062950 2.7653e-05
10:130081860 C T 0.121352 8.3426e-05
10:130083815 T C 0.045062 -3.5509e-06
10:130092655 T C 0.048236 -1.2695e-05
10:130097305 C T 0.118538 -5.6018e-05
10:130097699 A G 0.110806 -6.3391e-05
10:130098648 A G 0.083187 1.6875e-05
10:130100661 T C 0.050203 4.1559e-05
10:130104867 T C 0.375201 2.2574e-05
10:130105504 A G 0.270605 1.6842e-05
10:130107905 C T 1.344437 -1.6418e-05
10:130115497 T C 0.029608 -6.4190e-06
10:130115669 T C 0.322057 2.9367e-05
10:130117610 G A 0.230434 3.5174e-06
10:130135453 T C 0.383089 2.8644e-06
10:130137105 T C 0.067925 -1.1797e-05
10:130137579 T G 0.195100 4.7125e-06
10:130139123 G A 0.054299 -2.8591e-06
10:130140354 G A 0.032127 1.7298e-05
10:130141824 T C 0.300645 1.9255e-05
10:130151623 G C 0.271088 9.1096e-06
10:130159666 G A 0.083872 -2.0439e-05
10:130162295 G A 0.395553 1.0520e-05
10:130162380 A G 0.148792 -2.1063e-04
10:130164338 C T 0.069328 -1.0511e-05
10:130179267 C T 0.117239 -1.0108e-05
10:130185738 T C 0.099900 -5.4009e-06
10:130185899 T C 0.438323 -4.1455e-05
10:130190217 A G 1.075722 4.8749e-05
10:130191992 T G 0.486916 -7.8275e-06
10:130192301 G A 0.807513 1.3235e-05
10:130192491 C T 0.034594 -1.4346e-05
10:130192575 A G 0.104853 9.5479e-06
10:130193431 C T 0.045633 -5.0407e-06
10:130195643 A G 0.312826 -1.5206e-05
10:130205003 T C 0.040226 4.0582e-06
10:130205245 C T 1.217675 7.3159e-07
10:130210709 G A 0.291336 -1.8268e-05
10:130211600 A G 0.092951 1.3635e-05
10:130212650 T C 0.029092 9.7662e-06
10:130212669 C T 0.061340 4.9729e-06
10:130217720 C T 0.621034 -3.5581e-05
10:130219189 T C 0.021948 3.0381e-06
10:130224900 G A 0.120901 6.2630e-05
10:130225689 T C 0.084310 1.2581e-05
10:130226025 T C 1.295195 2.1920e-05
10:130231857 C T 0.150687 -1.5796e-05
10:130234895 T C 0.059298 4.9301e-05
10:130247163 G A 0.711024 -6.6869e-06
10:130248926 G T 0.165229 2.7373e-05
10:130254882 T C 0.173658 -3.2137e-05
10:130255636 A G 0.028943 4.8737e-05
10:130256280 T C 0.379966 -3.5225e-05
10:130259232 A G 0.053582 -3.1142e-06
10:130259333 C T 0.677852 2.1325e-05
10:130263348 T G 0.170003 -2.1362e-05
10:130266357 T C 0.053102 -3.3070e-05
10:130271075 C A 0.033007 7.2012e-06
10:130272033 T G 1.767816 -2.5713e-05
10:130272085 G A 0.675018 4.0113e-05
10:130273747 A G 0.073093 -2.3095e-05
10:130275910 G A 0.026570 -2.2267e-05
10:130278179 A G 0.233820 -7.4833e-05
10:130278239 T C 0.705146 4.9837e-06
10:130279137 G A 0.584576 -1.4097e-05
10:130280768 T C 0.112955 -3.7625e-05
10:130281503 C T 0.048905 2.8592e-06
10:130284037 A G 0.713536 9.6965e-06
10:130284067 G T 0.762743 -1.5232e-05
10:130284254 C T 0.404420 -1.7255e-05
10:130287403 C T 0.028135 -3.6615e-05
10:130288721 T G 0.211332 -5.4703e-06
10:130289245 T C 0.203971 -2.2490e-05
10:130290407 A G 0.029475 -1.4986e-05
10:130293211 G A 0.467107 1.6133e-07
10:130296637 A G 0.491642 -6.4106e-06
10:130297097 C T 0.030293 -2.3243e-05
10:130297862 A G 0.183220 -5.3492e-07
10:130297982 G A 0.120196 -9.3200e-06
10:130302069 C T 0.052664 1.1490e-05
10:130302535 A G 0.022130 3.6754e-06
10:130303915 T C 0.328108 3.8661e-06
10:130304182 G T 0.448726 2.4110e-05
10:130304583 T C 0.436723 -3.0661e-05
10:130308681 A G 0.163207 1.1502e-05
10:130309042 G T 0.316754 -3.2385e-05
10:130311299 T C 0.131748 -2.7148e-05
10:130311543 T C 0.024191 4.1937e-05
10:130313642 T C 0.093499 8.7789e-06
10:130318252 G A 0.031553 4.4605e-06
10:130318498 A G 0.033189 -3.3705e-05
10:130320376 A C 0.106807 6.4324e-06
10:130322320 T C 0.586560 -5.1925e-05
10:130327193 A G 1.340977 -7.8375e-05
10:130327911 T C 0.092500 -1.7682e-05
10:130328199 T C 0.031715 1.0891e-05
10:130329679 A C 1.869982 3.9637e-05
10:130338620 C T 0.117561 1.0621e-05
10:130339984 A G 0.136954 -2.7725e-05
10:130341218 A G 0.101994 -3.2310e-05
10:130347000 G C 0.969703 -8.0892e-05
10:130347751 C G 1.807967 -2.4287e-05
10:130347918 C T 0.219921 -5.8741e-05
10:130347966 C T 0.178001 2.4142e-05
10:130348829 G A 0.100913 1.1869e-05
10:130354185 T C 0.040219 -1.1262e-05
10:130355460 C T 0.045584 2.7965e-06
10:130357690 G C 0.116655 9.4634e-06
10:130361891 C T 1.281089 4.5190e-05
10:130362899 T C 1.161548 2.8312e-05
10:130370710 T C 0.057633 1.6018e-05
10:130370900 G A 1.254203 4.4616e-05
10:130382029 C T 0.135095 2.0693e-06
10:130384705 C T 0.076465 -3.0268e-05
10:130386248 T C 0.856586 2.0089e-05
10:130389131 T C 0.557107 -2.4471e-05
10:130390938 T G 0.171240 -1.9726e-05
10:130395386 T G 0.027732 -3.5738e-05
10:130403981 A C 1.779930 -6.7375e-06
10:130406260 A T 0.041845 -2.2239e-05
10:130408854 T C 0.514551 -3.6654e-05
10:130413057 T C 0.279881 -4.1377e-05
10:130417176 A G 0.145416 -1.1582e-05
10:130418033 T C 0.313407 -2.9176e-05
10:130419737 C A 1.942542 3.4953e-06
10:130420678 A G 0.409448 -2.8561e-05
10:130421478 T C 0.038398 -6.3845e-06
10:130422319 G A 0.332223 3.7937e-06
10:130426022 G T 1.772153 -1.8209e-05
10:130426977 T G 1.628901 3.1147e-05
10:130431317 A G 0.249578 -4.6730e-05
10:130435870 G C 0.108187 9.6022e-06
10:130441313 T C 0.050521 -5.0519e-05
10:130443637 C T 0.029027 -1.4174e-05
10:130444390 A G 0.084921 1.5067e-05
10:130445832 A G 0.542504 -1.0117e-04
10:130448931 C A 0.033403 6.3713e-05
10:130450575 G A 0.168897 2.0656e-05
10:130454569 G A 0.126990 -1.2552e-04
10:130455032 C G 0.407806 3.9678e-05
10:130455063 C T 0.623575 2.6335e-05
10:130455932 T C 0.118687 1.5286e-06
10:130457091 A G 0.061035 -4.1632e-05
10:130457648 T C 0.354344 2.7341e-05
10:130458381 T C 0.365045 -4.4945e-05
10:130463122 A G 0.033925 3.9013e-05
10:130465259 A G 0.110481 3.1888e-05
10:130467921 T C 0.103311 3.4415e-06
10:130470694 A G 0.044867 -2.5512e-05
10:130471032 T G 0.168650 1.2141e-05
10:130471677 A G 0.064404 2.8831e-05
10:130472612 C T 0.426975 -3.1724e-05
10:130476034 A G 0.814556 1.5161e-05
10:130476162 A G 0.097949 1.7166e-05
10:130476250 C T 0.066926 5.6123e-06
10:130478496 T C 0.492051 5.1274e-05
10:130479587 C T 0.182996 -7.7739e-05
10:130480136 G A 0.092918 1.2876e-05
10:130482347 A G 0.230483 -1.3771e-05
10:130483297 G A 0.404832 -5.4527e-05
10:130484409 G A 0.533422 3.7587e-05
10:130485878 T C 0.340783 -5.1677e-05
10:130488026 C T 0.779797 -1.7682e-06
10:130488897 T C 0.056322 1.0055e-05
10:130492201 G A 0.052589 1.3397e-05
10:130493771 T G 0.077345 9.8691e-06
10:130493906 C T 1.944493 -5.0276e-06
10:130494208 T C 0.123387 -6.7283e-06
10:130495355 C T 0.785392 -5.8835e-06
10:130496276 T C 0.194990 3.5672e-05
10:130498783 A G 0.054231 -4.4853e-07
10:130499623 G A 0.170948 -1.7492e-05
10:130499932 C T 0.067228 -1.0091e-05
10:130500820 C T 0.375075 -1.6796e-05
10:130503106 T G 0.227786 -1.2596e-05
10:130509119 C T 0.338449 -3.0086e-05
10:130509765 G A 0.968772 -7.2228e-06
10:130509945 C G 0.147487 -4.3030e-06
10:130511520 A G 0.053829 1.9218e-05
10:130511895 G A 1.662311 -2.5313e-05
10:130514782 G A 0.160289 6.7759e-06
10:130517449 C T 0.054105 -2.3845e-06
10:130518149 T C 0.153349 -1.0390e-05
10:130520279 T C 0.048545 2.2228e-05
10:130521645 T C 0.043367 2.7056e-05
10:130525985 C T 1.803835 3.0101e-05
10:130529771 G A 0.316319 -1.6163e-05
10:130530617 G A 1.937943 -1.2872e-05
10:130532090 T C 1.200978 -4.9073e-06
10:130532866 A G 0.199015 7.6688e-06
10:130533661 A G 0.032027 -5.1437e-06
10:130534170 T C 0.041861 -2.3314e-05
10:130535291 T C 0.069172 -5.2864e-05
10:130535981 T C 0.377240 5.1325e-06
10:130537494 A G 0.025986 -2.2354e-06
10:130538787 G A 0.436989 8.7371e-06
10:130539111 T C 1.651061 -1.3752e-05
10:130539709 C T 0.122176 2.1473e-06
10:130541770 A C 1.835330 -3.3571e-05
10:130542872 T C 0.067377 -9.9811e-06
10:130543661 T C 0.050391 -5.1905e-06
10:130544847 A G 0.122228 -2.1301e-04
10:130545142 G A 0.115499 -8.7399e-06
10:130546521 C T 0.486471 2.1304e-05
10:130546565 C T 0.180663 7.1362e-06
10:130551159 G A 0.036279 6.1377e-07
10:130555714 C T 0.052096 8.8599e-07
10:130555887 T C 0.038388 8.9416e-06
10:130556259 T C 0.144232 -7.8726e-06
10:130559640 G A 0.851172 3.1705e-05
10:130559935 C T 0.150106 3.5306e-06
10:130562516 T C 0.057555 -1.4787e-07
10:130567401 T C 0.131225 -9.9828e-06
10:130571475 T G 0.038061 7.9110e-06
10:130575032 C T 0.131216 2.2638e-05
10:130577127 G A 0.369680 -1.3926e-05
10:130578101 G A 0.205769 -2.2874e-05
10:130579495 A G 0.176618 -1.1148e-05
10:130580251 T G 0.096583 -1.2815e-05
10:130581094 A G 1.092818 3.7769e-06
10:130583833 C T 0.798502 3.1949e-05
10:130587803 A G 0.458220 1.0164e-05
10:130589196 A G 0.034889 -2.7824e-05
10:130589876 C A 1.223709 1.5559e-05
10:130590543 C T 0.226156 -1.8458e-05
10:130592703 A G 0.096680 1.4190e-05
10:130594564 A G 0.114120 3.8303e-05
10:130595233 G T 0.203702 -1.9358e-05
10:130601897 A G 0.316449 3.4909e-06
10:130604972 C T 0.409756 -8.7361e-06
10:130608139 G C 0.051836 7.7856e-06
10:130610450 A G 0.455373 1.4362e-05
10:130616360 T C 0.678654 -1.6776e-05
10:130616516 C T 0.135604 -3.5555e-05
10:130623070 A G 0.065595 -2.7841e-05
10:130623086 A C 0.042339 -2.0798e-05
10:130633227 T C 0.065131 -2.4578e-05
10:130633344 T C 0.052005 -1.1130e-05
10:130635101 A G 0.029742 5.3192e-05
10:130635301 C T 0.089234 -4.2970e-05
10:130635657 T C 1.572236 1.9678e-05
10:130635759 A G 0.079386 2.3835e-06
10:130643887 C T 1.006375 -7.2669e-06
10:130648584 T C 0.151811 -1.8571e-05
10:130649221 A G 0.145491 -2.2856e-06
10:130652586 T C 0.021338 3.3605e-05
10:130661405 T C 0.267102 1.8521e-05
10:130662404 C A 0.982661 -2.6455e-06
10:130662705 C T 0.062982 -1.5986e-05
10:130665008 G A 1.143053 -2.3431e-05
10:130668231 G C 0.799090 -6.6043e-06
10:130669609 A G 0.142407 2.4104e-05
10:130669638 C T 1.697064 -2.8301e-05
10:130669686 G A 0.051472 -4.4461e-06
10:130669937 C T 0.927699 -8.2901e-05
10:130670353 C A 0.282971 -9.7440e-05
10:130670468 A G 0.101698 -1.1907e-05
10:130673817 C T 0.071324 1.0305e-05
10:130675564 A G 1.463248 4.8773e-05
10:130675565 C T 0.294088 -7.8644e-05
10:130676586 T C 0.071772 -4.3787e-05
10:130677012 C A 0.038992 1.5131e-05
10:130677050 A G 0.157351 -1.4535e-05
10:130678288 C T 0.162272 -3.1279e-05
10:130679235 A G 0.069694 -9.5012e-06
10:130679709 G A 0.477727 -3.0001e-06
10:130680862 T C 0.106184 -3.7991e-05
10:130685215 A G 0.311447 -6.8360e-06
10:130685308 T C 1.753236 -2.7438e-05
10:130690104 G A 1.946110 -5.0205e-05
10:130690988 A G 1.960635 -2.6384e-05
10:130691185 C T 0.115889 -1.6090e-05
10:130691396 A G 0.050797 -7.9029e-06
10:130699522 C G 0.036116 -3.9726e-05
10:130701292 C G 0.025464 -3.5459e-06
10:130707304 A C 0.097793 -1.3357e-05
10:130708165 C T 1.681016 -8.1034e-05
10:130709237 G A 1.402986 -5.6194e-05
10:130712316 A C 0.261396 -3.9680e-05
10:130715263 A C 0.056286 8.0675e-06
10:130723537 C T 0.047577 1.3097e-05
10:130725704 A G 0.066569 -3.2640e-05
10:130728940 T G 1.598306 5.9758e-06
10:130729809 A G 0.223832 -1.7868e-05
10:130733283 C G 0.091549 -5.9337e-05
10:130735825 G A 0.340763 -1.0707e-05
10:130737044 G T 0.036522 1.8169e-05
10:130741472 C T 0.081837 1.3658e-05
10:130746370 C T 1.320113 6.7622e-06
10:130747697 A G 0.051274 2.2446e-05
10:130749583 A G 0.285220 -3.9273e-05
10:130753520 T C 0.523996 -3.6255e-05
10:130753924 T C 0.952793 4.2666e-05
10:130756026 A G 0.049629 2.9187e-05
10:130756106 G T 0.469165 8.7039e-05
10:130756482 A G 0.055780 -3.7329e-06
10:130757816 T C 0.104470 -3.0163e-05
10:130761013 G T 0.771309 -4.7989e-05
10:130761949 T C 0.328695 -3.2804e-06
10:130762889 T G 0.060509 -1.7921e-05
10:130765159 A G 0.059441 -1.3185e-05
10:130766680 T C 0.370664 -5.3676e-05
10:130769001 A G 0.038629 2.9359e-05
10:130769047 C T 0.570168 -1.8294e-05
10:130771802 A G 0.140564 -8.9649e-06
10:130777415 G A 1.554394 -2.1805e-05
10:130780017 A G 0.251973 2.7821e-05
10:130780685 T C 0.032302 -8.8974e-06
10:130782388 C T 1.280323 -2.5584e-05
10:130785644 C T 0.865853 -3.4469e-06
10:130787179 A G 0.412872 3.1101e-05
10:130787936 T C 0.448057 -4.5903e-05
10:130790580 G T 0.313449 -3.1510e-05
10:130794469 A G 0.032935 1.8612e-07
10:130794702 C A 0.037113 3.1381e-05
10:130794827 A G 0.075358 -1.0494e-05
10:130798703 A G 0.501957 -4.3820e-05
10:130800503 T C 0.049755 -2.2714e-05
10:130800529 C T 0.035289 -2.7713e-05
10:130801357 T C 0.167881 -1.3243e-05
10:130803060 T C 1.008462 7.8423e-05
10:130818555 C T 0.640476 2.0476e-05
10:130823785 G A 0.283763 -2.4014e-07
10:130828665 T G 0.061271 1.7073e-05
10:130829781 T C 0.654371 2.0168e-05
10:130829853 T C 0.067662 5.4455e-07
10:130833027 A G 0.177297 -9.0017e-05
10:130833111 T C 0.051252 2.6350e-05
10:130834276 G A 0.125058 -1.2337e-05
10:130834832 T C 0.043371 -1.2787e-05
10:130835311 C A 0.285727 -1.7012e-05
10:130837618 T C 0.025402 4.9587e-05
10:130839012 G A 1.176940 -7.8737e-06
10:130840131 A C 0.201215 -1.3501e-05
10:130842093 C T 0.507076 -3.2946e-05
10:130846644 A G 0.071807 -1.8796e-05
10:130851000 G T 0.056890 1.7400e-05
10:130852536 T C 0.534558 -4.6895e-07
10:130853623 T C 0.035389 -1.6778e-05
10:130854108 A G 0.086242 -3.7361e-06
10:130861851 T C 0.160902 -3.0939e-05
10:130863266 G A 0.245683 1.6298e-05
10:130864163 A G 0.048652 1.8627e-05
10:130867165 G A 0.083064 8.0328e-07
10:130872867 C T 1.360744 -1.9410e-05
10:130878873 A G 0.028365 -2.8239e-06
10:130886181 A G 0.093814 4.9823e-06
10:130888067 C T 0.454172 2.5271e-05
10:130889821 A G 0.039408 -1.3638e-05
10:130892725 A G 0.130232 -4.7469e-06
10:130893539 A G 0.045162 -6.4459e-05
10:130896679 G A 0.350643 -4.9922e-05
10:130901370 G A 0.040742 2.1197e-05
10:130903060 T C 0.089478 -7.5527e-05
10:130910213 T G 1.672272 -4.8628e-05
10:130911228 C T 1.929803 -1.2126e-05
10:130913497 T C 0.698489 6.8747e-06
10:130914071 G T 0.156906 -6.3978e-06
10:130914458 G A 1.926456 -6.7673e-05
10:130916228 C T 1.979366 -2.7907e-05
10:130919257 G A 0.882063 -1.3641e-05
10:130928740 A G 0.056766 2.3131e-05
10:130930161 T C 0.037996 -4.2066e-06
10:130932293 A G 0.052842 1.7818e-05
10:130932642 T C 0.096102 1.7657e-05
10:130939211 G A 0.582032 2.3097e-05
10:130941165 T G 0.110196 -1.4136e-04
10:130941884 A G 1.182428 7.3679e-06
10:130943076 T G 0.109005 -1.2365e-05
10:130943563 T C 0.327819 1.8020e-05
10:130945251 T C 0.111160 9.0824e-06
10:130947768 G A 0.925210 8.2654e-05
10:130950206 T C 0.059201 4.1358e-06
10:130951708 A G 0.314699 -7.1969e-06
10:130953296 T G 0.028148 3.0699e-05
10:130954134 A G 0.029946 7.0148e-07
10:130957221 C T 1.343931 1.2569e-05
10:130975829 T C 0.107872 -1.5537e-06
10:130976754 G T 0.052050 7.4404e-06
10:130981189 T G 0.148594 -2.0506e-05
10:130994979 T C 0.028021 3.0746e-06
10:130996996 G A 1.494365 1.1345e-05
10:130997640 A G 0.025772 1.0197e-05
10:131019501 T C 0.427420 -2.8894e-05
10:131019870 G A 0.440244 -3.9720e-05
10:131020497 T C 0.067156 2.9283e-06
10:131021860 T G 0.048119 2.2188e-05
10:131023695 A G 0.583950 6.4348e-06
10:131027231 A G 0.231229 2.9075e-05
10:131030081 C T 0.121076 5.1197e-05
10:131033906 T C 0.387311 -2.7758e-05
10:131033938 C T 1.150704 2.2821e-05
10:131035301 G C 0.090575 3.6359e-06
10:131035607 G C 0.119969 -2.2809e-05
10:131039196 T C 0.503645 -5.0796e-05
10:131039287 A G 0.082889 2.4899e-05
10:131039596 T G 0.155972 -3.2489e-05
10:131040521 G A 1.791241 6.7085e-06
10:131046359 T G 1.526324 -8.0929e-05
10:131048824 T C 0.025103 -1.9032e-06
10:131051744 G A 0.035169 -2.8486e-05
10:131054701 C T 0.366152 1.0150e-05
10:131056367 A G 0.695389 -3.6014e-05
10:131057483 A G 0.937349 7.7207e-05
10:131057682 A G 0.242918 -2.7131e-06
10:131060924 G A 0.221398 -5.4480e-05
10:131067259 A C 0.131641 1.6095e-05
10:131070186 A G 0.149227 -1.7006e-05
10:131071327 G A 0.044088 -1.2786e-05
10:131074239 A G 0.051920 3.9743e-05
10:131076903 C T 0.134325 2.5550e-05
10:131078144 T C 1.475598 1.9406e-05
10:131078949 T C 0.129609 -3.7722e-05
10:131080127 G A 0.059580 2.6261e-05
10:131093057 C G 1.731333 3.6506e-05
10:131097952 A G 0.090675 -1.5632e-05
10:131105116 A G 0.078705 -7.7817e-06
10:131105227 A C 0.239396 7.4872e-06
10:131118764 A G 0.060853 3.1259e-05
10:131121809 T C 0.054517 -3.1757e-05
10:131129656 G A 0.665868 2.6420e-05
10:131135004 G A 0.260929 4.2623e-05
10:131136047 G A 0.820568 1.4338e-05
10:131139121 A C 0.053232 -1.9158e-05
10:131141455 G A 0.048941 -5.4790e-06
10:131144882 A C 0.064504 -1.9003e-05
10:131148983 G A 0.078367 6.1860e-05
10:131150405 C T 0.740782 -1.4182e-06
10:131151105 A G 0.884354 5.3415e-06
10:131154493 G A 0.073408 -1.3952e-06
10:131155624 A C 0.080003 -3.7520e-06
10:131162520 G A 0.154495 -3.7264e-05
10:131167379 G T 0.070022 -7.3377e-06
10:131171367 T C 0.025496 -1.8631e-05
10:131172666 C T 0.277239 1.5362e-05
10:131177353 A G 1.216542 -5.3593e-06
10:131179027 G A 1.495401 1.2933e-05
10:131189192 C T 0.143894 -2.7704e-05
10:131193275 C T 0.064293 -1.6666e-05
10:131195759 T G 0.481703 2.7171e-05
10:131197229 T G 0.025876 -1.8927e-05
10:131203096 T C 1.972537 -1.4811e-05
10:131203268 G A 0.143034 -3.9848e-06
10:131204400 T C 0.075774 1.6536e-05
10:131205459 G A 1.752710 -5.7385e-07
10:131205759 G A 0.219603 -4.2601e-06
10:131205781 T C 0.034834 -1.3224e-05
10:131206232 A G 0.080175 -2.9665e-05
10:131211384 A G 0.233946 -1.0496e-05
10:131219569 T C 0.155183 -1.0289e-06
10:131224242 A G 0.068523 -1.6104e-05
10:131224342 C A 0.101396 2.5300e-05
10:131228043 T G 1.612267 -1.1648e-05
10:131229113 T C 0.038700 1.1211e-05
10:131230763 T C 0.093369 -3.9022e-05
10:131233033 C T 1.387526 -1.0316e-05
10:131236886 C T 1.859044 -1.1360e-05
10:131237574 G A 0.023912 -2.9341e-05
10:131241319 T C 0.090445 3.2312e-06
10:131242882 C G 0.120177 -4.3367e-06
10:131243319 T G 0.081535 -1.2464e-05
10:131245266 T C 0.098222 -4.2989e-06
10:131250603 T C 0.120836 -1.5179e-05
10:131252316 C G 0.022218 -9.2220e-07
10:131252486 A G 0.047308 1.5242e-05
10:131253531 A G 0.126759 4.4991e-05
10:131253958 A G 0.029186 3.4895e-05
10:131254666 A C 0.043273 9.4944e-06
10:131258796 G A 0.031728 4.9711e-05
10:131261797 T C 1.101315 -4.4736e-05
10:131262574 G A 0.021630 -7.1689e-06
10:131264581 G T 1.670360 -2.8968e-05
10:131265021 A C 0.087118 -2.9774e-05
10:131268443 C A 0.024061 1.3941e-05
10:131268608 A G 0.140405 2.7218e-05
10:131268994 A G 0.021354 -3.6201e-08
10:131272256 A G 1.082655 -3.4058e-05
10:131278410 T G 1.161538 -1.6359e-05
10:131287882 T G 1.576543 -2.6222e-05
10:131303774 A G 0.172941 -4.0508e-06
10:131304605 C T 0.111536 1.0447e-05
10:131325525 A G 0.023165 3.3625e-05
10:131326415 A G 0.305267 7.7248e-06
10:131328940 T C 0.043179 -2.2114e-05
10:131329224 A G 0.582252 -9.3140e-06
10:131329452 A G 1.866853 -2.0545e-05
10:131333349 A C 0.067159 1.5560e-05
10:131343925 A G 0.051015 2.5026e-05
10:131344413 T C 1.225786 -6.8295e-06
10:131353192 G T 0.173947 -1.2175e-05
10:131359977 C T 0.096735 8.0795e-06
10:131363136 T G 0.088832 3.3645e-05
10:131365239 T G 0.152057 1.9920e-05
10:131372532 C T 0.049408 -7.2691e-05
10:131386338 T G 0.050304 1.2707e-05
10:131388202 T G 0.022055 -3.4706e-05
10:131393168 A G 0.098384 1.1175e-05
10:131416658 T C 0.063696 -7.9603e-05
10:131417427 A G 0.977399 -1.3908e-05
10:131425733 A G 0.145069 -5.2840e-06
10:131426022 C T 1.001042 -1.0149e-05
10:131427661 T G 0.557893 -1.5814e-05
10:131428843 G A 0.072216 1.8387e-05
10:131434267 T C 0.094103 -3.4671e-06
10:131443892 T C 0.063849 -2.2283e-05
10:131445379 T C 0.052050 3.5401e-05
10:131449125 A G 0.024113 1.3882e-06
10:131452917 T C 0.599900 1.8418e-06
10:131456982 C A 0.104564 3.1159e-06
10:131458271 A G 0.067568 5.5914e-06
10:131461540 G T 0.869907 1.4929e-06
10:131463929 A G 0.068773 -3.9744e-05
10:131470000 T C 0.202238 -9.8557e-05
10:131470343 G C 0.045403 3.7572e-05
10:131473709 T G 1.255174 1.5864e-05
10:131476971 T C 0.277560 2.8657e-05
10:131483217 G T 0.154569 3.9435e-06
10:131489644 A G 0.037522 2.3284e-05
10:131489782 G A 1.253061 -1.4355e-05
10:131491560 C T 0.164898 -8.2327e-06
10:131495267 T C 0.897373 5.3336e-06
10:131498025 G T 1.878499 1.9404e-05
10:131502448 G A 1.567299 -1.2364e-05
10:131503352 T G 0.024409 2.0651e-05
10:131508992 C G 0.945610 3.5017e-05
10:131510189 T C 0.051839 -6.1651e-06
10:131511636 A G 0.245037 -4.6093e-05
10:131512933 T C 0.699583 1.1840e-04
10:131514862 G A 1.480171 3.5706e-05
10:131514985 A G 0.035792 2.1562e-07
10:131519628 G C 0.067477 -1.6434e-05
10:131522055 G A 0.486264 -2.1095e-05
10:131523935 C T 1.065335 -6.4961e-05
10:131526661 A G 0.474605 -5.0507e-05
10:131538728 A G 0.425434 3.4293e-05
10:131539500 T C 0.034217 -1.6597e-05
10:131540611 C T 1.069133 5.4701e-06
10:131549553 T C 0.524957 -1.8027e-05
10:131559720 G A 0.034357 1.0713e-05
10:131564998 G A 0.279521 -1.6141e-05
10:131565064 G A 0.275791 2.0592e-05
10:131567188 C T 1.113623 -9.9308e-06
10:131567981 A G 0.049473 1.2267e-05
10:131574729 T G 0.117892 2.9570e-05
10:131575758 T C 0.051274 -6.8125e-07
10:131575932 A C 0.504781 -2.7767e-06
10:131576272 A G 0.139483 -2.8380e-05
10:131580204 C T 1.053871 1.5239e-05
10:131581168 C A 0.051235 -1.1417e-05
10:131582175 C A 1.566143 -2.3180e-05
10:131583388 A G 0.843223 6.3659e-06
10:131584220 G C 0.062722 2.6072e-05
10:131588141 T C 0.092425 2.4923e-05
10:131589244 A G 0.099952 2.6321e-05
10:131589879 G A 1.533818 2.6825e-05
10:131592566 G T 0.123306 1.5772e-05
10:131596620 G T 0.105249 1.9600e-05
10:131597440 G A 0.026898 -2.6102e-05
10:131597962 T C 0.484865 -5.2110e-06
10:131599857 A G 0.120044 -2.4396e-05
10:131601154 G A 0.223735 -4.8110e-06
10:131605401 A C 0.210248 -2.1132e-05
10:131605476 A G 0.302995 4.8978e-05
10:131605924 C T 0.588364 1.4462e-05
10:131606488 T G 0.022036 5.0385e-06
10:131615477 G A 0.037557 -6.8115e-05
10:131617132 G A 0.237517 -9.8254e-06
10:131618620 T C 0.046636 -3.0977e-06
10:131619639 T C 0.032767 -3.2104e-05
10:131625613 G A 1.296896 -2.0468e-06
10:131629961 T C 0.112147 1.8653e-05
10:131631256 G A 0.177985 -9.6928e-05
10:131631782 G A 0.759903 -1.8644e-05
10:131632249 G A 0.101085 -1.1649e-05
10:131632731 C T 0.849611 -1.6412e-05
10:131633720 C T 0.586336 9.3504e-05
10:131635864 C T 0.097836 4.0807e-05
10:131637636 A G 0.052407 -6.4001e-05
10:131642783 A G 0.033854 -3.5994e-05
10:131643908 T A 0.182149 5.2812e-06
10:131650858 A C 0.057078 1.5243e-05
10:131652507 A G 0.074222 2.0676e-05
10:131653736 C T 0.087284 2.4978e-05
10:131658530 A G 0.253934 -5.5477e-06
10:131658560 T C 0.075488 -1.5947e-05
10:131660253 A C 0.061697 7.8584e-06
10:131660498 T C 0.502655 -2.3653e-05
10:131662966 G A 0.094239 3.5208e-05
10:131663327 T C 0.062060 2.3097e-05
10:131664108 C T 1.124315 -2.4153e-05
10:131664327 A G 0.027564 -5.1985e-06
10:131668814 T C 0.048661 -5.8173e-05
10:131668978 A G 1.030530 -3.7657e-05
10:131672201 A G 0.073765 2.5983e-06
10:131672269 A G 0.233018 5.5367e-05
10:131675252 C T 0.378921 -1.4135e-06
10:131678286 G C 1.250114 -4.3396e-05
10:131680012 T C 0.028972 -2.9643e-05
10:131681253 T C 0.187664 -4.4855e-05
10:131683760 A C 0.705445 4.7736e-05
10:131684717 A G 0.774493 9.5015e-05
10:131684856 T C 0.725945 -2.6832e-05
10:131686381 C A 0.555844 -2.0940e-05
10:131688008 G A 0.824570 -1.6130e-05
10:131692240 C A 0.392450 -2.3960e-05
10:131694085 C A 0.634572 -5.5085e-05
10:131694395 G A 1.085028 1.1022e-05
10:131694909 T C 0.080863 7.0221e-05
10:131696677 C T 0.022344 1.4230e-05
10:131697355 C T 0.044702 -1.4885e-05
10:131698562 C T 0.061570 3.0665e-05
10:131699296 T G 1.334151 6.5057e-05
10:131699611 C T 0.361062 -5.5348e-06
10:131701364 G A 0.959349 1.6915e-05
10:131702075 C T 1.420036 5.2524e-05
10:131702657 C T 0.109063 4.1192e-05
10:131704434 T C 1.584570 1.1022e-04
10:131711365 A G 0.661496 -3.2224e-06
10:131714801 A G 0.056727 -9.1479e-06
10:131718667 A G 0.030134 -4.0739e-05
10:131719081 G A 0.045312 1.9855e-05
10:131722110 A G 0.161347 7.7160e-06
10:131726684 C T 0.063871 -2.4328e-05
10:131726740 C T 1.348985 -2.0173e-06
10:131727813 T C 1.504655 -3.0320e-06
10:131729472 G T 0.155959 4.0102e-06
10:131729520 C T 0.054088 1.5485e-06
10:131735205 T C 0.116713 8.6951e-06
10:131736062 T C 0.305403 -2.9003e-05
10:131736122 T C 0.044231 1.6555e-05
10:131737756 C T 0.078478 3.6694e-05
10:131741327 T A 0.147445 1.6642e-05
10:131742124 T C 0.057276 -9.9636e-07
10:131742893 A G 0.043961 1.1779e-05
10:131742940 C T 0.119790 2.3726e-05
10:131743852 A G 0.073505 2.0617e-05
10:131744131 G A 0.526194 -6.4847e-06
10:131745167 C T 1.352565 1.3875e-06
10:131747705 A C 1.673220 8.8909e-06
10:131749614 T C 0.424564 -1.3914e-05
10:131759069 C T 1.024915 3.4073e-05
10:131760903 C T 0.092087 -7.0466e-06
10:131764257 G A 0.035412 3.4860e-05
10:131768345 T A 0.028807 -8.0521e-07
10:131770620 A G 0.551544 -1.0375e-05
10:131779154 C A 0.022847 -2.4712e-06
10:131798192 T G 1.678079 1.0713e-05
10:131798468 C T 0.701118 3.0302e-05
10:131801391 T C 0.047298 2.0141e-05
10:131802999 T C 0.397701 -5.1689e-06
10:131804192 G C 1.443932 3.6276e-05
10:131804736 C T 0.054871 2.2153e-05
10:131804964 T G 0.074131 6.1549e-06
10:131806145 A G 0.047710 -1.8324e-05
10:131807625 C T 1.839640 5.0842e-05
10:131813493 A C 1.670571 3.3838e-05
10:131817707 C T 1.235420 2.5638e-04
10:131822112 T C 0.052784 1.2937e-05
10:131824091 A G 0.330863 3.6690e-05
10:131824423 A G 0.706915 2.1451e-05
10:131827290 G A 0.049723 2.4824e-05
10:131827462 T C 0.327923 -1.5422e-05
10:131830605 A G 1.089478 1.5680e-05
10:131836855 A G 0.033451 -1.3198e-05
10:131844235 G A 1.549044 -2.7806e-05
10:131844950 T C 0.724696 1.8681e-05
10:131845331 T G 1.028670 -4.3314e-06
10:131846688 C T 0.414557 7.4529e-06
10:131852305 T C 0.263964 -7.8621e-06
10:131854323 G A 1.869628 2.0133e-05
10:131857831 C T 0.086456 1.5267e-05
10:131864230 A G 0.428076 1.7585e-05
10:131867736 A G 0.180312 1.6579e-05
10:131868368 G T 1.845895 3.9407e-06
10:131869883 G A 1.960946 -4.5517e-05
10:131871832 G A 0.028787 -1.6459e-05
10:131875972 C T 0.054864 -4.6606e-05
10:131883682 A G 0.097605 9.1585e-06
10:131884171 G A 1.773587 4.7444e-05
10:131884529 T C 0.087374 2.3921e-05
10:131885435 C T 1.339325 8.1453e-06
10:131916809 T C 0.556150 -2.1855e-05
10:131925017 A G 0.262279 1.6144e-05
10:131925850 T C 0.744365 3.4538e-05
10:131926442 A T 0.230973 -1.7544e-05
10:131927506 T C 0.056416 5.9418e-06
10:131932578 C T 0.027135 3.5480e-06
10:131938561 T G 0.050745 -1.6941e-07
10:131940436 T C 0.020660 1.8776e-05
10:131941265 A G 1.569402 -5.8030e-05
10:131945231 G A 0.472781 -5.9481e-05
10:131952873 G T 0.249909 2.4493e-05
10:131958968 T C 0.032377 1.1907e-05
10:131959150 T C 0.522198 -1.3094e-05
10:131966309 T C 0.218425 -2.1035e-05
10:131967000 T C 0.045049 1.0219e-05
10:131971337 T G 0.192497 2.6905e-06
10:131971794 C T 0.999338 -1.1098e-05
10:131992245 G A 1.417264 -5.4050e-06
10:131997968 T C 0.254246 1.8128e-05
10:132003872 T C 1.742402 -1.5193e-05
10:132006108 C T 0.083077 -1.0528e-05
10:132007282 C T 0.214526 1.0234e-05
10:132007653 A G 0.057243 3.1048e-05
10:132009220 T C 0.545088 1.6393e-05
10:132009325 T C 0.074342 -2.1030e-05
10:132010777 G A 0.852623 -3.6429e-05
10:132014041 T C 0.077588 -4.0678e-05
10:132032454 G A 0.560139 1.4082e-05
10:132035759 T C 0.152430 1.7928e-05
10:132044710 G A 0.095301 -1.7217e-05
10:132045009 G A 0.317448 1.4968e-05
10:132046816 C T 1.044075 -1.9508e-05
10:132048851 G T 0.292478 -1.4584e-04
10:132051863 T C 0.109037 3.7176e-05
10:132053168 G T 0.029479 1.7422e-05
10:132055216 A G 0.120167 8.6210e-06
10:132056415 C T 1.750062 -3.8653e-05
10:132065841 G A 1.746654 -4.8429e-05
10:132065884 G A 0.025584 8.1863e-07
10:132066103 A G 0.038070 -3.4410e-05
10:132066297 C A 0.055134 4.5221e-05
10:132071648 T C 0.079130 -2.1439e-05
10:132074769 C A 1.056701 -4.6422e-05
10:132076949 C A 0.092470 -7.0440e-05
10:132088692 G A 0.140025 -8.0349e-06
10:132094167 A G 0.028323 7.4513e-06
10:132103737 G A 0.425038 -4.4790e-05
10:132128298 T C 0.028703 1.9570e-05
10:132129021 T G 0.255339 3.0165e-06
10:132135784 A G 0.030040 2.3043e-05
10:132138872 A C 0.170003 1.2851e-05
10:132139875 G A 1.863776 -4.9493e-06
10:132143356 A G 0.157517 -1.7889e-05
10:132144856 T C 0.689112 2.2745e-04
10:132149575 G A 1.502003 -1.5406e-05
10:132153111 G A 0.541449 -6.6209e-06
10:132153491 G A 1.298820 -1.5082e-05
10:132155237 A G 0.151522 -4.4367e-05
10:132155556 A G 1.856716 -1.0921e-05
10:132158147 G A 1.395669 -2.4281e-05
10:132159057 G A 0.058253 8.3793e-06
10:132166789 G A 1.898610 6.4949e-06
10:132168076 T C 1.093227 -1.3345e-05
10:132169934 C T 0.140457 -3.0552e-05
10:132172809 C T 0.179468 3.1191e-05
10:132173444 G A 0.313761 -1.3124e-05
10:132181267 C T 1.320149 -7.2741e-06
10:132183953 C A 0.071187 1.7226e-05
10:132185205 G T 1.811749 -6.2636e-06
10:132189387 A G 0.064456 -4.0040e-05
10:132194315 C A 0.604814 8.3580e-07
10:132199384 C T 0.147533 1.1771e-05
10:132200190 C T 0.298184 7.7853e-07
10:132205196 C T 0.333343 1.2359e-06
10:132205520 A G 0.055955 -1.4571e-05
10:132208098 T C 0.044981 5.8676e-06
10:132210270 C G 0.093386 -1.9013e-05
10:132215400 T C 0.044890 1.2341e-05
10:132217732 G A 1.303047 -8.2494e-06
10:132220126 A G 0.048223 1.9125e-05
10:132220631 C T 1.636630 3.8814e-06
10:132221195 G C 0.040372 4.2667e-06
10:132221435 A G 0.112182 6.8634e-05
10:132223115 A G 0.200865 3.4065e-05
10:132225065 T C 0.048411 5.0187e-05
10:132225219 A G 0.079838 -2.6043e-05
10:132225459 A G 0.064764 2.0627e-05
10:132225884 G T 0.098649 1.3989e-05
10:132229319 C T 0.087907 -1.4407e-05
10:132237847 C T 0.028255 -1.5852e-05
10:132238871 T C 0.147828 -2.3370e-05
10:132241892 T C 1.500042 -7.6501e-06
10:132254561 A G 0.742973 1.7680e-05
10:132255617 A G 0.125396 -1.4766e-05
10:132260911 C G 0.055653 -4.2172e-05
10:132262654 A G 0.049934 1.3731e-05
10:132268510 G C 1.067283 -4.7277e-06
10:132270107 A G 0.265901 -1.4892e-05
10:132271989 T C 0.357518 -3.0314e-05
10:132272721 G A 0.220450 -2.9567e-05
10:132274374 C G 0.086092 -2.2627e-05
10:132279368 C T 0.330970 7.7063e-06
10:132282190 G A 1.884910 -1.5854e-05
10:132289111 A G 0.102954 -1.2844e-05
10:132291968 G A 1.583872 -1.3574e-06
10:132292668 C T 0.291514 -9.8151e-06
10:132293059 G A 0.078835 -3.7528e-05
10:132306095 G A 0.054874 -5.1384e-05
10:132308438 T G 0.039583 3.2445e-06
10:132311764 T C 0.035925 -2.8530e-05
10:132311845 G A 0.181666 -3.3733e-05
10:132315935 C T 0.092938 2.0749e-05
10:132319854 A G 0.621436 2.1782e-05
10:132328772 A G 0.412304 8.1956e-05
10:132341485 C T 0.203815 -9.6932e-06
10:132342752 T C 1.499377 -1.0494e-04
10:132345497 C T 0.485640 -1.3917e-04
10:132345606 T C 0.103097 8.7915e-06
10:132348289 A G 1.783533 -1.1501e-05
10:132352714 T C 0.054588 4.0540e-05
10:132354672 T C 0.293903 8.1973e-05
10:132358635 C T 0.113730 2.0922e-05
10:132360355 T C 0.093503 2.5783e-05
10:132362103 C T 0.360946 -9.2100e-06
10:132365757 G C 0.619521 5.0430e-05
10:132365980 T C 0.065202 3.2811e-05
10:132366530 T C 0.417783 2.9128e-05
10:132367515 C A 0.066462 2.4842e-05
10:132369131 T C 0.072005 -4.4069e-05
10:132369266 C A 0.167829 -7.9030e-06
10:132369872 T C 0.199514 -6.2284e-06
10:132371505 A C 0.079734 9.7210e-06
10:132373097 C T 0.154423 -1.1603e-04
10:132374190 G A 1.582499 -2.8143e-05
10:132383508 T C 0.285584 3.6861e-05
10:132384642 C T 1.057208 -4.6112e-05
10:132387199 T G 0.038668 1.9280e-05
10:132387267 G A 0.285818 2.2497e-06
10:132399350 A G 0.236247 2.2867e-05
10:132403479 T C 0.089390 6.6569e-05
10:132406322 A G 0.102133 1.5294e-05
10:132406347 T C 0.027482 1.7909e-05
10:132409262 A G 0.201598 -5.0432e-06
10:132409762 T C 0.076147 -3.1738e-05
10:132413037 G A 0.190108 9.4911e-06
10:132414679 A G 0.630541 -4.8739e-05
10:132420163 C A 0.882806 3.1708e-05
10:132420856 T C 1.124828 3.5930e-05
10:132432050 A G 0.120664 1.0956e-05
10:132434461 T C 0.024860 3.2831e-06
10:132441042 C T 0.121086 1.0428e-05
10:132453815 G T 0.970765 7.9722e-06
10:132457789 A T 0.043046 -7.3919e-06
10:132460816 T C 0.024301 6.9829e-06
10:132475060 G A 0.048743 -4.7035e-06
10:132486277 T C 1.821892 3.8327e-05
10:132487994 G A 0.048999 2.5372e-05
10:132496271 A G 0.128785 -1.2446e-05
10:132496320 C T 1.907559 1.0563e-05
10:132502449 A G 0.151314 -2.2685e-06
10:132508905 T C 0.766404 -8.4738e-06
10:132509258 T C 0.051112 8.8788e-06
10:132515437 C T 0.681559 1.1263e-06
10:132518261 T C 0.052381 -3.3192e-06
10:132520494 T G 0.029378 1.1302e-05
10:132523036 T C 0.023214 4.4400e-07
10:132529553 G C 0.124568 3.5260e-06
10:132530587 G A 0.363364 -1.8896e-05
10:132532976 T C 0.027174 -3.3253e-05
10:132533145 T C 0.055773 6.1159e-05
10:132533387 T C 0.232622 3.2076e-06
10:132536553 G A 0.672191 1.4523e-05
10:132538334 T G 0.038421 -1.5483e-08
10:132540666 A C 0.122384 -1.2018e-05
10:132541554 A G 0.105726 1.2477e-05
10:132542810 C T 0.364055 -2.5683e-05
10:132547009 A G 0.159863 -1.3096e-05
10:132549166 C A 0.427209 9.5279e-06
10:132549994 G A 1.187106 6.3624e-06
10:132551878 G A 0.083223 -1.5062e-05
10:132552085 C T 0.116944 1.8589e-05
10:132560624 A G 0.355570 -2.8790e-06
10:132561458 A G 0.417342 7.4281e-06
10:132562943 G T 0.077786 -2.6589e-05
10:132574329 C G 0.044835 -1.7157e-05
10:132575054 A T 0.436486 -2.3291e-05
10:132575303 T C 0.130800 3.0708e-05
10:132576811 G C 0.096083 6.2631e-07
10:132577138 G A 0.111546 6.3153e-06
10:132577147 C T 0.095710 -1.1444e-05
10:132578856 A G 0.105717 2.1159e-05
10:132580773 G A 0.206782 -2.2649e-06
10:132581876 A G 0.030112 9.0142e-06
10:132582213 C T 0.214481 3.6883e-06
10:132583336 T C 0.186431 -2.6955e-05
10:132583456 C T 0.670539 -4.1739e-05
10:132585957 A G 0.098001 -1.0210e-05
10:132586309 T C 0.061067 -1.2577e-05
10:132586563 T C 0.101075 -2.7314e-05
10:132590164 T C 0.062557 -2.2140e-06
10:132590950 A G 0.078108 5.7734e-07
10:132592744 A G 0.066195 6.2985e-06
10:132594944 T C 0.160415 -1.0749e-05
10:132595663 G A 1.200793 2.8509e-05
10:132596145 G C 1.429793 2.9436e-05
10:132596435 C T 1.664622 3.6454e-05
10:132596436 G A 0.094600 3.4627e-05
10:132598801 A C 1.296526 2.5920e-05
10:132599456 C G 0.490113 -4.9474e-05
10:132599735 A G 0.093451 -1.9266e-05
10:132601895 A G 0.417478 1.1688e-05
10:132604554 G A 0.770056 1.2690e-05
10:132605782 A G 0.024415 1.2646e-05
10:132609299 G A 0.187618 -2.3075e-05
10:132612530 T C 0.033244 2.1600e-05
10:132613708 C T 0.460242 -2.7561e-05
10:132614458 T C 0.209008 -9.2700e-07
10:132618408 G A 0.104740 -9.0237e-06
10:132629360 G A 0.025223 2.6389e-06
10:132629861 A C 0.188342 -5.4168e-05
10:132631019 C T 0.206921 2.0416e-05
10:132634509 G A 0.737143 -5.4041e-07
10:132641662 C A 0.899977 -2.0656e-06
10:132642718 A C 0.094275 4.3212e-05
10:132645022 G A 0.028531 -4.2231e-05
10:132647568 A G 0.892346 -1.3260e-05
10:132647604 C T 0.053287 1.2276e-05
10:132648521 G A 0.203267 3.1284e-05
10:132656834 A G 0.083875 4.0700e-05
10:132657793 T C 0.128161 -4.8209e-06
10:132659797 C T 0.080931 -2.8199e-05
10:132659862 C A 0.690231 -4.5557e-06
10:132661784 C T 0.328208 -1.7476e-05
10:132662431 T C 0.121443 1.5398e-05
10:132662507 C T 0.528667 -2.6861e-05
10:132662673 T C 0.051557 2.5463e-06
10:132664476 A G 0.415657 4.4362e-05
10:132666918 A C 1.849433 4.5835e-05
10:132674207 A G 0.061891 2.8185e-05
10:132675616 A G 0.074972 -8.5487e-06
10:132678181 A G 0.032130 -2.3600e-05
10:132678409 T C 0.079273 -1.7304e-05
10:132678692 G A 0.084340 3.6714e-05
10:132680173 C T 0.376691 -1.2423e-06
10:132680244 T C 1.538817 4.9114e-06
10:132680718 T C 0.789076 7.0354e-07
10:132683014 A C 0.092496 -1.5502e-05
10:132684045 T C 0.046162 2.5909e-05
10:132688557 T C 0.393566 -1.3793e-06
10:132688854 G A 0.602961 2.2041e-05
10:132688871 G A 0.494920 1.3435e-05
10:132689878 C T 0.773133 2.6041e-05
10:132690651 A G 0.742616 1.4466e-05
10:132693122 A C 1.566835 8.2383e-06
10:132696956 G C 0.442266 -1.4749e-05
10:132701450 G A 0.405819 -1.3733e-05
10:132702507 C G 0.164005 -2.6060e-05
10:132704219 A G 0.080214 3.0970e-05
10:132705640 A G 0.026973 1.0355e-05
10:132709993 C T 1.130800 1.3958e-05
10:132711891 C T 0.038346 -6.0648e-06
10:132713753 T C 0.044013 1.2639e-06
10:132715209 A C 0.760426 -4.8683e-06
10:132719777 A G 0.115055 -3.3248e-05
10:132720507 A G 0.026557 -7.5895e-06
10:132723003 G T 1.773101 -2.2417e-05
10:132732299 T G 0.033065 1.1611e-05
10:132733792 C T 1.366301 -5.8692e-07
10:132740870 A G 0.716578 1.5530e-05
10:132746253 G A 0.108476 1.7609e-05
10:132747887 T C 0.299408 -3.0218e-05
10:132749318 T C 0.046863 -1.4245e-05
10:132758325 A C 0.124812 1.5547e-05
10:132764919 A G 0.026765 -6.0259e-06
10:132764952 T G 0.201040 2.9065e-05
10:132773087 C T 0.595518 -1.5704e-05
10:132773273 C T 0.042001 -3.5179e-05
10:132775693 G A 0.779878 -6.5534e-06
10:132777171 A C 0.185343 1.1745e-05
10:132792493 T C 0.033010 1.0942e-05
10:132794936 G C 0.117720 -4.5419e-06
10:132796546 A C 0.072820 1.2835e-05
10:132800435 G T 0.058662 2.2223e-05
10:132803950 C T 0.677329 -1.9777e-05
10:132805317 T C 0.044692 -3.7703e-06
10:132806181 C T 1.932630 -1.1544e-05
10:132806502 G T 0.089806 1.1505e-05
10:132811254 C A 1.632475 -5.8489e-06
10:132812269 C T 0.969629 -3.4868e-05
10:132814182 A G 0.104370 2.4912e-05
10:132815458 C T 0.850971 1.2336e-05
10:132815792 C T 1.018800 -1.1965e-06
10:132819711 T C 0.043640 -4.1979e-05
10:132822907 T C 0.817864 1.9886e-05
10:132822922 G C 0.166699 -2.4900e-05
10:132825861 C A 0.048123 1.4555e-05
10:132835361 C T 1.310934 9.4353e-06
10:132838979 A G 0.220982 -1.9831e-05
10:132844395 C T 0.458281 -1.8940e-06
10:132845520 A G 0.174301 1.6812e-06
10:132848251 A G 0.823716 3.7683e-06
10:132849063 T C 0.098693 -4.2826e-06
10:132859425 C T 0.046279 1.0265e-05
10:132859681 T G 0.183250 -3.3848e-06
10:132859709 C T 1.208739 -2.9842e-05
10:132862079 T C 0.044406 -7.8962e-05
10:132864476 C T 0.431782 -3.3439e-05
10:132870333 T C 0.022221 -1.8936e-05
10:132870336 G A 0.031494 2.9035e-05
10:132874144 A G 0.045094 -9.1349e-06
10:132879616 T G 0.283575 5.5350e-06
10:132883086 C G 0.037181 -4.5337e-06
10:132883225 G A 0.842204 -4.5497e-06
10:132885480 A G 0.128979 -1.9263e-05
10:132886901 G T 0.025214 9.8185e-06
10:132887624 A G 0.033906 -1.5331e-05
10:132891202 A C 0.485296 -1.5055e-05
10:132891254 A G 0.240655 -1.8259e-05
10:132894881 G A 1.546656 1.8118e-05
10:132897624 T C 0.186885 9.2005e-06
10:132901331 A G 0.190855 -4.9288e-05
10:132903001 G A 0.044124 6.0300e-05
10:132903270 C A 1.294065 -9.1196e-06
10:132903858 A G 0.429121 2.0156e-06
10:132907255 G T 0.215961 -6.0632e-05
10:132912822 A G 0.512737 -3.0246e-05
10:132913582 C T 0.118051 2.0354e-05
10:132913747 T C 0.051411 1.6128e-05
10:132914455 T C 0.057136 -2.7713e-05
10:132914995 T C 0.034438 3.0476e-05
10:132915202 G A 0.421935 2.1483e-05
10:132918118 C G 0.340052 -2.4438e-05
10:132918232 G C 0.476614 -1.3121e-05
10:132923881 G A 1.390700 -7.2905e-06
10:132925974 A G 0.804880 -2.4047e-07
10:132927752 T C 0.034055 -8.2007e-06
10:132933699 T C 0.616590 4.4083e-05
10:132935558 T C 0.066260 -6.4953e-08
10:132940054 G A 0.063326 2.3262e-05
10:132940873 A G 0.655852 2.4536e-05
10:132944564 A G 0.115691 -2.3922e-06
10:132944705 A G 0.023587 9.3370e-06
10:132947962 G C 1.857288 7.7443e-06
10:132954101 A C 0.031387 -1.2797e-05
10:132954449 T C 0.427102 -3.2605e-05
10:132957319 G T 0.121689 -1.0274e-05
10:132957703 A C 0.470090 -8.5111e-06
10:132957895 T C 0.773756 -1.2228e-05
10:132959436 C T 0.844759 5.9716e-06
10:132960758 A C 0.058678 2.8662e-06
10:132960846 C G 0.049924 -1.9061e-06
10:132961454 T C 0.058620 -5.7927e-06
10:132962633 T G 0.127236 -1.9673e-05
10:132964299 A C 0.398944 -2.6421e-05
10:132966385 A G 0.119093 3.2414e-05
10:132966465 C T 0.305734 8.1057e-06
10:132967242 G A 1.276476 4.2994e-05
10:132967313 C G 1.063433 -9.4177e-06
10:132968022 C T 1.206217 -3.3534e-07
10:132968374 C T 0.796162 -8.3808e-06
10:132969094 T C 1.764363 -6.2468e-06
10:132969711 C A 0.047827 1.0751e-05
10:132974253 C T 1.191591 -1.2459e-05
10:132976677 G T 0.472680 1.3689e-05
10:132978511 G A 0.086647 -1.2166e-05
10:132981698 T C 1.208840 3.5392e-05
10:132982494 A G 0.202092 1.0582e-05
10:132984606 C T 1.772218 2.7380e-05
10:132984669 G A 0.151989 -7.6635e-06
10:132986646 C T 0.248121 -2.4011e-05
10:132988328 G A 0.119453 1.0352e-05
10:132995046 C A 0.257975 1.4939e-05
10:132998079 T C 1.214666 -1.8858e-06
10:132998850 T C 0.153657 -1.3006e-05
10:132999819 C A 1.279368 3.8823e-05
10:133000320 T C 1.281413 1.6635e-05
10:133000458 C T 1.826686 -1.2822e-06
10:133001736 G A 1.006566 3.3838e-05
10:133002576 A G 0.266745 8.1379e-05
10:133004468 G A 1.257063 -4.1784e-06
10:133005142 T C 0.077546 -1.0008e-05
10:133005521 A G 0.306364 1.6911e-05
10:133006115 C T 1.905150 -1.6682e-06
10:133007958 T C 0.195022 -5.2663e-05
10:133008940 C T 0.159279 1.3937e-05
10:133012673 A G 0.168624 2.0322e-05
10:133013442 C T 0.867213 5.4143e-06
10:133014016 A G 0.083226 1.7681e-05
10:133015469 G T 0.053108 -1.0628e-06
10:133016277 A G 0.442159 1.9703e-05
10:133016731 T C 0.085735 -5.1094e-06
10:133020132 T C 0.596531 9.9059e-06
10:133020190 C T 0.117677 9.1721e-06
10:133020951 G A 0.020738 -1.6992e-05
10:133022263 A G 0.067585 4.5877e-05
10:133025077 A G 0.414580 1.8015e-05
10:133028444 T C 0.040021 -3.1502e-05
10:133031309 G A 0.066724 -1.5870e-05
10:133033800 T C 0.113062 1.9909e-05
10:133035103 C T 0.086430 -1.2636e-05
10:133036528 A G 0.040505 -1.1848e-05
10:133037890 A G 0.079951 -3.7705e-05
10:133039080 T C 0.331762 1.6647e-05
10:133041085 T C 0.157182 -3.2363e-06
10:133044173 G A 1.114289 1.8613e-06
10:133044911 A G 0.515810 2.4217e-05
10:133046624 T C 0.038064 -1.3697e-05
10:133047385 G A 0.339630 2.1860e-06
10:133048001 C T 0.129937 -4.2151e-05
10:133048305 G A 0.289898 2.0508e-05
10:133049787 C T 0.549363 -6.8626e-06
10:133050831 C T 0.365675 2.4741e-06
10:133056128 G A 0.234391 -2.3042e-05
10:133056990 T C 0.230022 1.5717e-05
10:133057358 C T 0.749445 -4.1084e-06
10:133059038 A C 0.092818 -2.2104e-05
10:133072946 C T 1.847096 -1.3639e-06
10:133073902 T C 0.630002 8.3446e-06
10:133075148 G A 1.912840 -2.9448e-05
10:133076428 A G 0.169393 -2.0774e-05
10:133081756 T G 0.547373 8.3007e-06
10:133089470 C A 1.646439 -1.6362e-05
10:133090549 T C 0.105554 8.3785e-06
10:133093369 T C 0.086586 1.7135e-05
10:133095175 A C 0.933594 1.5534e-06
10:133101834 A G 0.203374 -1.6087e-06
10:133102434 T C 0.589030 -4.9575e-05
10:133107775 T C 0.117496 5.1591e-05
10:133107993 C T 0.101364 -1.9819e-05
10:133111624 G T 0.494579 -1.0629e-05
10:133111962 A C 0.114970 1.4609e-05
10:133115391 A G 0.279333 8.2976e-06
10:133115913 A G 1.675713 -3.7500e-05
10:133116390 C G 1.015164 2.9019e-05
10:133117157 A C 0.403537 -1.2323e-05
10:133117711 A G 0.338186 3.5779e-06
10:133117811 G T 0.096842 1.8226e-05
10:133120230 A G 0.295192 -3.0380e-06
10:133120674 C T 0.304105 7.0325e-06
10:133122455 C T 0.125305 1.3765e-05
10:133125924 C T 0.139759 2.5644e-05
10:133132106 A C 0.565523 -2.5765e-05
10:133136903 A G 0.662145 -4.7368e-06
10:133138618 T C 0.127873 4.0022e-05
10:133139043 G T 0.130158 1.6931e-05
10:133141041 C T 1.744122 -2.8094e-06
10:133142244 G A 0.087277 -1.0174e-05
10:133143956 C T 0.191770 6.5965e-05
10:133146930 T C 1.127639 9.3595e-06
10:133149493 C T 0.382540 -1.9057e-05
10:133152327 C T 0.116467 2.8318e-05
10:133156268 G T 0.504249 -2.8059e-05
10:133157412 T C 0.062297 2.4511e-05
10:133158421 A G 0.668978 4.3958e-05
10:133158788 A C 0.030157 1.1496e-05
10:133159061 C A 0.255070 -1.9823e-05
10:133162344 T C 0.329536 -2.3993e-05
10:133172119 A G 1.397539 -4.2386e-06
10:133181413 G A 0.701972 9.0157e-06
10:133182561 A G 0.789443 -2.2573e-05
10:133191126 T C 1.070405 -2.7868e-05
10:133192781 G T 0.194487 1.9358e-05
10:133194080 T C 0.043533 -2.2989e-05
10:133194324 C T 0.023980 7.1438e-06
10:133195280 C A 0.110744 -1.0179e-05
10:133195846 A G 0.064310 -1.0743e-06
10:133196228 T C 0.120229 6.6485e-07
10:133199384 T C 0.387837 -1.3010e-05
10:133200788 G A 0.049259 4.1425e-06
10:133200968 A G 0.392141 -6.4351e-05
10:133204593 A G 0.026759 1.2816e-05
10:133206398 A G 0.199297 1.7472e-05
10:133212941 G A 0.884270 -1.4904e-05
10:133213403 T C 0.072272 -5.4356e-06
10:133214941 T C 0.342532 1.4478e-05
10:133220189 G A 0.881459 -3.6377e-05
10:133222248 T C 0.055984 1.0416e-05
10:133225447 A G 0.555731 -2.3131e-07
10:133226051 G A 0.044357 1.1325e-06
10:133231143 G A 0.092185 -1.9858e-05
10:133231719 G A 0.238987 4.7420e-06
10:133231880 A G 0.047444 6.6302e-06
10:133233061 T C 0.251545 3.6796e-05
10:133233629 A G 0.651275 -1.6457e-05
10:133234794 T C 0.094207 2.0063e-05
10:133236536 G A 0.315085 3.7592e-05
10:133250624 G C 0.165385 1.8420e-05
10:133250723 A G 0.055413 7.4362e-06
10:133253635 T C 0.103662 -4.8463e-06
10:133256146 G T 0.139327 -6.2520e-05
10:133260225 A G 1.503606 2.9374e-05
10:133263006 T C 0.050291 -2.2545e-05
10:133263535 C T 0.038953 -2.4652e-05
10:133264765 T C 0.030751 -1.1353e-05
10:133270443 G A 0.349575 3.0215e-04
10:133277726 G C 0.144994 -6.2291e-05
10:133279054 A G 0.068153 5.3304e-05
10:133284260 G C 0.027242 -1.4872e-06
10:133286708 A G 0.038148 2.6847e-05
10:133295775 A G 0.020228 1.1276e-05
10:133297062 G A 0.044247 -1.0359e-05
10:133300088 A G 0.038810 2.6523e-05
10:133300190 A G 0.063433 9.9561e-05
10:133300533 T C 1.349394 7.3139e-06
10:133315370 C T 0.491824 2.3766e-05
10:133315811 G A 0.028894 2.1355e-05
10:133320194 A C 1.227763 5.4364e-05
10:133322295 G A 0.524568 -3.5646e-05
10:133322762 C T 0.049541 1.2077e-05
10:133323095 C A 0.637477 2.6765e-05
10:133325496 A G 1.198232 4.8240e-05
10:133325905 T C 0.804520 6.4451e-05
10:133326717 A C 1.499617 5.8664e-05
10:133327082 T C 0.034721 1.1675e-06
10:133328787 A G 0.041329 5.9456e-05
10:133330896 G A 1.726114 4.2076e-05
10:133332320 A G 0.025116 8.5055e-06
10:133332793 A G 0.641920 5.6602e-05
10:133335592 G A 1.084937 -1.6148e-05
10:133336730 G A 0.060463 -5.6228e-06
10:133336873 A G 0.414742 9.7159e-06
10:133337184 G A 0.085823 3.1203e-05
10:133341836 A G 0.036830 -7.2669e-06
10:133347410 C T 0.412132 1.4509e-05
10:133348042 T C 0.373734 -2.6483e-04
10:133350699 A G 0.847735 -6.1628e-06
10:133351381 A G 0.204373 -1.6272e-05
10:133355589 C A 1.117191 7.5428e-06
10:133355925 C T 0.220197 1.6473e-05
10:133356859 C A 0.064920 -2.0167e-06
10:133357051 C T 0.834927 -4.2883e-05
10:133357273 T C 0.059772 9.5155e-07
10:133357401 T C 0.341458 6.2250e-07
10:133357513 A G 0.726922 4.9877e-06
10:133357778 A G 0.080428 5.7829e-06
10:133360881 T C 0.620634 9.1567e-05
10:133361042 C T 1.061570 5.6945e-05
10:133372655 T G 0.118713 1.3707e-06
10:133376826 T G 1.766242 7.3109e-05
10:133377048 C T 0.805293 7.1407e-05
10:133377349 G A 0.076468 5.7321e-06
10:133378408 A G 0.108592 -1.3377e-05
10:133379032 A G 0.219278 9.4279e-06
10:133380884 A G 0.097693 -2.6780e-05
10:133431823 C T 0.051352 -3.8512e-05
10:133434800 A G 0.071473 6.0688e-06
10:133435388 G A 1.487270 -4.5971e-05
10:133439154 T C 0.027028 1.0887e-05
10:133439609 C G 0.083038 -3.9564e-06
10:133442279 G A 1.146744 -2.0835e-05
10:133442465 T C 0.034448 -8.2014e-07
10:133445352 G A 0.109676 -7.4627e-06
10:133446591 T C 0.150347 3.4035e-05
10:133446766 T C 0.038077 -3.7158e-05
10:133446994 C T 0.101546 -1.7924e-05
10:133448637 T C 1.239393 -2.3855e-05
10:133450762 G A 0.067150 -6.4215e-06
10:133453734 A G 0.232141 3.5896e-05
10:133457381 T C 0.051940 3.8368e-06
10:133460618 T C 0.125831 -8.4772e-05
10:133463791 C T 1.700615 -6.0171e-05
10:133466141 C T 0.086936 -2.0827e-05
10:133468878 G A 1.690540 -6.7851e-05
10:133471788 C T 0.170240 1.3180e-05
10:133475164 G T 0.117846 7.7099e-06
10:133476694 A C 0.056906 1.9446e-05
10:133476966 A G 0.097664 -2.7263e-05
10:133478204 A G 0.052547 9.8087e-06
10:133478780 A G 0.394400 -1.3823e-05
10:133490397 G A 0.687966 -6.6252e-05
10:133490980 T C 0.902551 -7.0736e-05
10:133491128 T G 0.068760 2.1443e-05
10:133499600 G A 0.425395 1.4339e-04
10:133500681 G A 1.804400 3.2437e-05
10:133505332 A G 0.048749 -3.3037e-05
10:133510526 T C 0.338708 1.1656e-04
10:133511176 A G 0.252996 -6.4061e-06
10:133515957 G A 1.530920 -1.1238e-05
10:133517373 A G 0.411941 -5.5190e-06
10:133519852 C G 0.056997 -3.4251e-05
10:133521293 A G 0.313995 -2.7207e-05
10:133524911 A G 0.023380 3.6090e-06
10:133524960 C T 0.046539 -7.0878e-06
10:133530779 A G 0.178618 -1.8190e-05
10:133532101 A C 0.040495 -5.2136e-06
10:133532186 A G 0.232356 3.2810e-05
10:133532303 T C 0.048382 5.4860e-06
10:133535829 A G 0.088481 -4.1622e-05
10:133545314 T G 0.319844 -3.1831e-05
10:133555185 A C 1.335625 1.1872e-05
10:133557658 G A 0.108417 -1.8985e-05
10:133557922 A G 0.088507 -2.9645e-06
10:133559274 T C 0.053115 2.0105e-05
10:133559565 A G 0.024581 2.4828e-05
10:133559687 A G 0.036817 2.8565e-06
10:133561666 G A 1.202828 -8.8587e-06
10:133563265 A G 0.077958 -9.4237e-06
10:133565224 G A 0.552001 5.4983e-06
10:133565314 T C 0.155404 7.4924e-06
10:133566408 C T 0.045672 -1.2245e-05
10:133566682 A G 0.663661 -2.1243e-05
10:133569542 T C 0.073141 -4.8200e-06
10:133572083 T C 0.912385 -1.7525e-05
10:133574682 A G 0.027421 1.9315e-05
10:133575619 G A 1.403898 -1.1358e-05
10:133584751 T G 0.103685 2.8351e-05
10:133585920 A G 1.178738 2.8301e-06
10:133592188 A G 0.480788 3.6620e-06
10:133594847 A G 0.107914 -6.3343e-06
10:133595630 T C 0.031744 -2.4999e-05
10:133595632 T G 0.021906 3.4717e-07
10:133596993 A G 1.120534 5.8640e-05
10:133604110 T C 0.067299 -4.1918e-05
10:133607189 A C 0.055750 2.7985e-05
10:133607904 A G 1.120248 6.2858e-05
10:133607937 A G 0.973706 3.0804e-05
10:133608171 A G 0.055679 -9.2000e-06
10:133609336 T C 0.546584 -1.9371e-07
10:133610556 A G 0.066341 -2.2326e-06
10:133612588 A C 0.979308 3.2333e-05
10:133614595 A C 0.141278 3.4610e-05
10:133621379 G A 0.251487 -1.0917e-06
10:133624539 T G 0.984066 2.8386e-05
10:133633428 A G 0.287905 -5.5269e-06
10:133635337 T C 0.131232 5.0476e-05
10:133637385 G A 0.143258 3.3456e-05
10:133638447 A G 0.032332 -5.4987e-06
10:133645708 A G 0.084440 5.9780e-05
10:133647493 C G 0.786996 -1.3861e-05
10:133648436 T C 0.037483 2.7674e-05
10:133649089 A G 0.990191 5.8166e-06
10:133649265 C T 0.564605 -4.1442e-06
10:133650710 G A 0.535967 1.5122e-05
10:133651344 T C 0.153823 8.9208e-06
10:133655020 G A 0.601727 -2.1236e-05
10:133666277 A G 0.521091 6.8944e-07
10:133667625 T G 0.617126 -2.4241e-05
10:133669958 A G 0.068990 7.3156e-05
10:133675150 T C 0.088407 -5.8132e-05
10:133676869 G A 0.598426 -2.5576e-05
10:133729818 A G 0.102961 7.1604e-06
10:133748866 C G 0.161542 1.5711e-05
10:133750589 G T 0.312459 -1.7690e-05
10:133751657 C T 0.990516 -1.0520e-04
10:133755596 A G 0.023396 -1.6445e-05
10:133761285 A G 0.502782 -1.2375e-04
10:133762011 C T 0.064637 -2.3042e-05
10:133777490 G C 0.101487 3.2264e-07
10:133777786 A G 0.318010 -9.3597e-06
10:133784682 T G 0.063985 3.9351e-06
10:133788233 A G 0.477922 -9.8739e-06
10:133791976 T C 0.063985 4.0141e-05
10:133798513 A G 0.308701 -7.5836e-06
10:133803156 T C 0.471748 5.0601e-05
10:133806576 G A 1.099984 -5.0909e-05
10:133808341 T C 0.626263 2.5591e-05
10:133810471 T G 0.459307 -4.2862e-04
10:133810773 C T 0.115808 -1.5936e-05
10:133811449 A G 0.073995 7.3862e-06
10:133816284 A G 1.905352 4.9632e-06
10:133816967 G T 0.393462 -3.6085e-05
10:133817829 A G 0.024237 7.8793e-06
10:133818647 G C 0.057711 -2.3012e-05
10:133824293 C T 0.220294 -4.5008e-05
10:133828111 A C 0.197904 6.3606e-06
10:133831806 A G 0.840510 3.1693e-05
10:133831891 T C 0.435947 -1.4613e-05
10:133834114 A G 0.183084 7.0868e-05
10:133834532 C T 0.585644 -5.6746e-06
10:133836997 A G 0.038259 -1.1457e-05
10:133841039 C G 1.474212 -9.0885e-07
10:133842045 T C 0.276385 -1.1079e-05
10:133842819 C T 0.224241 -5.4250e-06
10:133844524 C T 0.520988 7.6182e-06
10:133845631 T C 0.330419 -9.0313e-06
10:133848137 A G 0.071486 1.6562e-05
10:133854431 G A 1.664274 -3.0062e-05
10:133854970 T C 0.023328 -3.8066e-05
10:133857179 T C 0.098946 -1.6666e-05
10:133858767 A G 1.707869 1.0860e-05
10:133860061 G C 0.839598 -5.5204e-06
10:133862452 C A 1.222781 5.2102e-06
10:133862754 A G 0.201481 -1.4214e-05
10:133863719 G A 0.430744 1.2456e-05
10:133866128 C T 0.421454 -3.1553e-05
10:133868153 G T 0.149467 6.9446e-06
10:133869596 C T 1.004898 -1.8874e-05
10:133870989 C T 1.850121 -2.7232e-05
10:133879820 G T 0.029404 2.6716e-05
10:133880289 C T 0.315261 -2.9099e-05
10:133889569 T C 1.327822 -4.0704e-05
10:133889814 G T 0.239253 2.1707e-06
10:133893507 T C 0.072603 -1.7527e-05
10:133895275 A G 0.375256 -3.7727e-05
10:133910673 T G 0.172269 1.2957e-05
10:133912388 A C 0.635439 -2.7152e-05
10:133912469 C A 1.285785 -1.7249e-05
10:133912908 C T 0.027310 1.6985e-05
10:133913015 A G 0.649892 9.3593e-06
10:133914493 C T 0.648467 -1.9437e-05
10:133914904 A G 0.382524 4.6405e-05
10:133917101 C T 0.390668 -2.2548e-05
10:133923285 A G 0.037324 -6.5630e-06
10:133924174 C T 1.185051 -1.2051e-05
10:133927087 C T 0.388921 -2.6738e-05
10:133928998 T C 0.149840 3.0368e-06
10:133929137 C T 0.033292 -9.4406e-06
10:133929383 C T 0.890142 6.7565e-06
10:133933380 C T 0.470508 -3.3855e-05
10:133933713 C T 0.036100 -5.5318e-06
10:133935106 A G 0.061700 -8.6208e-06
10:133935204 T C 1.177699 -3.1065e-05
10:133937819 T C 0.192701 -5.0018e-06
10:133938069 A G 0.106005 -9.5120e-06
10:133938148 T C 0.029829 -6.0969e-05
10:133942590 C T 0.173532 1.5927e-05
10:133942629 G A 1.407627 -5.9562e-05
10:133942779 G A 0.305633 -3.8725e-05
10:133948338 T C 0.824998 3.3654e-06
10:133954011 T C 0.995196 -1.5641e-05
10:133954239 T C 0.081818 2.0578e-05
10:133955427 G A 0.739448 -9.8428e-07
10:133957126 G A 0.712498 3.9462e-06
10:133957177 A G 0.392803 -2.7349e-05
10:133958004 A C 0.061401 -2.3240e-05
10:133958541 T C 1.112445 -1.8156e-05
10:133959406 A G 0.074378 -1.7368e-05
10:133959695 T C 0.047597 -5.5933e-05
10:133964066 T C 0.111131 -4.2076e-05
10:133964741 C G 1.097657 -4.0638e-05
10:133966552 A G 0.259299 -4.2678e-05
10:133966727 A G 0.231220 -2.9985e-05
10:133966760 T C 0.102870 3.4900e-06
10:133967782 C T 0.069967 -2.9784e-05
10:133968019 A G 0.273195 -5.3345e-06
10:133969859 T C 0.278859 -1.6693e-05
10:133971487 A G 0.044572 -5.6176e-05
10:133976308 T C 0.037652 -4.1429e-05
10:133978962 C T 1.161337 -7.3246e-05
10:133985847 T G 0.274613 -1.8234e-05
10:133989374 G A 1.145079 -6.7791e-05
10:133992541 T C 0.132735 -3.5021e-05
10:133992803 T C 0.206788 6.5611e-05
10:133996225 A G 0.205899 7.1867e-05
10:133996232 A G 0.030167 -1.9428e-06
10:133996550 A G 0.275980 -1.5379e-05
10:133998055 G C 0.021062 1.0245e-05
10:134001748 T C 1.343314 -2.2242e-05
10:134002122 A G 0.517112 -4.7819e-05
10:134002767 A G 1.116314 -3.6726e-05
10:134010856 T C 0.034743 1.6664e-05
10:134013856 T G 1.066004 -1.2277e-05
10:134014983 T C 0.034659 -3.9974e-05
10:134019687 T C 0.083288 3.4345e-05
10:134020522 T C 0.043059 -6.9030e-06
10:134021576 T C 0.034318 1.1866e-05
10:134026447 C T 1.458028 -1.0081e-04
10:134026988 A G 1.637574 -4.1920e-05
10:134027206 A G 0.063888 2.5637e-05
10:134036626 T C 0.058584 -7.0752e-06
10:134036828 G A 0.032251 -6.6702e-05
10:134038031 C G 0.313579 7.0638e-06
10:134039709 A G 0.183613 -2.2936e-05
10:134040367 T C 0.131845 -4.1997e-08
10:134041283 A G 0.539609 -9.5839e-06
10:134046136 G A 1.502869 -8.2773e-06
10:134046682 T C 0.663002 1.3213e-05
10:134051740 G A 0.289888 -2.4779e-05
10:134052610 C T 0.489302 6.8638e-06
10:134053379 G C 0.981879 -2.1478e-05
10:134055213 T C 0.519598 1.3060e-05
10:134056797 C T 0.069380 -4.6708e-05
10:134058676 T C 0.032880 2.0699e-05
10:134058824 A C 0.322330 -7.8825e-06
10:134060789 C T 0.890405 -1.0006e-07
10:134065594 A G 0.036188 -3.7691e-05
10:134069930 T G 0.713988 1.0044e-05
10:134072917 G A 0.690624 5.5320e-06
10:134074972 T C 0.130450 -2.0312e-05
10:134080136 C T 0.039729 7.8581e-07
10:134083845 T C 0.121563 9.7425e-06
10:134084083 A G 0.107330 1.6510e-05
10:134096205 A G 0.165391 3.4647e-06
10:134101561 C T 0.105220 7.6946e-06
10:134102814 A C 1.707262 1.1169e-05
10:134108692 T C 0.773302 6.5436e-06
10:134109409 A G 0.757047 -1.2497e-05
10:134110385 T C 0.046458 5.3321e-07
10:134112419 T C 0.021270 -3.0713e-05
10:134113647 A G 0.053637 -3.9118e-05
10:134114599 G A 0.815634 3.5782e-05
10:134116771 T C 0.499130 4.5724e-05
10:134118989 A G 0.102201 9.2574e-05
10:134123494 G A 0.112114 6.8207e-06
10:134125817 A G 0.140515 -2.4401e-05
10:134130831 A G 0.114175 -6.2602e-07
10:134133739 C T 0.371634 7.0005e-06
10:134136561 T C 0.031105 -1.7060e-05
10:134145336 T G 0.779751 7.7859e-05
10:134148383 C T 0.673561 6.1436e-05
10:134153189 C G 0.138720 7.4812e-06
10:134157220 A G 0.201637 2.3613e-05
10:134160326 A G 0.522546 -1.3468e-04
10:134161517 T C 0.470852 4.6023e-05
10:134163030 T C 0.049187 -2.1592e-06
10:134171118 G A 0.114574 -3.3650e-05
10:134173418 A G 0.483323 -2.7507e-05
10:134178628 A G 0.038784 -3.8438e-05
10:134180218 A G 0.040862 -4.5449e-07
10:134182434 A G 0.053141 -3.2188e-05
10:134182921 A G 0.908432 4.8699e-05
10:134192125 A G 0.470960 4.6084e-05
10:134195952 T C 0.043277 -2.3649e-05
10:134196286 G A 0.143264 1.4822e-04
10:134204311 A G 0.115944 5.8336e-06
10:134206375 T C 0.495608 6.0300e-05
10:134212601 T C 0.071635 -2.1866e-05
10:134213897 T C 0.173980 -1.0470e-05
10:134214852 A G 0.408792 2.3010e-05
10:134215244 T C 0.046954 -1.4088e-05
10:134215752 T G 0.485157 6.9884e-05
10:134216868 A G 0.053527 1.4003e-05
10:134221545 A C 0.092986 -1.2778e-05
10:134221604 T C 0.092798 3.0117e-05
10:134226240 T C 0.145059 2.3672e-05
10:134228546 C T 0.027888 2.0001e-06
10:134233921 A C 0.109524 -1.1588e-05
10:134234535 C T 0.127006 8.8461e-05
10:134242197 G A 1.153787 -1.6370e-05
10:134246736 G C 0.077949 -2.1069e-05
10:134251610 T C 0.045734 1.8256e-05
10:134255088 G A 0.021831 1.5178e-05
10:134255347 C T 0.035321 -1.8039e-05
10:134260131 T C 0.036081 -1.3769e-05
10:134261811 G A 1.904290 -5.8897e-05
10:134264816 T C 0.035045 -1.3787e-05
10:134269304 C A 1.064933 -9.5991e-06
10:134272556 T C 0.311986 -9.7851e-07
10:134272808 A C 0.900804 -3.5673e-05
10:134275165 A G 0.157598 -7.8250e-06
10:134284320 G A 0.079403 -2.8747e-06
10:134285017 C T 0.872673 -1.6134e-05
10:134290675 G T 1.085803 1.9298e-05
10:134294859 A G 0.152346 -6.5834e-06
10:134296241 T C 1.139522 8.5470e-06
10:134297332 A G 0.186060 -2.0050e-06
10:134303274 C T 1.023753 -1.2080e-05
10:134303866 A G 0.024727 -3.0450e-05
10:134308062 T C 0.903235 1.5614e-05
10:134312857 T C 0.889022 -2.5726e-05
10:134317610 T C 0.035104 1.0362e-05
10:134321352 T G 1.818084 6.6443e-06
10:134325010 G A 0.040495 9.1590e-06
10:134325624 A G 0.096778 5.5497e-05
10:134334027 G C 0.049463 4.4900e-06
10:134334179 T G 0.065264 -1.3433e-05
10:134336998 C T 0.034305 -2.0315e-05
10:134337140 T C 1.749867 -9.1607e-06
10:134338719 T C 0.125662 -2.9828e-05
10:134341591 T C 0.112650 3.7643e-05
10:134342129 C T 0.062317 1.0394e-07
10:134346061 A G 0.044419 -3.3992e-05
10:134347035 T C 0.098933 -2.9112e-05
10:134352620 A C 0.344077 3.8959e-05
10:134354367 A G 0.201501 1.4953e-05
10:134355548 T C 0.054819 9.2138e-08
10:134358357 T C 0.270234 -1.9985e-05
10:134359062 C T 0.183710 -1.2238e-05
10:134362768 T C 0.103113 -1.6088e-05
10:134367856 T C 0.046704 3.2837e-06
10:134371003 T G 0.107388 6.7649e-06
10:134372938 T C 0.032572 -1.4419e-05
10:134377300 T C 0.142372 7.9901e-06
10:134386409 A G 0.031478 -1.9497e-05
10:134411966 T C 0.424122 -9.0208e-06
10:134411997 G A 0.547227 -2.4789e-05
10:134422824 T C 0.228078 4.1951e-05
10:134438439 G A 0.027411 -5.0531e-06
10:134439882 A G 1.751633 7.6406e-06
10:134441444 T C 0.025278 6.1133e-06
10:134442712 G T 1.779806 4.7005e-06
10:134444418 A G 0.238607 -3.0709e-05
10:134454423 T C 0.125201 1.0858e-06
10:134456351 G A 0.061934 -5.4700e-06
10:134456388 T C 0.053861 -3.0068e-06
10:134459388 G A 0.442724 9.1919e-06
10:134463260 T C 0.147075 -4.0987e-05
10:134470632 G A 0.282273 -7.9015e-06
10:134481036 T C 0.040511 -2.3969e-05
10:134491233 T C 0.091454 -1.3970e-05
10:134491348 C A 0.799755 -1.8424e-05
10:134495442 A G 0.031783 7.5220e-06
10:134496204 A G 0.051167 4.4079e-06
10:134498589 A G 0.030929 5.7392e-05
10:134504265 A G 0.045273 1.3218e-05
10:134504693 C T 0.228393 -5.2380e-06
10:134505252 A G 0.026103 6.0594e-06
10:134520925 A G 0.049031 -1.0769e-05
10:134521039 T C 0.053608 -6.3441e-06
10:134521156 T C 0.031657 -1.5571e-05
10:134521802 C G 0.158263 -6.6986e-06
10:134529972 T C 0.295545 -2.6963e-05
10:134537850 T C 0.101994 5.9176e-06
10:134538970 G A 0.074222 3.4121e-06
10:134539299 G C 0.188053 -1.2571e-05
10:134539711 A C 0.504534 1.6109e-05
10:134540571 T C 0.036282 -9.7179e-06
10:134540672 A G 0.117772 -6.9765e-05
10:134543422 C G 0.075108 9.4735e-06
10:134544073 A G 0.044890 -4.4713e-06
10:134546527 A G 0.049372 -4.1230e-06
10:134553785 T C 1.230207 -1.4242e-06
10:134563871 A G 0.442624 -1.4062e-05
10:134570682 A G 0.111108 4.1528e-05
10:134570853 C T 1.968606 -1.8450e-05
10:134583949 C T 1.859702 -2.9096e-05
10:134584470 T C 0.030865 -2.5107e-05
10:134587640 A G 0.997316 -2.2497e-05
10:134588757 G A 0.842733 4.1505e-06
10:134589735 A G 0.088186 -1.5304e-05
10:134597157 A C 0.527219 -2.0348e-05
10:134603625 A G 0.061788 -8.2366e-06
10:134604122 C T 0.093259 1.5342e-05
10:134608049 C G 0.073090 1.5310e-05
10:134610186 G A 0.232151 4.6566e-05
10:134611585 T C 0.030540 4.5647e-05
10:134611681 T C 0.044718 2.6241e-05
10:134615280 T C 0.052070 3.2261e-05
10:134617190 C T 1.089857 -2.7607e-05
10:134621664 T C 0.042439 -2.9598e-05
10:134622408 C T 1.309019 1.9713e-05
10:134623959 C T 1.369667 5.4938e-06
10:134625693 A G 0.191234 5.6201e-06
10:134626293 A C 0.138561 1.5102e-05
10:134627882 T G 1.265778 -4.8311e-06
10:134629053 G A 1.185181 4.8059e-05
10:134629084 A G 0.035130 -9.3939e-06
10:134630407 A G 0.093048 8.7749e-06
10:134630495 C T 0.036376 -2.0640e-05
10:134630837 A G 0.131456 6.1096e-05
10:134630999 G C 0.110955 5.1055e-06
10:134641975 T C 0.282085 1.3731e-05
10:134646285 A G 0.029144 4.0826e-05
10:134646988 T C 0.818052 2.5827e-05
10:134648279 T C 0.140382 -5.0082e-06
10:134649709 T C 0.030517 5.3684e-07
10:134650103 T C 0.083995 -3.7191e-06
10:134652192 C T 0.026252 -4.9293e-05
10:134655514 T C 0.049437 -2.0143e-05
10:134656649 A C 0.046344 1.4676e-05
10:134659149 T C 0.167582 -2.7319e-05
10:134659180 C A 0.037343 3.3362e-05
10:134661482 T C 0.062378 -3.8103e-05
10:134662352 T C 0.139817 6.5678e-05
10:134662422 C T 0.212004 2.9511e-05
10:134665123 A G 0.662392 7.5868e-07
10:134671094 C G 0.038100 2.6722e-05
10:134671610 T C 0.125406 5.6062e-06
10:134672609 T C 0.026343 -5.2302e-05
10:134674286 G C 0.041131 -1.6306e-05
10:134676593 T C 0.026275 -4.8352e-05
10:134678669 A G 0.026895 3.6838e-06
10:134679960 C G 0.067237 -1.5346e-05
10:134682058 C T 0.038038 2.8561e-05
10:134682148 T G 0.026064 -5.3179e-05
10:134682855 T C 0.798681 3.4791e-05
10:134687033 A G 0.063998 -1.6841e-05
10:134689553 T C 0.047999 1.5530e-05
10:134694685 A C 0.144277 -4.3927e-07
10:134696668 C G 1.953422 -1.1391e-05
10:134705648 C T 0.107930 -3.4917e-05
10:134710733 G A 0.049278 -2.7237e-06
10:134715815 C A 0.104129 -2.7537e-05
10:134716225 T C 0.038297 3.2387e-05
10:134718560 A G 0.160178 -1.7316e-05
10:134723390 G A 1.003191 4.1002e-05
10:134724238 A G 0.044604 -2.9652e-06
10:134724346 A C 0.745939 1.1295e-05
10:134724852 A G 0.048467 1.0696e-05
10:134729319 C A 0.512840 3.3295e-05
10:134729333 A G 0.897052 4.9227e-05
10:134729817 A G 1.921373 4.3772e-05
10:134729857 C A 0.130505 -1.9639e-05
10:134748281 A G 0.036318 2.2461e-05
10:134748331 T C 0.755580 4.4762e-05
10:134751911 T C 0.114961 -3.2829e-05
10:134753572 C T 0.193308 -6.2323e-06
10:134755241 A C 0.112078 -2.5451e-05
10:134757339 C T 0.036895 1.7902e-05
10:134761067 A G 0.041248 -6.3968e-05
10:134762450 G A 1.818036 -6.9166e-06
10:134762462 G C 1.954630 2.3244e-05
10:134767105 A G 0.096456 -6.3579e-06
10:134768909 A G 0.123413 -1.4491e-05
10:134777790 A G 1.929932 1.9119e-05
10:134782270 G A 0.044753 8.1351e-06
10:134785750 A G 0.137318 -1.5634e-05
10:134789498 A G 0.085995 3.4978e-05
10:134791715 A G 1.115626 -3.0646e-05
10:134792280 T C 0.029277 2.0993e-05
10:134792456 C T 1.183879 -3.6189e-05
10:134797796 T C 0.043335 1.4930e-05
10:134800485 A G 0.089371 -9.5456e-06
10:134800741 T C 1.174609 -3.8736e-05
10:134810214 G A 0.189306 -3.8425e-05
10:134810519 A G 1.379233 -3.4131e-05
10:134811475 C T 0.450839 9.0852e-06
10:134811535 A G 1.196252 -7.0902e-06
10:134811873 G A 0.066595 3.0225e-06
10:134812609 A G 0.064787 -3.2493e-05
10:134817063 T G 0.071652 2.2185e-05
10:134819585 G A 1.152849 -1.0048e-05
10:134826921 C T 0.149272 -2.9439e-05
10:134830501 C T 0.069740 -3.0864e-06
10:134832102 A G 0.050421 -1.2677e-06
10:134835135 G A 1.468730 -3.8696e-05
10:134836543 G T 1.046373 -1.6068e-05
10:134836822 A G 0.022283 1.0806e-05
10:134837900 A G 0.189303 -6.4693e-06
10:134838202 A G 0.605152 -1.4784e-05
10:134838381 C A 0.277635 3.2368e-05
10:134838611 C T 1.257777 -8.4523e-06
10:134839570 G A 0.658731 -4.3524e-06
10:134841274 G A 0.092707 1.0665e-05
10:134842979 T C 0.053050 -2.6327e-05
10:134844299 G C 0.075845 -6.5532e-05
10:134846348 C T 0.729516 3.6763e-06
10:134848229 A C 0.041027 -1.6329e-05
10:134849708 G A 0.425401 -5.0293e-05
10:134851219 G A 0.024749 -2.7614e-06
10:134858720 C T 0.470836 -8.0271e-06
10:134861794 C T 0.027800 -1.1509e-05
10:134862552 G A 1.096875 -1.0856e-05
10:134862766 C A 0.064884 1.8986e-05
10:134865069 T C 0.100468 3.1098e-05
10:134865184 G A 0.287181 -1.4427e-05
10:134868127 G T 0.829532 -5.5145e-05
10:134876364 A G 0.081272 9.6788e-06
10:134878594 T C 0.063946 1.5556e-05
10:134880538 T C 0.138344 -4.9034e-06
10:134881862 G A 1.029573 -1.0141e-05
10:134884037 G T 1.074086 -1.9746e-06
10:134885144 G T 0.254226 1.7760e-05
10:134886558 A G 0.068445 1.6302e-05
10:134886618 C G 0.877032 -3.1291e-05
10:134887040 A G 0.314021 3.0635e-05
10:134897945 G A 0.030342 -5.7354e-07
10:134898594 G A 1.242544 -7.0436e-06
10:134899585 A G 0.046334 -4.6407e-05
10:134903182 A C 1.019335 -2.4360e-05
10:134905323 A G 0.075491 2.2027e-06
10:134909770 T C 0.492408 -3.2729e-05
10:134912098 T C 0.070830 3.1431e-05
10:134914522 C G 0.545312 2.0767e-05
10:134917297 A G 0.410957 3.1491e-05
10:134917834 C T 0.331068 -4.9844e-05
10:134921819 A G 0.021189 -5.4509e-07
10:134926776 C T 1.006657 2.7234e-05
10:134927874 A G 0.047850 1.6367e-05
10:134928139 A G 0.270624 1.8131e-05
10:134932735 T C 0.194337 -2.7387e-05
10:134934073 T C 0.090406 -2.3091e-05
10:134934549 T C 0.062758 -1.5042e-05
10:134935598 A G 0.778635 -1.1445e-05
10:134936083 A G 1.043527 1.2276e-05
10:134938590 A G 0.506027 1.2599e-05
10:134941139 A G 0.229532 -1.7145e-05
10:134942166 G A 0.729970 -8.5407e-06
10:134943325 A G 0.288252 7.6227e-06
10:134948164 T C 0.732739 -4.8649e-06
10:134948249 A G 0.497046 1.9815e-06
10:134948712 T C 0.859436 4.2695e-06
10:134948829 A G 0.242548 -1.1432e-05
10:134954169 T C 0.045802 -2.3740e-05
10:134964209 A G 0.106509 -4.3075e-05
10:134965220 G A 0.252467 -1.4856e-05
10:134967702 A G 0.322174 2.9171e-05
10:134968323 T C 0.035701 -2.3762e-05
10:134971470 C T 1.112614 3.8992e-06
10:134971968 G C 0.134922 -1.9657e-05
10:134973995 A G 0.558129 -1.5357e-05
10:134980918 T C 0.023350 -2.4460e-05
10:134981690 C T 1.207957 1.8166e-05
10:134982318 C G 0.100143 6.8219e-06
10:134982325 T C 0.882832 1.1749e-06
10:134983709 A G 0.087348 6.9198e-06
10:134984485 T C 0.068474 -2.1399e-07
10:134985657 T C 1.063767 -2.1893e-05
10:134986622 T C 0.058957 -1.2556e-05
10:134987305 T C 0.061434 -1.7683e-06
10:134991734 G A 0.079802 3.3950e-05
10:134991953 A G 0.058519 -1.4133e-05
10:134994032 T C 0.983105 -1.2688e-06
10:134999646 T C 0.039021 -2.9049e-06
10:135000159 G A 0.961728 -7.9404e-06
10:135007733 A C 0.062184 1.5535e-06
10:135010568 A G 0.123036 1.2464e-05
10:135010635 A G 0.059233 -1.2537e-05
10:135013352 G A 0.965701 -1.5033e-05
10:135016089 C T 1.152823 -1.2456e-05
10:135017147 T C 0.050969 4.8480e-06
10:135017169 T C 1.021224 -1.5478e-05
10:135017319 T C 0.551489 2.9736e-05
10:135024105 T C 0.024058 1.2176e-05
10:135027768 T C 0.128106 9.3367e-06
10:135035058 A C 0.085355 6.5540e-06
10:135038088 T C 0.852591 8.8436e-06
10:135038128 A G 0.056529 -1.5360e-05
10:135040969 T C 0.102526 2.3734e-05
10:135042214 A G 0.113922 -2.0186e-05
10:135047100 A G 0.058707 -1.2605e-05
10:135052865 T G 0.242236 -2.0724e-05
10:135053123 G A 0.983982 -1.1694e-05
10:135055251 A G 0.192117 -2.2126e-05
10:135056990 A G 0.105979 -2.9439e-05
10:135060539 A G 0.056575 2.7317e-05
10:135060872 C T 1.832460 2.8819e-05
10:135061804 G A 1.680874 9.9311e-06
10:135063027 T G 1.514054 1.3105e-06
10:135066425 A G 0.371897 -1.6495e-05
10:135068549 A G 0.137298 1.7845e-05
10:135076139 C A 0.087329 -9.8447e-05
10:135076584 C T 0.023727 2.2104e-05
10:135076596 C T 1.757926 3.9711e-05
10:135079788 C T 1.795620 2.2991e-05
10:135079813 A G 0.072421 3.7098e-05
10:135080826 C A 0.084112 -2.3019e-05
10:135082346 G A 1.743560 3.4831e-05
10:135087521 A G 1.667952 9.5207e-06
10:135089035 G A 1.793630 1.6980e-05
10:135093673 T C 0.520689 -2.1766e-05
10:135095152 A G 0.051222 -1.0610e-05
10:135097027 C A 0.087705 1.5440e-05
10:135098264 A G 0.127256 3.1825e-05
10:135099533 C T 1.672652 1.1192e-05
10:135103315 T C 0.140918 9.7021e-06
10:135104108 A G 0.080850 2.2137e-05
10:135107370 A C 0.058409 -1.6627e-05
10:135112431 T G 0.093119 -1.7076e-05
10:135113249 A G 0.068172 6.5285e-06
10:135114645 C T 0.041469 -2.4580e-06
10:135117127 C T 0.355879 2.0377e-06
10:135117242 A G 0.030352 -4.7935e-06
10:135119166 T C 0.037642 -1.2843e-05
10:135119695 C A 0.045815 1.3560e-05
10:135120646 C T 0.266197 -1.2228e-05
10:135120977 A G 0.127292 -2.2128e-05
10:135121732 C T 0.257962 -2.7493e-05
10:135126688 C T 0.026901 3.1127e-05
10:135127893 T C 0.079792 4.0003e-05
10:135143292 A G 0.118200 -2.2850e-06
10:135150032 T C 0.058149 -2.0066e-06
10:135157955 A G 1.798629 -1.9136e-05
10:135158172 A G 0.589361 -8.2711e-05
10:135158190 C G 0.041368 7.4096e-06
10:135165255 T C 0.221865 -1.9999e-05
10:135165623 A G 0.059207 -6.1653e-06
10:135175844 C T 1.904264 -3.6433e-05
10:135176091 A G 1.683357 -6.9053e-06
10:135182176 T C 0.026408 2.4212e-05
10:135184126 A G 1.889123 -4.0649e-05
10:135186806 G A 1.477691 4.2206e-05
10:135195148 A G 0.039732 1.3310e-05
10:135195332 G A 1.903599 -2.5088e-05
10:135195453 A G 0.264067 -3.0234e-05
10:135197376 A G 0.155884 3.1913e-05
10:135197419 A G 1.748043 -4.8568e-05
10:135203544 A G 0.022672 -5.0660e-06
10:135203630 G T 0.156338 2.0784e-05
10:135204669 A G 0.057701 -1.1705e-05
10:135204799 T C 1.763467 2.3252e-05
10:135208612 C T 0.056279 -1.5054e-05
10:135216078 G C 0.161655 4.9999e-05
10:135217002 A G 0.141628 6.5063e-05
10:135218215 C T 0.036749 -2.4745e-05
10:135224059 A G 0.426297 2.5579e-05
10:135225460 T G 0.426872 2.9406e-05
10:135226041 C G 0.439339 2.9025e-05
10:135232654 T C 0.410308 8.2665e-06
10:135234839 C T 0.033516 2.1939e-05
10:135235370 A C 0.596920 3.0158e-05
10:135237166 A G 1.372618 -2.6183e-05
10:135244578 T C 0.121219 -2.4324e-05
10:135252932 T C 0.086767 -8.8029e-06
10:135259493 T C 0.028852 7.3619e-06
10:135265911 T C 0.066023 1.4587e-05
10:135266946 C T 0.038233 1.4097e-05
10:135268439 G C 0.370732 -2.3371e-05
10:135269788 A G 0.097628 1.6984e-05
10:135270387 C G 0.437810 6.3926e-05
10:135276637 T C 0.184149 -7.7859e-06
10:135279810 G T 1.614922 2.3508e-05
10:135279983 T C 0.021906 -8.8947e-06
10:135287931 A G 0.029534 4.7078e-05
10:135289661 C G 0.035331 -3.6398e-05
10:135289718 C A 0.050567 -3.2610e-05
10:135294766 T C 0.119969 4.1499e-05
10:135296644 T C 0.021776 -2.7416e-05
10:135298293 T C 0.023097 2.6946e-05
10:135303032 C T 1.943208 2.9457e-05
10:135325800 G T 0.022727 -5.7301e-06
10:135326456 A C 0.020900 -1.8668e-05
10:135330970 A G 0.029754 1.7417e-05
10:135332931 T C 0.055202 -2.2884e-06
10:135333354 T C 0.054767 1.5590e-05
10:135337778 C T 0.095288 -2.7252e-05
10:135339122 T C 0.222209 -2.7667e-05
10:135339482 A C 0.179075 -1.1112e-05
10:135340548 G A 0.039203 3.0649e-05
10:135340829 T G 0.107920 1.5112e-07
10:135344183 T C 0.027525 -1.4410e-05
10:135344579 G A 0.119381 8.1243e-06
10:135345675 A G 0.036538 5.2288e-06
10:135353547 G A 0.037544 2.1181e-06
10:135366518 G A 0.121942 -2.0481e-05
10:135368290 T C 0.080899 -5.5898e-05
10:135369532 C T 0.201069 -1.5703e-05
10:135370639 A C 0.200699 -1.4025e-05
10:135373679 C T 0.051489 -2.6307e-05
10:135400250 A G 0.411334 -1.3144e-05
10:135411646 C A 0.103269 1.7680e-06
10:135416976 A G 0.036418 5.1456e-06
10:135420356 A G 0.055001 -5.6880e-06
10:135425257 A C 0.044377 1.0141e-05
10:135426536 G A 0.259218 1.7675e-06
10:135430669 G A 0.051547 -2.7094e-05
10:135431118 G A 0.672723 -1.4530e-05
10:135432360 A G 0.134569 -1.8779e-05
10:135432685 A G 0.485212 -1.1993e-05
10:135439049 C G 0.213689 -4.0737e-05
11:193863 C T 0.943847 6.6575e-05
11:197337 A G 0.462696 2.0812e-05
11:198062 G C 0.454199 3.0467e-05
11:199153 A G 0.189641 9.6386e-06
11:199492 A G 0.149438 -3.7522e-05
11:199673 C T 1.899490 -4.2768e-05
11:200948 A G 0.044815 -2.5557e-05
11:201212 G A 0.098358 1.3039e-05
11:202856 A G 0.457759 3.0565e-05
11:203788 T C 0.089377 -2.3502e-06
11:207698 T C 1.187180 8.7117e-05
11:210660 G C 0.022623 -2.4407e-05
11:211841 C T 0.069100 2.8268e-07
11:212839 T C 0.024499 -6.0363e-06
11:219089 C T 1.429491 4.2001e-05
11:224393 G A 0.397614 1.1975e-05
11:233067 T C 0.415404 2.1974e-05
11:237030 T C 0.029316 -6.7617e-06
11:241523 T C 0.050502 -5.7789e-06
11:243268 G T 0.470573 4.0845e-05
11:243817 C T 0.047357 1.8994e-05
11:244197 C T 1.511958 7.8048e-05
11:251034 T C 1.685574 8.7795e-06
11:258397 T C 0.066001 4.7733e-05
11:259575 T C 0.214900 3.9454e-05
11:266921 G A 0.496709 3.3884e-05
11:269856 T C 0.513681 -9.6618e-06
11:270514 T C 0.159166 -5.7957e-06
11:273153 G A 1.278171 3.2151e-06
11:276012 A G 1.685869 1.4498e-05
11:283928 T G 1.095255 1.4198e-05
11:287070 G A 0.260348 2.4284e-05
11:290816 G A 1.521987 -1.6014e-05
11:290918 A G 0.104535 -3.9960e-05
11:292805 A G 0.022046 1.0468e-05
11:295343 A G 1.480499 -1.7513e-05
11:297970 T C 0.092993 -5.2748e-05
11:298224 T C 0.042118 -9.4056e-06
11:298920 G A 0.023188 -1.0561e-05
11:299262 T G 0.077374 -4.8483e-06
11:299411 G C 0.607421 2.0009e-05
11:299586 G A 1.462475 1.8933e-05
11:300228 G C 0.684006 1.5690e-05
11:300364 T C 0.988666 -1.4085e-05
11:303148 G A 0.642596 -6.3716e-05
11:305619 C T 1.019835 -4.0839e-05
11:307025 A G 0.129723 -7.7177e-06
11:308065 C T 1.850088 -2.7148e-05
11:308180 G A 0.374520 -1.4727e-05
11:309127 G A 0.638016 -2.2959e-05
11:312251 A G 0.072969 -6.6656e-06
11:315299 A G 0.078643 6.2572e-06
11:317098 A C 1.398685 2.4115e-05
11:317137 T G 0.947820 -2.8435e-05
11:323507 A G 1.084995 7.5559e-06
11:324170 G A 0.672000 -1.3086e-05
11:325800 T C 0.066410 -7.7468e-06
11:326718 A G 0.813372 -1.3858e-05
11:327143 A G 0.464724 8.9097e-07
11:331326 T C 1.681438 -8.7608e-06
11:332997 A G 0.461469 -1.8647e-05
11:333347 G A 0.916365 1.3642e-05
11:334703 A C 1.689361 -1.5530e-05
11:336085 A C 0.063712 -3.8888e-05
11:336138 G A 0.982580 1.6386e-05
11:338901 G A 1.797990 7.1478e-05
11:339969 A G 1.755190 5.0525e-05
11:340363 A G 0.151966 -4.8990e-05
11:341301 A G 0.914804 1.8254e-05
11:342860 C T 1.181059 4.1331e-05
11:343444 T C 0.206412 4.6821e-05
11:343819 C T 0.071687 1.8302e-06
11:345515 G A 0.070684 1.9220e-06
11:345595 A G 0.604499 7.5521e-06
11:346015 C T 1.470275 5.5519e-05
11:350917 A G 0.553520 2.9337e-06
11:351053 C A 0.072031 -3.5080e-06
11:353222 C A 0.317646 -7.4856e-05
11:353376 T C 1.023201 2.4678e-05
11:353506 C T 0.100475 2.4584e-05
11:353861 T G 1.568247 5.0789e-06
11:358069 G A 0.214445 -2.5978e-05
11:358704 T C 0.057487 3.3767e-06
11:358726 G A 0.519277 1.7581e-04
11:360811 G A 0.568795 -3.9424e-05
11:360871 A G 0.045078 -2.7716e-06
11:365550 G A 0.036045 -1.7062e-05
11:365565 G T 0.047616 -2.0223e-06
11:367213 A G 0.282974 -2.2157e-06
11:370709 A C 0.029011 -2.9432e-05
11:371514 C T 0.208207 2.2085e-05
11:372095 C T 0.285779 2.0162e-06
11:378241 C T 0.031218 2.4280e-05
11:378405 C T 0.647162 -9.7076e-06
11:378658 A G 0.082782 1.5681e-06
11:380315 T C 0.074274 -2.2885e-05
11:381072 T C 0.166001 2.0654e-05
11:381147 A G 0.161824 1.5922e-05
11:387204 G A 1.037265 -8.8123e-06
11:388357 T C 0.320389 -2.8281e-05
11:392634 C T 0.042472 -2.3489e-05
11:394897 A G 1.091295 1.2095e-05
11:396406 G A 1.406760 -7.8026e-06
11:400024 T C 0.020971 -3.0833e-06
11:403725 T C 0.033422 -2.1199e-05
11:403764 T C 0.031708 -1.3363e-05
11:406483 C T 1.492402 8.9788e-06
11:406615 T C 0.325751 -3.0217e-05
11:408174 T G 0.072755 -2.7698e-05
11:410585 A G 0.060668 -6.1975e-07
11:418735 A G 0.048950 1.8530e-05
11:419167 G T 1.611783 2.3135e-06
11:419706 C T 0.068029 -1.8896e-05
11:428385 G A 1.565501 -3.6521e-06
11:428489 C T 1.519280 -1.0993e-06
11:430339 G C 0.112319 3.3699e-05
11:433568 A G 1.580883 3.9779e-06
11:433867 A G 0.350660 3.4630e-05
11:436461 C T 0.369674 -1.2846e-04
11:439879 A G 0.793491 3.2581e-05
11:440601 T C 0.034513 -1.1390e-05
11:443587 T C 0.169848 7.8155e-05
11:448061 G A 0.061499 4.0358e-06
11:459461 T C 0.053180 3.1329e-05
11:464307 A G 0.045429 7.4562e-06
11:464972 A G 0.049148 -3.4683e-05
11:467339 G A 0.625075 3.9212e-05
11:480016 A G 0.074537 -1.3656e-06
11:486874 C T 0.351120 5.4402e-05
11:495283 C T 0.287577 4.5028e-06
11:495825 T C 0.104090 7.8660e-06
11:496116 A G 0.353516 5.4090e-05
11:498383 T C 0.347764 3.8058e-05
11:499066 T C 0.081662 3.6134e-06
11:499120 A G 0.271218 1.4745e-04
11:499412 T G 0.071996 -4.8512e-06
11:500248 A G 0.447255 4.3328e-05
11:510031 T G 0.272967 1.9749e-04
11:511580 T C 0.073667 9.6456e-07
11:516027 T C 0.041219 2.1472e-05
11:521119 A G 0.599339 3.4556e-05
11:524055 T C 0.078523 -3.5597e-06
11:524701 A G 0.342720 4.4289e-05
11:526356 A G 0.269481 8.2716e-06
11:530377 A G 0.071681 -2.3414e-05
11:534242 G A 0.689128 3.9731e-05
11:536284 G A 0.233699 8.8494e-06
11:541462 T C 0.063589 -5.8193e-05
11:541601 C G 0.035058 3.5460e-05
11:542844 C T 0.249776 6.9731e-06
11:548205 A C 0.213144 -3.5548e-06
11:551405 A G 1.772075 -3.0394e-05
11:551644 T C 0.129382 -9.5761e-06
11:554166 G C 1.643303 2.9773e-06
11:554214 C G 1.643777 -1.5214e-05
11:554562 A G 0.060966 -1.6684e-05
11:556063 T C 0.076589 2.2962e-05
11:557252 T C 0.103789 2.2909e-05
11:558165 G T 0.169994 2.7068e-05
11:562219 G C 0.097836 -2.6331e-05
11:565302 C G 0.096362 -5.1421e-06
11:570072 C T 1.188547 -3.7921e-05
11:570094 A G 0.406991 3.2994e-05
11:574957 T C 0.079234 1.7398e-05
11:579736 G A 0.041277 1.1877e-05
11:583787 C T 0.469655 2.1337e-05
11:587014 T C 0.537635 -2.8802e-05
11:587425 A C 0.467646 2.2314e-05
11:589392 G T 0.101607 -2.4773e-05
11:589564 C T 1.314741 -2.4959e-05
11:606770 T C 0.154949 5.1622e-05
11:607175 A G 0.453955 2.5879e-05
11:609353 A G 0.467409 2.0294e-05
11:610277 C T 1.745767 -5.2745e-06
11:610724 T C 0.083152 4.1318e-05
11:613297 G T 0.553858 2.6336e-05
11:617593 C G 0.035045 2.2358e-05
11:618013 T C 0.470320 1.8194e-05
11:618379 A G 0.089890 3.4064e-05
11:619789 G T 1.263496 -8.4998e-06
11:620289 T C 0.104499 1.9232e-05
11:620689 T C 0.046188 2.0259e-05
11:621242 T C 0.082937 1.0534e-05
11:622872 A G 0.046620 1.8322e-07
11:624400 T C 0.076423 -5.0002e-07
11:628245 A G 0.495505 -1.8215e-05
11:636433 A G 0.095758 3.5226e-06
11:636496 G A 1.298171 -1.6107e-06
11:642044 C G 0.097501 7.7714e-06
11:643568 C G 1.025402 -1.1491e-05
11:644325 A G 0.061408 -1.5474e-06
11:644614 C G 0.019981 -1.1565e-05
11:656845 A G 0.903729 -1.9653e-05
11:656940 A G 0.315962 4.1003e-06
11:656973 T G 0.022883 2.5737e-05
11:659479 A G 0.244657 3.5826e-06
11:660660 A G 0.024353 -1.7049e-05
11:662375 A G 0.170691 -4.7703e-06
11:672161 A G 0.242996 4.6871e-05
11:682373 T C 0.039362 3.9905e-05
11:683403 G A 1.342483 2.3259e-06
11:683443 C T 1.098939 -2.9823e-05
11:686888 A G 0.025996 -1.1414e-05
11:688312 A G 0.243908 4.2573e-05
11:693831 A G 1.343915 2.6428e-06
11:697761 T G 1.326420 -1.2580e-05
11:698126 T C 0.099092 4.9072e-05
11:698253 T A 0.337303 1.3732e-05
11:702250 C T 0.897364 -2.1593e-05
11:702506 T C 0.050580 -5.2809e-06
11:703595 T C 0.244073 -4.2069e-06
11:706310 A G 0.313845 -3.1169e-06
11:709567 A G 0.049190 -6.4567e-06
11:712583 G T 0.058496 2.0058e-05
11:712611 G A 0.322943 1.0211e-05
11:718436 A G 0.148954 2.4238e-05
11:719400 T C 0.275399 -4.3633e-05
11:720197 T C 1.168565 5.0873e-06
11:733357 T C 0.053705 7.3662e-06
11:733609 A T 0.489191 3.9439e-06
11:733639 A G 0.199488 1.6644e-05
11:739458 G A 0.033211 -2.2256e-05
11:748958 G A 1.900428 1.0876e-05
11:749776 T C 0.439809 -3.0804e-05
11:765248 A G 0.076543 7.0747e-06
11:770007 T C 0.991541 7.4205e-06
11:770209 T C 0.028336 -1.3783e-05
11:775108 T C 0.034863 -2.7181e-05
11:780827 T C 0.933159 1.6610e-06
11:783512 C A 0.217282 -6.5902e-05
11:785145 A G 0.195860 2.5647e-05
11:785219 T C 1.439017 1.9858e-05
11:786234 T C 0.297022 -1.7930e-05
11:795147 T C 0.052826 -9.5576e-06
11:796540 A G 0.085534 3.5640e-05
11:800630 A G 0.032819 3.7501e-05
11:803017 G A 1.042796 2.5614e-06
11:803401 A G 0.020273 -1.4809e-05
11:804027 A G 0.284795 -9.8508e-06
11:812188 A G 1.009686 4.3681e-06
11:816017 G A 0.035639 2.1250e-05
11:817786 T C 1.125542 2.0414e-05
11:820127 G T 1.937258 5.6333e-05
11:820268 G A 1.476477 9.5602e-06
11:823586 G C 0.027700 -3.6789e-05
11:823729 T C 0.050541 5.8063e-07
11:827713 T A 0.726747 -1.1247e-04
11:827808 T C 0.039696 3.7187e-07
11:827955 A G 0.603789 -3.4843e-05
11:828916 A G 1.461352 1.0404e-05
11:829539 G A 1.421591 -2.6627e-06
11:830044 A G 0.090487 7.5401e-07
11:831818 A G 0.084268 1.6923e-05
11:834098 T C 1.422704 -1.5537e-06
11:838722 C T 0.494674 -1.7885e-06
11:842682 G A 1.405647 -1.3159e-06
11:845789 T C 0.493398 -1.3871e-05
11:856995 A G 0.044539 1.4434e-05
11:857789 T C 0.188453 -1.2707e-05
11:858424 T C 1.002038 -1.5831e-05
11:866920 G T 0.390005 -4.4465e-05
11:874776 A G 0.087514 -7.8877e-06
11:883384 A G 0.080798 -1.3197e-05
11:884543 C T 0.511786 -2.3031e-08
11:887458 T G 0.219551 4.4841e-05
11:887560 T C 0.073609 -1.8974e-05
11:888533 T G 0.996498 2.7861e-05
11:894874 G A 0.985731 2.2290e-05
11:895596 T C 0.186181 -1.4294e-05
11:900809 A G 0.352390 -3.7685e-05
11:906708 A C 0.672759 2.6330e-05
11:916549 C G 0.033549 -1.6405e-05
11:918219 G A 0.876006 1.5317e-05
11:920193 T C 0.229074 -1.4060e-05
11:934696 T G 0.029459 -2.8774e-05
11:940631 A G 0.054731 -2.2756e-05
11:951558 T C 1.671260 7.1599e-06
11:958789 C T 1.273487 9.5434e-06
11:959655 G A 0.068519 -1.2218e-07
11:962357 A G 0.181542 -1.1608e-05
11:967822 T C 0.107070 -9.1143e-06
11:967944 G A 0.036087 -3.6130e-06
11:968712 T C 0.130700 -1.9095e-05
11:971667 C T 1.090542 1.9507e-05
11:982408 C T 0.052952 -2.0239e-05
11:985547 T C 1.264067 1.5517e-05
11:986019 T C 0.035055 -1.6668e-05
11:992286 T C 0.074563 8.7459e-06
11:993907 G C 0.164573 5.7621e-05
11:995840 C A 0.412217 -1.4511e-05
11:999764 C T 0.170698 2.4384e-05
11:1002236 T C 0.058970 -8.7872e-06
11:1006874 T G 0.075540 -3.6513e-05
11:1013987 A G 0.157896 6.5186e-06
11:1018374 A T 1.509997 2.3866e-05
11:1021099 T C 0.167550 1.4599e-05
11:1021268 C T 0.100328 3.6982e-06
11:1023622 A G 0.020845 -8.4392e-06
11:1027811 T C 1.094041 1.0750e-05
11:1028379 T C 0.023217 8.5661e-06
11:1029135 T C 0.100231 1.0678e-06
11:1029320 T C 0.247653 -2.6956e-05
11:1031602 T C 0.031011 2.8833e-05
11:1032818 A G 0.046873 -1.7226e-06
11:1039614 T C 0.151684 9.8650e-06
11:1044938 C T 1.508748 2.5578e-05
11:1045223 C T 0.164537 2.8094e-05
11:1046316 G A 0.048931 6.9313e-05
11:1046383 A G 0.350793 -2.7531e-05
11:1053911 T C 0.023915 -1.1223e-05
11:1056981 A G 0.234478 -1.3567e-05
11:1057948 C G 0.240675 -8.1353e-06
11:1059587 T G 0.059788 1.7062e-05
11:1061907 G C 0.031764 -5.5168e-07
11:1064691 T C 0.876321 -2.2923e-05
11:1068702 C T 0.740727 -1.4864e-05
11:1070757 A C 0.095336 2.1480e-05
11:1071816 T C 0.419013 -3.3983e-07
11:1073378 A G 0.259640 -2.8571e-05
11:1075920 A G 0.422600 -3.3954e-06
11:1078393 C T 0.617217 -4.0443e-05
11:1078538 T C 0.021134 8.1651e-06
11:1079757 A G 0.024201 1.9713e-06
11:1080576 A G 0.176037 -7.9369e-07
11:1081757 C G 0.414791 -1.1281e-05
11:1082582 A G 0.208872 -1.1441e-05
11:1082857 G A 0.410201 -9.8188e-06
11:1084362 A G 0.185697 -2.1229e-05
11:1087972 T C 0.403388 -2.4889e-05
11:1088835 T C 0.196554 -2.6582e-05
11:1091751 T C 0.172100 -1.9542e-05
11:1093769 A G 0.170513 -2.6650e-05
11:1094761 A C 0.056364 3.3691e-05
11:1098337 A G 0.839903 3.0497e-06
11:1100640 T G 0.244589 -2.7022e-05
11:1101078 G A 0.149194 -1.2848e-05
11:1101649 C T 1.013327 -5.2052e-05
11:1105806 C T 1.447031 1.7610e-05
11:1107804 A G 0.175057 -9.7763e-06
11:1109856 T C 0.022536 -9.5709e-06
11:1110148 C T 1.663343 3.9219e-05
11:1111164 T C 1.361033 2.4929e-06
11:1111474 C T 1.836076 1.8157e-05
11:1112806 T G 0.068958 -3.1825e-06
11:1120324 C T 0.198823 -6.0886e-06
11:1127669 T G 1.375380 -3.0856e-06
11:1131998 T C 1.650610 4.3975e-05
11:1134754 A G 0.032140 -5.8107e-06
11:1148459 T C 0.282851 -1.5783e-05
11:1151406 T C 0.372303 -1.7571e-05
11:1161477 C G 0.395322 -1.6340e-05
11:1215138 T C 0.350919 1.4642e-05
11:1215698 G A 1.299901 -3.6254e-06
11:1216491 C G 1.167390 7.1453e-06
11:1217228 C T 1.301544 -1.1679e-05
11:1220923 T C 0.170059 3.5913e-06
11:1221592 C T 1.568844 -6.1669e-06
11:1223686 T C 1.166410 7.9401e-06
11:1226592 C G 0.286551 -7.1843e-06
11:1229227 T C 0.578744 8.8391e-07
11:1229961 T C 0.058740 -6.1442e-06
11:1230071 C T 0.044065 -1.3194e-05
11:1230393 T C 0.620936 1.9390e-05
11:1230855 C T 0.465383 1.7608e-05
11:1234492 G A 0.032276 -3.3198e-05
11:1241221 T G 0.223696 2.3355e-05
11:1242147 A C 0.025606 -1.4048e-05
11:1242299 G T 1.091214 5.3794e-06
11:1243391 A G 0.129781 3.4097e-05
11:1246769 T G 0.054455 -3.9300e-05
11:1246941 G A 0.413048 -1.1724e-05
11:1247458 T C 0.150428 -1.8923e-06
11:1255335 C T 0.067140 -2.7761e-05
11:1262525 T C 0.111630 -1.0770e-05
11:1263234 G A 0.065325 -4.3584e-05
11:1263776 T C 0.247248 1.4031e-05
11:1264795 C G 0.021049 -7.7132e-06
11:1267291 C T 0.065796 -3.2443e-05
11:1267325 C T 0.937099 -1.4796e-05
11:1267703 C G 0.040027 -3.0682e-05
11:1271321 G C 0.873468 -5.5131e-06
11:1272754 G A 0.139184 2.5028e-05
11:1272793 T C 0.022179 -3.1661e-05
11:1272800 T C 0.064680 -3.9638e-05
11:1273049 G C 0.065264 -3.7175e-05
11:1275018 A C 0.155605 5.0207e-05
11:1278912 C G 0.067994 -2.7385e-05
11:1279279 T C 0.064514 -4.5643e-05
11:1279527 T A 0.064930 -4.0965e-05
11:1281932 T C 0.022240 -2.9875e-05
11:1289041 C T 0.064871 -4.1819e-05
11:1290894 A G 0.021481 -2.9049e-05
11:1291548 A G 0.062430 -2.7218e-05
11:1296357 T C 0.089867 1.9973e-05
11:1297335 T C 0.048730 -4.3010e-06
11:1298075 A C 0.040248 -2.2475e-05
11:1299994 A G 0.038853 8.2011e-06
11:1318884 T A 1.000636 2.9825e-05
11:1322713 C G 0.110056 -8.4156e-06
11:1322798 T C 1.851344 5.0521e-06
11:1324772 C T 0.370761 7.0392e-05
11:1326746 A G 0.143641 3.0408e-05
11:1328587 T C 0.048158 -1.7258e-05
11:1332213 A G 0.066786 -3.3068e-05
11:1334790 C T 0.144556 3.0775e-05
11:1354902 A G 0.020793 3.1818e-05
11:1355654 A G 0.980632 2.9310e-05
11:1357063 A G 0.319451 -1.6489e-05
11:1363541 C T 0.406754 -4.3236e-06
11:1364644 A G 1.515625 2.4474e-05
11:1365834 A G 0.722346 -6.9441e-06
11:1370414 T C 0.098151 2.0871e-06
11:1374456 A C 1.200865 4.7675e-05
11:1377474 C T 0.127373 -6.1962e-06
11:1385913 C A 0.025752 2.5609e-05
11:1388836 T C 1.499383 2.6115e-05
11:1390060 A G 0.057497 2.4090e-05
11:1395939 A C 0.107502 -4.8329e-06
11:1397748 A G 0.194006 -1.2901e-05
11:1401890 A G 0.281572 -1.9334e-06
11:1412436 G A 0.089273 -1.7948e-05
11:1413058 T C 1.371420 2.2604e-06
11:1416486 T C 0.068756 5.8236e-06
11:1430655 T C 0.421620 1.9290e-05
11:1430856 A G 0.177664 3.3955e-05
11:1433896 T G 1.516349 1.9272e-05
11:1440776 T G 0.485257 1.7159e-05
11:1442784 T C 0.089192 3.0381e-05
11:1443684 T C 0.524727 1.7569e-05
11:1444169 A G 1.613393 2.6143e-07
11:1447667 T C 0.106823 -3.0853e-05
11:1449899 T G 0.246420 6.8402e-06
11:1454487 T C 0.958616 3.6342e-05
11:1455220 C G 0.066189 -7.5230e-05
11:1460692 G A 0.053163 2.1123e-05
11:1471286 G C 1.221612 -2.6777e-05
11:1471769 T C 0.099397 6.4372e-07
11:1473931 A G 1.097527 7.3169e-05
11:1474637 C T 0.068169 -5.5940e-05
11:1474799 T C 0.090896 1.3432e-05
11:1477642 C G 0.021799 -4.9581e-06
11:1478990 G A 0.701640 4.9418e-06
11:1483543 G A 1.607339 -1.4489e-05
11:1485503 T C 0.036035 -1.1757e-05
11:1485629 T C 1.355600 -2.6011e-05
11:1489299 A G 0.280845 -7.9696e-05
11:1494620 T C 0.023380 3.2759e-06
11:1506887 T C 0.043208 1.4562e-05
11:1507731 G A 1.766359 9.9437e-05
11:1513962 A G 0.152807 2.6961e-05
11:1521393 A G 0.104574 3.4111e-05
11:1531055 A G 0.611387 3.4536e-05
11:1533180 T C 0.052203 1.3467e-05
11:1538653 A G 0.167501 -1.9248e-05
11:1545003 T C 0.068218 2.2178e-05
11:1550016 G C 0.075248 1.4755e-05
11:1550417 T C 0.338322 7.8722e-05
11:1550704 A G 0.035220 -8.2997e-06
11:1553067 A G 0.036681 5.6790e-06
11:1557767 A G 1.605450 -1.0238e-05
11:1558046 A G 0.029183 -1.3474e-05
11:1560339 T G 1.157731 5.9427e-06
11:1584883 T C 0.047701 5.5439e-06
11:1588110 T C 1.090698 -2.7070e-07
11:1596246 A G 0.152034 3.4983e-05
11:1604827 T C 0.099319 2.0180e-07
11:1610427 C T 0.030306 -5.0212e-06
11:1623048 T C 0.038778 -5.4110e-05
11:1626719 T C 0.473981 -4.2812e-05
11:1627296 T C 1.350744 -4.3635e-05
11:1629693 T C 0.163213 2.1157e-05
11:1635002 T C 0.039265 2.7515e-07
11:1637575 T C 0.027317 2.0726e-05
11:1639941 T A 0.053456 4.4193e-05
11:1641031 A G 1.422915 -4.0308e-05
11:1642602 G T 0.044620 2.3987e-05
11:1644440 T C 0.154092 -3.1717e-05
11:1645080 T C 0.046285 2.6301e-05
11:1645885 C T 0.315212 -6.3750e-06
11:1647339 T C 0.218317 -2.6449e-05
11:1649350 C T 1.651681 -5.5199e-05
11:1650047 C T 0.434243 -1.4391e-05
11:1651917 T C 1.178881 -3.2144e-05
11:1652538 C T 0.224063 4.3295e-05
11:1652783 T C 0.300807 -5.5306e-05
11:1652855 G A 0.065874 -9.5655e-05
11:1656941 G A 0.800148 2.1158e-05
11:1656943 T C 0.084366 1.4612e-06
11:1657308 T C 0.372312 2.8906e-06
11:1662115 T C 0.286603 -1.7600e-05
11:1662138 C T 0.407942 -1.5840e-05
11:1663810 G A 0.144929 2.9461e-05
11:1668354 G A 1.909867 1.1790e-05
11:1668572 A C 0.225095 -2.9487e-05
11:1671983 T C 0.289388 -8.1357e-06
11:1672577 G A 0.321532 1.6164e-05
11:1676922 C T 0.996160 -9.2014e-06
11:1678014 G T 1.325943 -2.2015e-05
11:1679154 C T 1.712420 -1.7720e-05
11:1680161 T C 0.506641 -3.3275e-06
11:1681265 T G 0.086170 1.6137e-05
11:1684009 C T 1.378684 2.3353e-05
11:1684120 G C 0.314400 -2.3826e-05
11:1690507 C A 0.233859 -3.5290e-06
11:1690770 A G 0.144118 1.4782e-05
11:1690791 G A 0.619680 -1.4427e-05
11:1691174 T C 0.022646 4.8613e-05
11:1694858 T C 0.103000 1.6324e-05
11:1696016 A G 1.237267 9.1648e-07
11:1696849 T C 0.846323 -3.0687e-05
11:1696869 A G 0.033757 -6.7452e-06
11:1702117 T G 0.033065 8.1968e-06
11:1703150 C G 0.114873 2.0279e-05
11:1704361 T C 0.149980 4.6784e-05
11:1713105 A G 1.229678 -2.2889e-06
11:1714464 A G 0.144189 4.9938e-05
11:1714647 T C 0.974838 -1.4706e-05
11:1716194 G A 0.373173 2.6505e-05
11:1722246 G A 0.374640 2.8224e-05
11:1723966 T C 0.058383 -6.3559e-05
11:1726343 A G 0.087520 -5.5946e-05
11:1726550 C G 0.308500 -7.6019e-06
11:1729015 A G 0.399474 2.0742e-05
11:1730391 A G 0.035071 3.1466e-05
11:1731000 C T 0.137068 -1.3680e-06
11:1735469 C T 0.161759 4.7272e-06
11:1736591 T C 0.148471 -1.4810e-06
11:1744568 T C 0.148513 -4.8532e-07
11:1753576 A C 0.280361 -1.2738e-05
11:1763832 C T 0.029440 4.0366e-05
11:1768084 T G 0.474251 -2.5828e-05
11:1768530 A G 0.066004 1.5114e-05
11:1771871 T C 0.092980 1.1478e-05
11:1773685 T C 0.130930 -1.0436e-05
11:1776647 C G 0.256229 -3.1707e-05
11:1783757 G A 0.207911 1.8839e-06
11:1789118 G C 0.038489 1.9826e-05
11:1795214 G A 0.173379 -1.4824e-05
11:1801823 C T 1.964809 2.1862e-05
11:1804431 C T 0.182821 -2.0401e-05
11:1810621 G A 0.125386 3.9517e-06
11:1816095 T G 0.874870 -1.3832e-06
11:1818095 C T 1.536863 5.7664e-05
11:1819560 A G 0.174067 -3.4619e-05
11:1824076 G A 1.714689 3.8125e-05
11:1826996 A G 0.051985 1.3412e-05
11:1828941 A G 0.267135 -2.2664e-05
11:1828987 A G 0.033942 1.3507e-05
11:1836032 C T 1.210248 7.7505e-06
11:1836317 T C 0.070879 -9.3544e-06
11:1840954 T C 0.680582 4.6499e-05
11:1845845 T C 0.316533 1.1433e-05
11:1850324 A G 0.322109 6.8226e-06
11:1853214 T C 0.030251 9.6752e-06
11:1853586 T G 0.437073 8.6813e-05
11:1856344 A C 0.070714 1.9719e-05
11:1857243 A G 0.276804 -3.9639e-06
11:1857270 T C 0.303173 -9.3028e-07
11:1857751 G C 0.786970 3.5018e-06
11:1857930 A G 1.020040 3.5033e-06
11:1858262 T C 0.251214 3.7439e-05
11:1861225 A C 0.514830 3.9028e-05
11:1861760 C T 1.745180 7.6200e-06
11:1867936 T C 0.095486 4.2699e-06
11:1867974 A G 0.095028 -2.4770e-05
11:1868097 T C 0.069639 1.5468e-05
11:1868164 T C 0.026836 9.2050e-06
11:1870211 C G 0.880424 6.2637e-05
11:1874072 A G 0.631501 1.2658e-04
11:1874404 T C 0.447087 -1.2386e-05
11:1880782 A G 0.048457 -4.4968e-06
11:1881071 A G 1.226367 1.0063e-04
11:1881074 T G 0.061862 1.8397e-05
11:1881251 T C 0.029716 -8.4310e-06
11:1884342 A G 0.784020 1.2773e-05
11:1886563 T C 0.022442 -4.6084e-05
11:1889102 G A 1.735988 1.1409e-04
11:1890571 G A 0.387928 3.9086e-05
11:1890743 T C 0.100341 3.4983e-05
11:1890844 C G 0.032926 -3.8259e-05
11:1892343 G A 0.089351 1.3664e-04
11:1892585 A G 0.758553 1.7872e-05
11:1894039 T C 0.115159 -3.2624e-05
11:1901467 C A 1.670289 -1.2910e-05
11:1903426 A G 0.155624 -5.4089e-05
11:1905880 T C 0.032552 -1.0858e-06
11:1906174 A G 0.909987 6.0458e-05
11:1907421 T C 0.315838 -2.2389e-04
11:1909006 C T 0.644475 -9.8664e-06
11:1911439 T G 0.200037 -4.7166e-05
11:1913377 G A 1.925778 -8.6698e-05
11:1918083 C T 1.088666 -3.4726e-05
11:1919208 G T 0.038330 -1.7787e-05
11:1919269 A G 0.061700 -4.7606e-06
11:1919345 G A 0.032036 2.8514e-05
11:1920255 G T 0.485546 6.3420e-05
11:1920285 G A 0.588887 6.6663e-05
11:1923535 G C 0.022659 -1.6520e-05
11:1930201 C T 0.061090 1.1228e-05
11:1931121 A G 0.078799 2.4203e-05
11:1941946 C T 0.947525 -3.4573e-05
11:1945174 C T 0.041332 1.0890e-05
11:1948325 T C 0.409117 -6.0311e-07
11:1949846 G A 0.427264 -2.3609e-06
11:1956104 C T 0.020403 -1.6840e-05
11:1956212 C T 1.621550 -3.0189e-05
11:1961869 C T 1.189796 7.4305e-07
11:1972628 G A 0.188225 3.0090e-05
11:1972878 A G 0.028531 -1.9179e-05
11:1974029 A G 0.022653 -6.9845e-06
11:1977240 A G 0.060080 9.3276e-06
11:1977552 A G 0.286486 -2.7167e-05
11:1979186 A G 0.119761 1.3266e-05
11:1981190 A G 0.297671 -1.7357e-05
11:1989274 G A 0.505933 -1.0991e-05
11:1998171 G C 0.694902 1.8865e-05
11:2001828 G A 1.003087 -2.0871e-05
11:2001895 C T 0.431961 1.8392e-05
11:2006110 T C 0.032251 -1.2254e-05
11:2016619 G A 1.028803 -1.4729e-05
11:2016662 C T 0.775171 1.3840e-05
11:2018168 T C 1.017923 -9.4610e-06
11:2018374 A G 0.110108 9.2094e-06
11:2021075 T C 0.594476 2.9412e-05
11:2022804 G A 1.681880 -1.2051e-05
11:2023266 T C 0.152414 3.3900e-05
11:2023903 A G 0.026346 2.2349e-05
11:2025705 T G 0.020764 1.1072e-05
11:2025945 G T 0.027034 -9.0222e-06
11:2029278 T C 0.438368 7.8808e-06
11:2030864 T C 0.058951 2.2602e-05
11:2036011 G T 0.110384 1.5914e-05
11:2039544 G A 0.093042 -4.8023e-06
11:2040477 A G 0.025795 1.7379e-06
11:2040623 A G 1.440313 -3.2043e-05
11:2040997 C T 0.349179 2.4374e-05
11:2041711 G A 0.105739 3.4801e-06
11:2042116 T C 0.037541 -3.9630e-05
11:2043867 A G 0.606840 2.3771e-05
11:2044067 A G 0.041894 -2.9155e-05
11:2044150 A G 0.578491 -8.1140e-05
11:2044564 C A 1.587981 2.4677e-05
11:2044624 A G 1.455587 -3.0806e-06
11:2050980 T C 0.483346 -4.4622e-06
11:2055968 A G 0.461086 1.8442e-05
11:2059997 A G 0.049067 -2.8458e-06
11:2060080 T C 0.024551 2.2284e-05
11:2063598 A G 0.554803 1.7829e-05
11:2065330 C T 0.191111 1.8056e-05
11:2068717 G A 1.499857 -1.4547e-05
11:2070570 T C 0.565498 -3.7575e-05
11:2074376 G A 0.272373 1.5465e-05
11:2077486 G A 0.999279 2.3044e-05
11:2078679 C T 0.049009 3.9368e-06
11:2081917 G A 0.371650 -5.4181e-05
11:2095968 C T 0.516002 -7.4366e-05
11:2107742 A G 0.139733 -3.5169e-05
11:2108072 A G 1.595567 -3.2183e-05
11:2109585 A G 0.051122 2.1304e-05
11:2116134 T G 0.042167 -1.4857e-05
11:2117063 C T 0.067153 -4.4002e-05
11:2118282 G A 0.129132 1.2833e-05
11:2120123 T C 0.079812 5.8192e-05
11:2123710 G A 0.041767 -4.0809e-05
11:2129578 A G 0.134358 3.1727e-06
11:2130688 A G 0.025704 -2.4662e-05
11:2132428 T C 0.026567 6.4466e-07
11:2133442 A G 0.044945 -2.4606e-05
11:2136841 A G 0.073395 3.3733e-06
11:2136957 C T 0.171396 -4.9364e-07
11:2143313 T G 0.175953 -3.6209e-05
11:2145970 T C 0.032578 -1.7033e-05
11:2146053 C T 1.447999 -4.7485e-05
11:2149864 C T 0.487487 -4.5379e-05
11:2152639 T C 0.120972 -2.5906e-06
11:2154188 A G 0.162804 9.5153e-06
11:2157044 G C 1.255852 -1.1199e-05
11:2164990 A G 1.846025 3.5456e-06
11:2169014 G A 0.956749 2.5233e-05
11:2169774 G A 1.297165 -3.3919e-05
11:2170143 A G 0.776006 -1.4501e-04
11:2172168 T C 0.046428 -9.4324e-06
11:2172257 T C 0.095116 -9.9140e-06
11:2172830 C A 1.620251 -4.3856e-05
11:2178267 T C 0.087621 -4.0858e-06
11:2181073 A G 0.454286 -1.3021e-04
11:2188238 T C 0.655251 -1.0015e-04
11:2190951 T C 0.719866 3.4765e-05
11:2191462 A G 0.027839 3.0012e-05
11:2195981 C T 1.239328 4.8652e-05
11:2198418 T G 0.957058 2.8820e-05
11:2198479 A G 0.099296 -1.7563e-05
11:2207877 C T 1.652723 -9.3832e-06
11:2208369 C T 0.504028 -1.9091e-05
11:2213166 T C 0.542387 -1.5493e-05
11:2215604 A G 1.291449 1.2200e-06
11:2215675 A G 0.039145 3.8447e-05
11:2215856 T C 1.965841 -9.6175e-06
11:2218982 C A 1.808908 -1.5272e-05
11:2220652 T C 0.099540 3.2550e-05
11:2221002 T G 0.049557 -4.5125e-06
11:2222271 A G 0.085352 -1.2778e-05
11:2225023 T C 0.265229 4.7969e-05
11:2225185 T C 0.022533 -1.7981e-05
11:2232911 G C 1.624283 3.7285e-05
11:2233522 A G 0.171539 -1.4324e-06
11:2241321 G A 0.682662 6.1541e-05
11:2241846 G A 1.970145 -1.0879e-05
11:2246648 T C 0.098874 4.2200e-05
11:2254333 C T 0.064404 1.2359e-05
11:2257250 A G 0.028132 8.3976e-06
11:2268012 C T 1.953851 1.5676e-05
11:2269704 C T 1.010452 5.0146e-05
11:2272717 A G 0.211209 1.7896e-05
11:2277990 A G 0.145939 -7.5061e-06
11:2280751 A G 0.190780 1.8796e-05
11:2284609 T C 0.033877 2.8265e-05
11:2286960 T C 0.129265 -1.0240e-05
11:2294715 T C 0.135526 2.6743e-05
11:2297086 G A 0.057886 4.0239e-06
11:2297586 A C 0.697434 7.3371e-05
11:2298186 A G 0.021955 3.3611e-06
11:2299035 T G 0.557162 2.4955e-05
11:2306026 G A 0.221326 3.9329e-05
11:2306168 T C 0.787966 1.5181e-05
11:2306339 C T 1.031144 -4.0565e-05
11:2309855 C T 1.848796 -4.8480e-06
11:2309898 A G 1.052537 -1.4315e-06
11:2310033 G A 0.090159 2.3652e-05
11:2310683 A G 0.050651 -3.0459e-05
11:2314094 T G 0.028430 8.4300e-06
11:2314984 A G 0.020848 7.7382e-06
11:2318964 C G 0.294166 4.6832e-06
11:2322561 G A 1.757926 1.1775e-05
11:2323022 T C 0.723183 9.5522e-06
11:2323089 T C 0.024110 -7.8214e-06
11:2324041 G A 1.864656 1.4532e-05
11:2325192 A G 0.073748 3.3913e-05
11:2325427 C T 0.038872 9.2412e-07
11:2325997 T C 0.225588 -2.5254e-06
11:2326657 C T 1.757199 1.2586e-05
11:2328948 T C 1.774129 1.5639e-06
11:2331307 C G 1.875162 1.2442e-05
11:2331597 A G 0.055916 5.5813e-07
11:2334039 C T 0.118038 4.0287e-06
11:2337650 T C 0.055793 -3.8167e-05
11:2341732 C T 1.639476 -1.6521e-07
11:2342158 T C 0.075787 -1.4653e-05
11:2345677 A G 1.703299 1.7289e-06
11:2349673 T C 0.087949 -4.9117e-05
11:2357894 C T 0.126022 -3.3044e-05
11:2359163 A G 0.190121 1.6797e-05
11:2362576 T C 0.041199 -6.4481e-07
11:2364384 T C 1.539703 1.1717e-05
11:2366260 T C 0.173428 -3.7890e-06
11:2373786 T C 1.693857 1.9356e-05
11:2375577 T C 0.063764 3.6512e-05
11:2386636 C T 0.157166 2.9264e-05
11:2388239 T C 0.020484 1.4831e-06
11:2389916 T C 0.022416 -3.1057e-05
11:2390777 A G 1.260964 7.7827e-05
11:2391061 G A 0.091717 1.9322e-05
11:2391244 T C 0.031650 -3.5099e-05
11:2394130 A G 1.610257 -4.9909e-06
11:2401898 T C 0.020043 -8.3237e-07
11:2402747 G A 1.586235 -5.8398e-07
11:2420811 A G 0.041313 2.2049e-05
11:2422034 A T 0.150788 2.7300e-05
11:2423556 T C 0.083109 2.3910e-05
11:2423913 C A 0.042209 2.7368e-05
11:2424541 G C 0.044036 2.3111e-05
11:2426857 A G 0.045523 -2.3085e-05
11:2428675 T C 0.341782 5.8478e-05
11:2429617 G A 1.826855 2.5849e-06
11:2429653 G A 1.855411 -2.4278e-06
11:2429856 T C 0.087300 2.5242e-05
11:2430020 A G 0.083379 1.5668e-05
11:2430252 T C 0.060996 6.9706e-07
11:2430390 T C 0.046221 -1.8459e-05
11:2430597 A G 1.134325 -3.1835e-05
11:2432666 T C 0.186677 2.6862e-05
11:2435956 T C 0.949667 2.2238e-05
11:2437405 T C 0.054247 9.9648e-06
11:2437425 G T 1.001376 4.4641e-06
11:2437502 T C 0.413943 4.2838e-05
11:2438963 A C 0.241337 1.3520e-05
11:2439542 G A 1.301463 4.7967e-05
11:2439767 C T 0.795455 -3.8245e-06
11:2440989 A G 0.768949 1.5234e-06
11:2444732 A G 0.088238 2.0227e-05
11:2446951 A G 0.770137 1.1170e-06
11:2448714 T C 0.094668 -2.0755e-05
11:2449413 T C 0.109368 -1.3604e-05
11:2449571 G T 0.535594 1.3787e-05
11:2449620 T C 0.301576 2.6009e-05
11:2452643 A G 0.087978 -3.6596e-05
11:2456275 T C 0.071275 -3.2453e-05
11:2457350 G A 0.031196 -5.1036e-07
11:2458393 A T 1.938433 1.3186e-05
11:2462012 A G 0.200011 7.2203e-07
11:2470093 G T 0.284717 -1.6018e-05
11:2473311 C T 1.712767 9.5403e-06
11:2474956 A G 0.191916 5.2649e-06
11:2479195 T C 0.324897 2.4737e-06
11:2484803 C T 1.823005 -4.7284e-05
11:2486699 G T 0.132839 -3.5242e-05
11:2489342 T C 0.354483 -1.4995e-05
11:2499178 A G 1.295539 2.1641e-05
11:2502319 T C 0.256414 -1.9519e-05
11:2505733 C T 0.082103 -5.1546e-06
11:2526201 C A 1.554566 7.0874e-06
11:2526663 A C 0.066935 -2.0798e-05
11:2526898 C T 0.129129 7.2536e-07
11:2527629 G A 0.263999 -1.2054e-05
11:2529779 T C 0.413681 -1.8003e-05
11:2531256 T C 1.517294 -4.3879e-06
11:2534336 T C 0.102471 -1.1732e-05
11:2537654 T C 0.135831 -5.7552e-06
11:2540508 A G 0.122293 3.4738e-06
11:2544236 C A 1.353078 9.0526e-06
11:2550730 G A 1.666754 2.7924e-06
11:2552148 G A 1.488912 7.9725e-06
11:2552285 G A 0.037327 -5.8018e-05
11:2553323 C G 0.079964 -3.2159e-05
11:2553341 A G 0.049742 3.6981e-05
11:2555962 T C 0.082931 -2.8518e-05
11:2557931 G A 0.048571 -1.6339e-05
11:2561132 G T 0.174044 -1.7582e-05
11:2562501 C T 0.866496 6.2957e-06
11:2563999 T A 0.041472 1.0117e-05
11:2568765 A G 0.039385 1.5297e-05
11:2569734 T C 0.208184 -1.7401e-05
11:2572796 A G 0.061865 -8.6222e-06
11:2574324 A G 0.058013 -1.1716e-05
11:2574708 A G 0.329175 4.2594e-05
11:2576397 G A 0.065978 -5.4913e-06
11:2578255 A G 0.160711 -4.6209e-05
11:2579163 G A 0.109654 4.4940e-05
11:2580212 G A 0.468678 2.2118e-06
11:2584284 T G 0.208229 -4.5904e-06
11:2584917 T C 0.316400 2.5729e-05
11:2590497 A G 0.378392 2.6148e-05
11:2592373 G T 0.039612 -1.9415e-05
11:2593959 A G 0.054936 3.9557e-06
11:2595287 G A 0.548499 -4.5830e-06
11:2598552 G A 0.837839 -1.6448e-05
11:2598790 T C 0.436862 -1.8544e-05
11:2598864 A G 0.080334 -1.3017e-05
11:2599360 A G 0.077468 1.1860e-05
11:2603319 T C 0.128058 -7.7444e-06
11:2606621 T C 0.024123 -1.0794e-06
11:2609479 A G 0.031481 1.6420e-05
11:2609632 T C 0.089455 1.2320e-05
11:2612871 T C 0.030066 -3.8951e-05
11:2613430 A G 0.200277 -5.2366e-05
11:2615600 A G 0.201072 -4.5018e-05
11:2616384 C T 0.074845 -2.6442e-05
11:2624592 A G 0.408984 -2.5253e-05
11:2626072 T C 0.034873 1.8608e-05
11:2627655 A G 0.343327 -2.8210e-05
11:2631758 T C 0.040521 2.3316e-06
11:2633152 G A 1.188492 -3.8153e-05
11:2634177 T G 0.034049 -3.3063e-05
11:2640720 G A 1.517024 -6.2695e-05
11:2640824 A G 1.083580 -3.1887e-05
11:2642808 A G 0.045545 -2.7846e-05
11:2643084 G A 0.366502 2.4949e-05
11:2648624 A G 1.455905 1.2971e-05
11:2652671 C T 0.071071 1.4464e-05
11:2665357 G A 0.186671 -2.0704e-05
11:2670865 C T 0.238734 -2.2748e-05
11:2681632 C A 0.258595 6.1527e-05
11:2682676 A G 0.168682 -3.6931e-05
11:2683177 T C 0.036993 2.4717e-05
11:2683938 C T 0.028242 -5.6040e-05
11:2689100 C T 0.153554 -8.9176e-06
11:2689546 C T 0.458366 1.2447e-05
11:2690293 C A 0.700826 -1.3037e-05
11:2691471 G A 1.046253 1.5140e-05
11:2692506 G A 0.096054 -1.6303e-05
11:2699051 C T 0.130641 1.3709e-05
11:2706351 C T 0.996001 2.4752e-06
11:2706790 T C 0.110881 -2.1113e-05
11:2709733 C T 0.444405 2.4744e-06
11:2717020 G C 0.047103 2.3973e-05
11:2719605 G C 0.071830 9.5028e-06
11:2721394 G C 1.902314 1.8186e-05
11:2726379 A G 0.032494 -4.4201e-05
11:2731185 T C 0.264700 -1.8716e-05
11:2736183 G A 1.075404 1.8685e-06
11:2738659 A G 0.827215 -4.6131e-06
11:2738947 C A 0.038726 4.1973e-05
11:2741358 T C 0.096810 -2.1081e-05
11:2743178 A G 0.031520 -3.2543e-06
11:2743859 A G 0.955370 -1.7821e-05
11:2745420 T C 0.351627 -3.4607e-05
11:2749376 T C 1.183899 -2.7712e-05
11:2751315 A G 0.042748 2.4207e-05
11:2755334 G A 1.005466 -2.8996e-05
11:2755601 C T 0.613370 1.3013e-07
11:2759090 T C 0.684788 1.7498e-05
11:2760741 A G 0.181529 -5.3016e-05
11:2761382 G T 0.200203 2.4957e-05
11:2764919 A G 0.058545 -5.1563e-05
11:2766234 A G 0.265207 -7.0405e-05
11:2766282 A G 0.192335 6.3755e-05
11:2766825 T C 0.043780 2.6843e-05
11:2773371 C G 0.291709 2.2302e-05
11:2773405 C T 0.069623 1.7212e-05
11:2775308 C T 0.335862 2.6171e-05
11:2775967 C T 0.239032 -1.4996e-06
11:2785145 G A 0.329782 -1.0323e-05
11:2786616 G T 0.026385 -2.0373e-05
11:2787804 G A 0.084271 -6.9078e-06
11:2788956 A G 0.033627 2.8305e-06
11:2794392 A G 1.636029 1.5866e-05
11:2797237 A G 0.410399 5.0660e-06
11:2800669 T C 0.314719 -3.1292e-05
11:2808737 C T 0.429962 -1.0098e-06
11:2810731 T C 0.209103 9.8208e-06
11:2816047 T C 0.088679 -7.1077e-06
11:2816099 G A 0.321308 -3.5773e-05
11:2817358 G A 1.125091 1.0529e-05
11:2817544 C T 0.587056 3.8576e-05
11:2819295 T G 0.058753 4.0827e-05
11:2819753 A G 0.142862 9.2356e-06
11:2822050 A G 0.031608 4.0738e-05
11:2822109 T C 0.043715 -7.6669e-08
11:2824345 C T 1.561216 -6.2738e-06
11:2827486 T C 0.199131 -5.7121e-06
11:2828466 A G 0.088381 -4.3016e-05
11:2830565 T C 0.288236 1.2037e-05
11:2837741 C G 0.423054 -9.9728e-06
11:2838413 C T 0.982427 3.4373e-06
11:2839751 T C 0.128032 7.0049e-06
11:2843676 C T 0.492950 4.7207e-06
11:2843803 A G 0.557756 -2.5326e-05
11:2850970 A G 1.487338 3.5997e-06
11:2857194 C A 0.831090 4.3584e-05
11:2858454 A G 0.032169 -9.1919e-06
11:2859536 C G 0.096372 -2.1579e-05
11:2859827 A G 1.941445 4.4424e-06
11:2861149 G A 0.064754 2.2775e-05
11:2861578 T G 0.927660 -1.3437e-04
11:2861925 A G 0.061658 3.2238e-05
11:2863056 C T 1.938216 2.1722e-05
11:2863820 C A 0.135426 -1.5007e-05
11:2868868 A G 0.127227 8.7228e-05
11:2870108 G A 0.612650 4.6712e-05
11:2872302 T C 0.575095 2.6902e-05
11:2876768 T C 0.116058 1.5042e-06
11:2878935 T C 1.169857 6.2593e-05
11:2880204 A G 0.083749 -2.7186e-05
11:2886407 T C 0.054449 -6.0447e-06
11:2887791 A G 0.032760 4.6128e-06
11:2889428 T C 0.041365 -1.0288e-05
11:2892237 A G 0.532143 1.6739e-05
11:2893867 G A 1.263000 5.5679e-05
11:2895800 T C 0.521669 4.6812e-05
11:2902105 T C 0.229671 2.3314e-05
11:2902971 A G 0.099215 3.0562e-05
11:2908965 G A 0.715990 -6.6921e-05
11:2915281 T C 1.229473 7.0079e-07
11:2919292 A G 0.141382 3.5521e-05
11:2919469 A G 0.590643 2.3082e-05
11:2919672 C T 0.229619 3.3919e-06
11:2920283 G A 1.058655 4.0506e-05
11:2920666 T C 1.331684 -2.2683e-05
11:2920764 A G 0.101331 -1.8995e-06
11:2922199 C A 0.215406 7.3735e-06
11:2922493 A G 0.885685 3.2566e-05
11:2923826 G A 0.871183 -1.5305e-05
11:2924591 A G 0.348534 7.2940e-06
11:2924610 A G 1.157637 1.6114e-05
11:2924640 A G 0.021137 -2.5294e-05
11:2925231 C G 1.189559 1.0247e-05
11:2926552 A G 1.145874 7.8275e-06
11:2931981 T G 1.559970 -7.8480e-06
11:2936200 A G 0.842600 3.2384e-05
11:2936322 A G 0.044234 2.0363e-05
11:2939037 C A 0.065783 -1.6762e-05
11:2939126 A C 0.443179 -2.9362e-06
11:2942593 A G 1.817107 1.4771e-05
11:2958818 C T 0.581340 -3.8299e-05
11:2963021 T C 0.057221 7.3443e-06
11:2963225 A G 0.058272 -5.3141e-05
11:2967901 T C 0.759572 4.7176e-07
11:2970261 A G 0.030949 -4.2583e-06
11:2972899 A G 0.034023 3.2756e-06
11:2973696 G A 0.411788 -3.2501e-06
11:2987785 A G 0.056649 -1.0321e-05
11:2988323 T C 0.408094 -1.1294e-05
11:2990000 A G 0.165157 -1.7500e-05
11:2990036 A G 1.192279 -7.2749e-05
11:2992160 C A 0.196616 -5.4102e-05
11:2992982 T C 0.057487 4.9149e-05
11:2993353 C T 0.171415 -2.7263e-05
11:2998622 A G 0.251912 7.8952e-05
11:3003662 C T 0.067860 3.5066e-06
11:3009921 G A 1.537694 -1.3795e-04
11:3013996 T C 0.546139 -3.4384e-05
11:3016426 C A 0.057425 1.8758e-06
11:3016520 A G 0.758270 -7.4301e-06
11:3029089 A G 0.568539 -3.1009e-05
11:3036324 T C 0.998539 -3.0813e-05
11:3049843 C A 0.810671 8.3812e-06
11:3058974 T C 0.030443 5.0731e-06
11:3063318 A G 0.035587 9.0333e-05
11:3067358 A G 0.109748 2.0428e-05
11:3067755 G T 0.030478 1.7955e-05
11:3071429 T G 0.067341 1.9857e-05
11:3091788 G A 0.202786 3.7750e-05
11:3094505 A T 0.558850 2.3557e-05
11:3094981 T C 0.449352 -7.8444e-05
11:3095037 A G 0.785094 -6.0885e-06
11:3099386 T C 1.806065 -4.3792e-05
11:3104906 A C 0.205626 -4.6164e-05
11:3105508 T C 0.350354 2.5405e-05
11:3106639 A T 0.052491 1.2670e-05
11:3108685 A G 0.057818 7.9693e-06
11:3110701 A G 0.050648 1.7533e-05
11:3111782 A G 0.233479 -2.5689e-05
11:3112203 A C 0.643582 5.3216e-06
11:3115354 C T 1.577890 -1.7499e-05
11:3118552 G A 0.309119 -9.9029e-06
11:3118991 T C 1.129476 -1.1240e-05
11:3123829 C T 1.718960 -2.4941e-05
11:3126812 A C 0.286847 -1.8928e-05
11:3126814 T G 0.051391 1.1443e-05
11:3128315 T C 0.859300 -1.9290e-05
11:3128774 C T 0.877876 1.7690e-05
11:3128823 A G 0.164544 2.8696e-05
11:3129103 A G 0.020689 1.2766e-05
11:3140196 C T 0.394725 3.2353e-05
11:3141109 C T 1.518670 8.3984e-05
11:3141155 G A 0.300129 4.2244e-05
11:3142249 C A 0.603113 2.6084e-05
11:3142769 A G 0.072077 6.1347e-06
11:3143479 A G 0.181169 -4.9985e-06
11:3145300 A G 0.054676 9.7760e-06
11:3148037 A G 0.259088 2.6998e-05
11:3148619 A G 0.020394 -1.8907e-05
11:3149130 A G 1.338280 1.1753e-05
11:3153423 C T 1.712842 3.6801e-05
11:3161413 C A 0.036269 -2.2286e-05
11:3162183 C T 1.265814 9.7815e-06
11:3162944 G T 0.404754 5.2510e-06
11:3164791 A G 1.640087 2.3704e-05
11:3164879 T C 0.054189 1.6357e-05
11:3166883 A G 0.286379 1.6972e-05
11:3167855 A C 0.255875 3.3301e-05
11:3174177 T C 1.203919 -1.6522e-07
11:3179253 G A 1.310346 -7.0073e-06
11:3179677 C T 0.031991 8.7611e-06
11:3179942 G A 0.252210 2.1779e-05
11:3180517 A G 0.496504 -1.2293e-05
11:3181629 G T 1.376629 -3.3822e-05
11:3184694 T C 1.024746 -1.2976e-05
11:3185085 T C 0.041939 -1.4143e-05
11:3187491 T C 0.106797 2.8075e-05
11:3188629 T C 0.659915 -5.1408e-05
11:3192308 G A 1.693779 -1.3616e-05
11:3192362 A G 0.408870 3.4912e-05
11:3192741 A G 0.495563 1.0403e-05
11:3193832 C A 0.052436 7.0175e-05
11:3197549 G T 0.035509 1.4669e-05
11:3199373 G A 0.027950 -8.2993e-07
11:3199779 C T 0.801106 -5.2984e-05
11:3211112 C T 0.476977 -1.3371e-05
11:3211468 G A 1.327819 -5.3714e-05
11:3213147 A G 0.103516 1.2379e-05
11:3213148 C T 0.094817 7.9373e-06
11:3214158 A G 0.653842 -5.7268e-05
11:3215102 C T 0.145666 -1.7556e-05
11:3215305 G A 1.787580 1.1216e-05
11:3215868 A G 0.057688 1.0188e-06
11:3216129 C T 0.623978 -8.8539e-06
11:3216408 T C 0.617963 -5.3770e-05
11:3217274 T C 0.048807 -7.1377e-06
11:3218934 T C 0.077092 -2.2252e-05
11:3221364 T C 0.538778 2.0311e-05
11:3222049 C T 0.616973 9.3427e-06
11:3222869 T G 1.297305 -1.2522e-05
11:3225964 A C 0.544981 8.1348e-06
11:3226934 T C 0.497900 -4.0838e-06
11:3229994 T C 0.033455 -7.7861e-06
11:3231133 C A 0.096583 -2.6131e-05
11:3235564 C G 1.466045 -3.0731e-06
11:3235866 T C 1.974089 3.9720e-06
11:3237692 T C 0.060668 1.1876e-05
11:3237787 T C 0.726637 1.1771e-05
11:3246225 A G 0.197113 -2.2565e-06
11:3247976 A G 0.673486 -1.0868e-05
11:3248799 T C 0.046159 -1.2104e-05
11:3249253 A G 0.088533 -2.5536e-05
11:3249552 T C 0.833960 -2.9998e-05
11:3249829 A G 0.238065 3.8213e-06
11:3249984 T C 0.941750 -1.1403e-05
11:3250248 C A 0.066481 -1.0024e-05
11:3251845 C G 0.302913 1.0525e-05
11:3253267 A G 0.165037 1.3904e-05
11:3257511 A G 1.638094 -7.0684e-06
11:3257535 T G 0.461787 2.8492e-05
11:3258705 A G 1.071700 -1.9125e-05
11:3263822 C T 0.650911 -7.4240e-06
11:3268106 C T 0.329072 8.4031e-06
11:3279297 T C 0.036817 -5.0686e-06
11:3362853 G A 1.294747 3.3315e-07
11:3363470 C T 1.390632 2.1838e-05
11:3363846 A T 0.186921 8.9646e-06
11:3376071 C G 0.070003 -1.6776e-05
11:3377262 A G 0.189443 -1.6676e-05
11:3381369 C G 0.244709 -4.4974e-05
11:3382563 C T 0.025016 -2.1161e-05
11:3386412 C T 1.549249 3.0180e-05
11:3393344 T C 0.047006 1.2756e-05
11:3395538 A C 1.360124 4.4420e-05
11:3400820 G A 1.794903 -4.0519e-06
11:3401380 T G 0.077861 -2.1562e-05
11:3403867 G A 0.276281 -4.0052e-05
11:3404352 T C 0.030508 8.5730e-06
11:3407529 C T 0.770965 -8.6555e-05
11:3408846 A G 0.718567 -2.1483e-06
11:3414328 A G 0.546578 1.7171e-05
11:3428315 A C 0.168906 -7.3766e-06
11:3433273 G A 1.727623 -1.7648e-05
11:3438606 T C 0.811901 4.0883e-05
11:3443847 C T 1.813991 -1.7940e-06
11:3444155 A G 0.227442 -4.6593e-06
11:3448855 A G 0.266038 -2.7221e-05
11:3480069 T C 0.368641 3.4332e-05
11:3497654 A G 1.618125 7.0428e-05
11:3510627 T C 0.264992 1.5116e-04
11:3529817 A G 1.303047 -5.5181e-05
11:3541676 A G 0.030027 5.2489e-06
11:3546778 A G 1.312021 -3.7844e-05
11:3568166 G A 0.438378 1.8062e-05
11:3568207 G A 1.962962 1.8832e-07
11:3574845 A G 0.350380 -3.9367e-06
11:3583753 T C 1.009465 6.6472e-07
11:3603041 A C 0.582989 2.4323e-06
11:3609978 A G 0.196551 1.1660e-05
11:3618929 T C 0.125042 1.5071e-05
11:3626087 A G 0.238847 -2.9347e-06
11:3627183 G C 0.286720 -9.4425e-06
11:3630808 C A 0.255817 1.5767e-05
11:3631058 G A 0.410782 1.9035e-05
11:3631407 G A 0.645734 2.2929e-05
11:3633564 C T 0.037291 4.0283e-05
11:3639435 G C 0.054825 -1.4875e-05
11:3640923 T C 1.791881 -1.2578e-05
11:3641399 A G 1.730256 -5.4145e-06
11:3641586 G A 1.764402 -1.5096e-05
11:3641626 A G 1.749656 -1.3829e-05
11:3642508 A G 0.031228 1.8780e-05
11:3643487 A G 0.033020 -4.6419e-05
11:3643778 A G 0.321960 -1.3046e-05
11:3645133 A G 1.755349 -2.2393e-05
11:3648459 T C 0.428066 -1.7389e-05
11:3658485 A G 0.222024 2.2784e-05
11:3659993 T G 0.396854 2.8002e-05
11:3660295 T C 0.167988 2.9593e-05
11:3660412 A G 1.437466 -7.3273e-06
11:3660914 G A 0.064770 1.7933e-06
11:3662302 C G 1.136974 1.0046e-05
11:3667164 A G 0.100780 1.8993e-05
11:3667692 A G 0.208288 -1.5568e-05
11:3676218 C T 0.227766 -1.7938e-05
11:3676824 C T 1.336618 2.1197e-05
11:3678446 A G 0.218996 1.2491e-05
11:3681519 C T 1.338183 3.8523e-05
11:3681850 G A 0.352039 1.1064e-05
11:3685655 G A 1.647425 3.8831e-05
11:3687651 T C 0.138769 -9.7298e-06
11:3690558 T G 0.039778 2.8685e-06
11:3691649 C A 1.164313 8.7746e-06
11:3699464 G A 0.473660 2.4836e-05
11:3699565 A C 0.099812 -4.3663e-06
11:3700876 T C 0.034588 3.9420e-05
11:3704056 G A 0.031205 -6.0081e-06
11:3708533 A G 1.157049 1.3170e-05
11:3713333 T C 0.342522 1.5251e-05
11:3714396 T C 0.203929 3.8674e-05
11:3718129 C A 0.112893 3.8398e-05
11:3723781 C G 0.230103 -9.2261e-06
11:3723941 T C 0.166300 1.6453e-05
11:3727661 T G 0.097206 3.4056e-05
11:3729676 A G 0.445941 -2.5067e-05
11:3738554 A G 0.376065 -2.5061e-05
11:3749585 C A 0.433659 8.5016e-06
11:3769780 C A 0.471433 -1.9724e-05
11:3774409 A G 0.055043 1.5133e-05
11:3779174 T C 0.040141 -5.9230e-06
11:3779682 T C 0.996647 8.9034e-07
11:3786629 G C 0.082506 -4.6917e-08
11:3788016 C T 0.067945 -1.5013e-05
11:3791805 G A 0.076199 2.5556e-06
11:3803357 T G 0.024788 -1.7381e-05
11:3808225 G T 0.438563 4.5289e-06
11:3820785 T C 1.809519 -1.5590e-05
11:3823244 G T 1.506609 -2.9786e-05
11:3823519 A G 1.503346 -3.6525e-05
11:3827866 C A 0.259098 1.4440e-05
11:3829419 C G 1.579072 4.8928e-06
11:3831243 C G 0.043299 1.1198e-05
11:3832710 T A 0.045987 -5.9675e-06
11:3838953 C T 1.763645 1.1726e-05
11:3841463 A G 1.554325 -2.7715e-05
11:3854835 A C 0.319094 2.5232e-05
11:3855142 T C 0.157289 3.5918e-05
11:3855757 T C 0.194555 1.6015e-05
11:3856743 T C 0.025282 5.7248e-06
11:3856876 G A 0.105298 4.1538e-05
11:3858616 A G 1.291829 2.0407e-05
11:3859386 G A 0.572583 3.3373e-05
11:3869835 C T 1.311288 4.6809e-05
11:3870463 G A 0.562800 -2.9619e-05
11:3874466 C G 0.027998 -2.9480e-06
11:3877756 C A 0.063943 -1.4254e-05
11:3878386 G C 0.183412 4.8970e-05
11:3878978 A G 0.635390 -2.4531e-05
11:3881730 G A 0.664696 1.6647e-05
11:3886223 T C 1.887461 -1.6330e-05
11:3889383 T C 1.054192 -5.8375e-06
11:3890853 A G 0.603311 -3.9532e-05
11:3892053 C T 0.307789 3.3398e-05
11:3899705 T C 0.059421 -2.4325e-05
11:3900485 C G 1.922457 1.4763e-05
11:3900915 T C 0.458635 3.4036e-05
11:3906740 A G 0.227010 1.1871e-05
11:3912141 C T 0.825216 4.9063e-06
11:3922813 T C 0.076072 -1.3599e-06
11:3923286 G A 0.590299 -6.9316e-07
11:3923570 T C 0.147773 2.6942e-05
11:3925776 G A 1.160603 -7.8623e-05
11:3925983 C T 0.088575 -2.9375e-05
11:3926232 C G 1.850322 -2.6211e-05
11:3930321 T C 0.093798 -1.8120e-05
11:3933295 C T 0.973819 -9.4296e-06
11:3933564 C T 0.138051 2.7377e-06
11:3940231 G A 0.952342 -3.1400e-05
11:3960420 A G 0.595109 -1.6737e-05
11:3963675 A G 1.642349 -6.6824e-05
11:3967919 A C 0.050619 1.7369e-05
11:3968396 A G 0.040232 -1.5414e-05
11:3980886 A G 0.047146 1.0155e-05
11:3983110 A G 0.060755 -2.2958e-05
11:4017400 T C 0.075832 -1.2910e-05
11:4027040 C T 0.992385 -4.7790e-05
11:4038469 C G 0.047022 3.1578e-06
11:4039056 G A 0.604210 -1.5642e-05
11:4045995 A G 0.092143 1.0794e-06
11:4077832 C T 0.030212 -8.5696e-06
11:4081109 G T 0.442422 -4.5805e-06
11:4085566 A T 0.186086 2.8212e-05
11:4091798 T C 0.066056 1.9226e-05
11:4094869 A G 0.042907 3.1515e-05
11:4108092 A G 0.029716 2.4130e-05
11:4115481 G T 0.069870 -6.5041e-07
11:4115974 A C 0.528261 1.7385e-05
11:4140229 C T 1.197015 -3.0652e-05
11:4145658 G A 1.103763 -2.0247e-05
11:4153231 C T 0.671879 1.8056e-05
11:4159457 G A 1.109183 -1.9569e-05
11:4165917 A G 0.221031 -2.0638e-05
11:4166986 T C 1.871339 -1.4548e-05
11:4169663 G T 0.092883 -9.0730e-06
11:4170922 G A 1.901762 -6.3311e-06
11:4171300 G T 0.095284 7.9380e-06
11:4171345 G A 0.021828 1.1043e-05
11:4172217 C G 0.092915 -1.5547e-05
11:4179020 A G 0.400795 -1.8658e-05
11:4182434 T C 0.089286 -1.1893e-06
11:4185595 G T 1.122906 -5.3499e-06
11:4202246 A C 0.031403 1.1168e-05
11:4203333 C T 0.053929 -2.4096e-06
11:4205280 T C 0.042605 1.7911e-05
11:4208130 A G 0.311551 -9.5987e-06
11:4227423 G A 0.027690 -2.6814e-05
11:4231825 C T 1.461290 3.6154e-05
11:4235058 T C 0.695113 2.5505e-05
11:4353003 T G 0.083700 -2.1897e-05
11:4388527 T A 0.037564 9.5019e-06
11:4388905 T C 0.702192 -7.6837e-06
11:4389587 C G 0.977159 -1.0797e-05
11:4391231 G A 0.259270 -1.3862e-06
11:4394668 G A 0.674651 -5.5717e-06
11:4396175 A C 0.037447 -1.8955e-05
11:4398159 T C 0.020702 8.2606e-06
11:4398799 C T 0.316799 2.2390e-05
11:4399017 C G 0.138798 2.9006e-05
11:4399281 G A 0.703753 -9.2712e-07
11:4402775 G A 0.029404 -1.6835e-05
11:4403601 A G 0.047525 -2.2941e-05
11:4407244 T C 0.293082 1.8199e-05
11:4407269 T C 0.084404 2.5653e-06
11:4407725 G A 0.378256 1.7513e-05
11:4409191 C A 0.632861 -2.1265e-05
11:4409599 A G 0.024058 9.7935e-06
11:4411241 T C 0.260163 -3.1850e-07
11:4428264 C T 1.625860 -2.3290e-05
11:4430863 G A 0.957022 -1.0929e-05
11:4431022 G A 0.055760 5.6118e-06
11:4438515 G C 1.355957 3.2127e-05
11:4439961 G A 0.063573 -7.2075e-06
11:4444920 T G 0.038710 -2.0327e-05
11:4452576 T C 0.136442 -7.9554e-06
11:4454844 A C 1.481320 1.2933e-06
11:4454913 G T 1.376646 1.1200e-05
11:4455497 C A 0.031157 1.0665e-06
11:4455554 A G 0.039544 2.0163e-05
11:4458967 G A 0.964731 -1.6404e-05
11:4460534 G A 0.155040 1.3741e-05
11:4465610 T C 0.030563 -2.0861e-05
11:4466869 T C 0.925375 -7.9083e-06
11:4467757 C G 0.560668 -2.0044e-05
11:4468198 A G 0.075946 -1.4827e-05
11:4468706 C T 0.582889 -2.8760e-05
11:4471469 C A 0.062745 1.3389e-05
11:4472220 G A 0.051910 -1.0072e-05
11:4473634 C T 0.157364 -5.0224e-06
11:4475910 C T 0.077436 2.0338e-05
11:4476504 C A 0.054611 -1.4206e-05
11:4477195 C T 0.533513 -6.1015e-05
11:4480408 T C 0.041891 6.8735e-06
11:4480556 A G 0.077264 4.9034e-06
11:4482405 G T 0.150431 -1.3538e-05
11:4486793 G A 0.152654 2.3798e-05
11:4496846 T C 0.626379 3.7419e-05
11:4510285 G A 0.577221 -3.4969e-05
11:4510342 C T 0.025311 -1.2714e-06
11:4524438 C T 0.126324 3.8628e-05
11:4526432 A G 0.030118 2.2711e-05
11:4530773 A G 0.030475 -3.2003e-06
11:4534476 C T 0.466730 -5.7282e-05
11:4537019 A T 0.142761 -8.1910e-07
11:4540134 A G 0.070337 9.3304e-06
11:4540151 C A 0.060713 -6.8302e-06
11:4540863 T C 0.717091 -7.8494e-05
11:4551197 A G 0.161256 -2.2329e-05
11:4559193 G A 0.719282 -3.5046e-05
11:4560719 A G 0.158617 1.2595e-05
11:4561676 C A 1.017995 -1.8946e-05
11:4563218 G A 0.250432 1.0479e-05
11:4567335 G C 0.780157 -2.8815e-06
11:4567584 G A 0.810999 9.9704e-06
11:4568861 A C 0.226289 -7.6191e-05
11:4571602 A G 0.315981 -1.3793e-05
11:4572157 T C 0.241103 -2.1806e-05
11:4576923 G A 0.298580 3.4565e-05
11:4577073 A G 0.866986 -1.6902e-05
11:4577768 T C 0.640190 2.5780e-05
11:4578057 G A 0.229925 4.4333e-05
11:4578402 G C 0.029566 -3.7970e-06
11:4584569 G A 1.027155 -5.1448e-06
11:4587367 T C 1.850565 -1.5997e-05
11:4587440 G A 0.273321 1.4540e-05
11:4587763 G C 0.065566 -1.3277e-06
11:4587940 A G 0.125302 9.8376e-06
11:4588181 C A 0.055014 1.9463e-05
11:4588351 A G 1.296250 -1.6878e-05
11:4589066 T C 0.355528 3.8108e-05
11:4590954 A G 0.171438 3.3505e-05
11:4592277 G A 0.157552 4.3021e-05
11:4593052 T G 0.316280 3.7868e-06
11:4593411 A G 0.123656 -2.8700e-05
11:4593745 T C 0.073015 -2.4058e-05
11:4594545 G A 0.128411 -2.3148e-05
11:4597649 A G 1.944873 -6.2207e-06
11:4600945 T A 0.600523 -2.4914e-05
11:4604235 A G 0.169510 3.7252e-05
11:4608116 C T 0.137516 -1.2660e-05
11:4608262 C A 0.562424 8.3476e-06
11:4608542 T C 0.551349 3.2878e-05
11:4609282 G A 0.055805 3.0517e-05
11:4609885 A G 0.071106 -2.4515e-05
11:4615234 G A 0.657189 -3.6301e-05
11:4616119 C T 0.132433 -1.5076e-05
11:4621639 T C 0.090783 3.1434e-07
11:4622562 T G 0.075725 -3.3284e-05
11:4623279 G A 0.794082 -4.4841e-05
11:4625959 T C 0.101052 -3.9611e-05
11:4637600 T C 0.271371 5.5235e-06
11:4657438 T C 0.803903 -4.5444e-05
11:4659858 T C 0.422188 1.4779e-06
11:4661285 G A 0.681747 3.5964e-05
11:4662687 C G 0.183960 -5.8748e-05
11:4664442 A G 0.146484 -5.2413e-05
11:4665994 G T 1.063479 -1.4733e-05
11:4668860 A G 0.612546 2.6153e-06
11:4671272 T G 0.065790 6.8118e-05
11:4672338 G C 0.256157 6.0755e-05
11:4673788 A G 0.228743 -3.9004e-05
11:4676457 A G 0.654735 1.0778e-05
11:4682825 C T 0.319759 2.4728e-05
11:4685700 A G 0.948661 1.6425e-05
11:4695206 T G 0.646338 -3.3148e-06
11:4697262 G A 0.030852 -2.5173e-05
11:4698842 A T 0.389207 -3.4143e-05
11:4700862 T C 0.079919 -4.5409e-05
11:4703165 A C 1.691150 -3.2111e-05
11:4703607 C G 0.031627 -1.0810e-05
11:4703654 G A 0.038891 -4.8142e-06
11:4704641 C T 0.084096 2.1353e-05
11:4706037 A C 1.312855 -9.5020e-06
11:4706652 T C 0.043686 -6.1411e-07
11:4707327 C G 0.315413 3.8098e-05
11:4709585 G A 1.432636 2.1780e-06
11:4712079 G A 0.305750 1.6349e-05
11:4712353 C T 0.593405 5.4652e-05
11:4716066 C T 0.845898 5.8493e-06
11:4717898 T C 0.344921 -1.0056e-05
11:4730320 T C 0.917121 -6.7861e-06
11:4730942 T G 0.378853 2.7814e-06
11:4730985 T C 1.970382 2.3407e-05
11:4731468 A G 1.531562 2.6155e-05
11:4731583 T C 1.588426 5.7370e-06
11:4735342 A G 0.047571 1.2593e-05
11:4737479 G A 0.089702 2.3739e-05
11:4740665 G A 0.518745 1.1564e-05
11:4741954 A G 0.438755 -2.3460e-05
11:4745931 G T 0.384841 -1.1701e-05
11:4746887 G T 0.591347 1.8119e-06
11:4750582 T G 0.055909 -4.4423e-06
11:4751776 G A 0.044133 2.2178e-05
11:4754548 T C 1.123857 3.6576e-05
11:4755809 A C 0.251698 -2.7272e-05
11:4756163 C T 0.528742 -4.0952e-06
11:4757938 A G 0.781183 -2.2638e-05
11:4758152 C T 0.217529 4.8090e-07
11:4759541 C T 0.262172 -2.6805e-05
11:4784040 C A 0.054471 1.0256e-05
11:4784679 G A 0.500549 -1.0741e-05
11:4787908 A C 0.159500 -4.9887e-05
11:4790396 A G 0.258984 -7.0741e-05
11:4790951 G A 0.485553 -3.4072e-05
11:4810650 T C 0.043027 -1.8761e-05
11:4812267 A G 0.259143 -5.9963e-05
11:4814850 A G 0.347122 -6.1180e-05
11:4815348 T C 0.405410 9.1384e-06
11:4819009 G A 0.663668 -2.9297e-05
11:4821120 T C 0.316601 1.7701e-05
11:4821406 G A 0.088676 -2.3163e-06
11:4822053 C T 0.024688 1.8008e-05
11:4825225 G A 0.657689 -3.1853e-05
11:4825349 G A 0.188365 -6.5131e-05
11:4827032 C T 0.085115 4.2199e-05
11:4833119 C T 1.273136 -2.0235e-05
11:4833131 C T 0.353016 -3.5675e-05
11:4835458 A G 0.988834 6.5670e-06
11:4836065 G A 0.087881 -3.2541e-06
11:4840136 G C 0.270640 -3.8943e-05
11:4844761 G C 0.202410 -1.8800e-05
11:4847456 C T 0.287966 -2.4724e-05
11:4852009 A G 0.401051 3.7060e-06
11:4869649 A G 0.837407 -2.6452e-05
11:4869906 C A 1.208583 -1.5441e-05
11:4870551 G C 0.022461 7.7251e-06
11:4880992 G C 0.369816 1.1188e-05
11:4881102 A G 0.027297 5.4427e-06
11:4886919 G T 1.531095 2.9105e-07
11:4892860 G A 0.091380 -5.6467e-06
11:4893093 A G 0.099673 -1.0970e-05
11:4903500 A G 0.060557 6.3117e-06
11:4907538 G T 0.803955 -2.1111e-05
11:4909000 G A 0.554426 3.4273e-05
11:4910903 T C 0.223043 -1.9966e-05
11:4912192 A G 1.023458 -3.3164e-05
11:4913057 G A 0.159672 -5.6877e-06
11:4917089 T G 0.384072 2.1655e-05
11:4918834 G C 0.082665 -6.6312e-06
11:4920335 G A 0.407160 2.1832e-05
11:4920608 C A 0.022360 2.9337e-06
11:4920889 G A 0.029307 -1.6894e-05
11:4925988 G A 0.098501 2.3584e-05
11:4928841 C T 0.246559 7.8389e-06
11:4928866 T C 1.209382 -4.4119e-05
11:4929061 G C 0.158968 2.5655e-05
11:4932044 G A 0.055942 -1.7151e-05
11:4935610 T C 0.256904 -1.8618e-05
11:4936608 G C 0.248487 5.8685e-06
11:4936613 T G 0.221362 -5.4418e-06
11:4938352 C T 1.777207 5.8245e-06
11:4939947 T C 0.024594 -2.5029e-05
11:4942665 A G 0.566653 -1.0002e-06
11:4943766 G A 1.183633 3.2573e-05
11:4943817 A G 0.075105 -3.1901e-05
11:4945196 G T 1.183019 3.0454e-05
11:4945199 T C 0.259562 -2.7751e-05
11:4945229 A G 0.107771 -1.0996e-05
11:4945236 C T 0.229175 -8.1951e-06
11:4950876 C T 0.266817 3.2478e-05
11:4952458 A C 1.702442 -2.2596e-05
11:4953176 T G 1.953153 4.4067e-05
11:4953734 G A 0.023276 -1.2714e-05
11:4958090 A G 0.250844 -2.0381e-05
11:4968117 T C 0.070714 -7.0867e-05
11:4968198 A C 1.693289 9.2908e-06
11:4976447 G C 0.252123 -2.6213e-05
11:4976788 A C 0.156549 5.2160e-06
11:4981856 C T 0.515934 -2.1418e-05
11:4987918 A G 0.060833 3.6899e-05
11:4988498 C T 0.225539 -2.0176e-05
11:4993057 T C 1.147662 2.2732e-06
11:4995686 T C 0.268975 2.5262e-05
11:4997634 G A 1.201631 -2.1758e-05
11:4998196 C T 0.042024 3.2414e-05
11:5005327 T C 0.450790 -1.0953e-05
11:5005685 C T 0.329902 1.2767e-05
11:5008118 C T 0.105246 2.1706e-05
11:5009549 C A 0.055150 2.4317e-05
11:5009919 G A 0.082954 -1.5508e-05
11:5010905 G A 0.027810 1.6485e-05
11:5018483 T C 0.532377 9.2592e-07
11:5020832 T C 0.597216 1.9362e-05
11:5020933 T A 0.047584 2.0842e-05
11:5021055 G C 0.219298 2.2845e-05
11:5021864 A G 0.065845 -1.4542e-06
11:5025851 G C 0.055254 1.4329e-05
11:5026661 A G 0.021666 4.0990e-06
11:5028526 T C 0.224546 5.1008e-06
11:5031484 T G 0.742960 -1.6726e-05
11:5032703 T C 0.043449 3.1073e-05
11:5036189 T C 0.054936 1.1221e-05
11:5037782 C T 0.140437 -8.9374e-06
11:5046960 A C 0.059707 -1.2852e-06
11:5057357 C T 0.049953 -6.8967e-06
11:5064092 T C 1.929637 4.9531e-06
11:5064637 G A 0.099851 -1.1656e-05
11:5072068 T C 0.629778 2.1900e-05
11:5073101 G A 0.375461 -6.7245e-06
11:5077811 A C 0.148935 2.2148e-05
11:5077877 G A 0.263684 -2.9320e-05
11:5080068 A G 1.004823 1.2690e-05
11:5080181 G A 0.039894 3.9997e-05
11:5080844 C T 0.689968 -1.2497e-05
11:5080930 T C 0.037645 1.8498e-06
11:5085254 T C 0.523737 6.0704e-06
11:5086115 C T 0.481028 7.7945e-06
11:5089017 C T 0.261390 3.7148e-05
11:5090449 G A 0.236413 -7.1300e-06
11:5090795 G A 0.628814 -2.2005e-05
11:5091633 G A 0.394449 -2.4493e-05
11:5095383 G A 0.814472 3.9733e-06
11:5096331 G A 1.146685 -4.6903e-05
11:5097802 C T 1.467097 -1.4154e-06
11:5098469 G A 0.023844 -3.7053e-06
11:5114211 T G 0.023980 3.1440e-07
11:5117647 C T 0.050791 8.6687e-06
11:5127177 A C 0.261029 2.1907e-05
11:5137846 T C 0.662622 -1.4115e-04
11:5139027 G A 0.400866 3.0672e-05
11:5142270 G T 1.396156 -2.0977e-05
11:5142549 C T 0.733372 5.7059e-05
11:5144154 G A 0.129612 -6.9360e-06
11:5144391 C G 0.188320 -3.6611e-05
11:5146083 T C 0.175667 3.6131e-05
11:5153261 G A 0.465731 3.0062e-05
11:5155394 C T 0.066939 -9.4235e-07
11:5173149 A C 0.098121 -3.0254e-06
11:5173229 T C 0.028482 4.6876e-05
11:5176020 G T 0.955529 -3.7534e-06
11:5190957 G A 1.856210 -3.6896e-05
11:5198595 A G 0.440945 2.4086e-05
11:5200525 C T 1.492307 4.0739e-05
11:5209362 T C 0.042793 2.9911e-06
11:5210250 A G 0.767547 -6.9472e-05
11:5210397 G T 0.526905 4.3822e-05
11:5214007 A G 1.125626 3.8686e-06
11:5214301 T C 0.035133 2.9022e-05
11:5214502 G T 0.105155 8.8899e-05
11:5214857 G A 1.263681 -1.4688e-05
11:5217277 T C 0.593795 9.3779e-06
11:5217785 C T 0.236205 -8.0831e-06
11:5217884 G C 0.102454 -5.6443e-07
11:5221132 A G 0.036415 3.5389e-05
11:5221825 A G 1.659146 1.7318e-07
11:5223750 C T 1.886834 -1.3384e-05
11:5224054 G A 0.902784 8.6613e-06
11:5225447 A C 0.235929 -4.1021e-06
11:5225635 C G 0.544237 -3.1170e-05
11:5228280 G A 0.036337 3.3117e-05
11:5228708 G A 0.724403 -2.4528e-05
11:5229010 A G 0.195740 5.1484e-05
11:5230352 T C 0.100871 3.0502e-05
11:5247141 A G 1.691341 8.5676e-07
11:5249004 G A 1.018417 -1.7126e-05
11:5249290 C G 0.113591 3.3305e-05
11:5249570 A G 0.066630 4.4250e-06
11:5249681 A G 0.048820 2.0012e-05
11:5253586 A G 0.082850 -1.7191e-05
11:5255912 G A 0.864016 1.3411e-05
11:5255989 C T 0.057419 3.6512e-05
11:5258693 T C 0.234917 -2.6047e-06
11:5258741 G A 0.066423 -1.2483e-05
11:5261942 A G 0.098378 -1.0506e-05
11:5263771 C G 0.028927 -2.7666e-05
11:5264146 G T 0.681533 -1.2160e-05
11:5266961 C T 1.591068 -2.9256e-06
11:5271063 T C 0.665469 -5.0254e-06
11:5274267 T C 0.885708 2.4528e-06
11:5274275 G A 0.021874 4.5142e-06
11:5289879 T G 0.050099 -5.0583e-06
11:5291736 T C 0.340166 -1.3528e-05
11:5296104 C G 1.529514 4.3327e-06
11:5296719 A C 0.065488 5.2067e-06
11:5302044 G A 0.171802 -2.6134e-05
11:5306509 A G 1.899324 5.0545e-05
11:5318677 T C 0.113351 2.0901e-06
11:5319208 G A 0.929322 5.8914e-06
11:5321124 T C 0.087449 -2.8920e-07
11:5322520 A G 0.608833 -2.6823e-06
11:5322737 G A 0.814212 3.2774e-06
11:5323071 T C 1.397224 1.6310e-05
11:5324977 T G 1.546406 2.9732e-05
11:5326337 G A 1.406121 1.6808e-05
11:5326644 A G 0.250623 1.1817e-05
11:5327480 T G 1.917160 -1.4592e-05
11:5328199 C G 0.741431 -8.1970e-06
11:5330565 T C 0.802751 2.9390e-05
11:5333296 C T 1.403771 -2.4238e-05
11:5336267 A T 1.431354 -3.3563e-05
11:5341476 A G 0.553462 -1.8830e-05
11:5342001 A G 0.095233 -1.9136e-05
11:5342913 G A 0.045062 1.5941e-05
11:5343165 C T 0.348699 1.2861e-05
11:5344592 C A 0.331399 -1.6135e-05
11:5344681 A G 0.552453 -1.6614e-05
11:5345128 A G 1.242048 5.5992e-06
11:5345170 G A 1.824845 -2.8456e-05
11:5346183 A G 0.330049 -1.7146e-05
11:5349604 G A 0.204334 -4.6751e-05
11:5352500 C T 1.055744 1.1232e-05
11:5353926 T C 0.097342 -6.9529e-06
11:5356341 C T 0.220099 -1.2369e-05
11:5357881 C T 0.319435 2.1092e-06
11:5360191 T C 1.863954 -1.2947e-05
11:5364450 G A 0.929666 -1.4017e-06
11:5364493 C T 0.102656 2.1692e-05
11:5364522 T G 0.100637 2.4312e-05
11:5364742 T C 0.835641 -1.9725e-05
11:5366319 C A 0.884910 -1.9649e-05
11:5369293 G A 0.771828 -8.1490e-06
11:5369776 T C 0.929491 -3.3510e-06
11:5372856 G A 0.425427 -1.0249e-05
11:5373095 C T 0.111789 1.0047e-05
11:5373497 C G 0.340046 -2.3696e-05
11:5373646 C T 1.205045 -4.0450e-05
11:5374207 C T 0.034867 3.0674e-05
11:5377064 T C 0.077124 -2.6394e-06
11:5383220 G T 0.056143 4.8596e-05
11:5383585 A G 0.297694 -2.3130e-05
11:5383713 C T 0.796373 2.1483e-05
11:5384781 A C 0.834291 -2.0534e-05
11:5385374 C A 0.425486 -1.0775e-05
11:5386465 A G 0.111981 1.5422e-05
11:5393523 G A 0.537551 -1.5747e-06
11:5401397 A G 0.330889 -1.3627e-05
11:5402836 G C 0.050573 -2.3189e-06
11:5403694 A G 1.163953 -2.9403e-05
11:5404436 A G 0.681052 8.6358e-06
11:5405150 A G 0.834398 -9.4445e-06
11:5405205 A G 0.330519 -1.9948e-05
11:5409837 A G 1.632878 1.0597e-05
11:5410103 A G 0.897984 2.2180e-05
11:5411398 G T 0.734631 -1.6151e-05
11:5411580 C T 1.632654 7.8515e-06
11:5412072 G A 0.095560 1.6741e-05
11:5417034 A G 0.951475 -2.4440e-06
11:5419669 A G 0.217409 1.3681e-05
11:5421192 A G 0.232109 -2.1619e-05
11:5423258 C T 1.744953 -2.8898e-05
11:5424232 T C 0.217493 1.6242e-05
11:5424430 G A 0.388340 -8.9754e-06
11:5424701 C T 0.094710 1.3795e-05
11:5442154 C T 0.272675 1.4006e-05
11:5442946 C G 0.732307 -1.7211e-05
11:5442985 G A 1.013795 -4.1170e-06
11:5443969 C A 0.036814 2.1850e-05
11:5444150 T C 0.049262 -1.3171e-05
11:5444793 C A 0.770416 -7.9266e-06
11:5448055 C T 0.375386 -8.2181e-07
11:5450648 A G 0.378032 -5.1354e-06
11:5453197 G C 0.197505 1.1366e-05
11:5453706 C T 1.170429 -8.4090e-06
11:5455929 A G 1.740795 1.6628e-05
11:5456959 C G 0.077961 4.4839e-05
11:5461834 G C 0.084898 -1.9691e-05
11:5461991 A C 1.113419 1.1893e-05
11:5462255 G C 0.419568 5.3597e-06
11:5462702 A G 0.041543 2.1804e-05
11:5463425 C T 0.418400 7.3895e-06
11:5465045 A G 0.031991 -1.1158e-05
11:5469612 G T 0.087939 -1.6612e-05
11:5470990 G A 0.454328 1.1961e-05
11:5472343 T C 0.568344 -2.6524e-06
11:5472822 A G 1.018388 5.6195e-06
11:5474838 T G 1.022101 9.9471e-06
11:5475118 G A 0.248582 -1.2196e-05
11:5475170 C G 0.246559 -2.5795e-05
11:5475505 T C 0.053650 3.6589e-05
11:5475615 T C 0.031786 -1.2389e-05
11:5475973 C T 0.249133 -2.2785e-05
11:5487596 A G 1.335586 2.7378e-05
11:5488282 C A 0.041956 -1.2339e-05
11:5488723 C T 0.038651 -9.2092e-06
11:5490345 A G 1.575151 1.5461e-05
11:5491183 A C 1.267466 1.6985e-05
11:5496811 C A 1.029508 3.2798e-05
11:5498334 A G 0.302319 -2.1359e-05
11:5498683 G A 1.934863 8.7469e-06
11:5507583 A G 0.072164 6.6034e-06
11:5509689 C T 0.369106 -1.5533e-05
11:5510341 T C 1.253609 3.3588e-05
11:5510598 T A 0.249526 -5.6450e-06
11:5510626 C T 1.939650 8.3360e-06
11:5510688 C T 0.651418 1.7513e-05
11:5512590 C T 0.313027 -3.9251e-06
11:5514892 A C 0.244219 -3.2950e-06
11:5517216 T C 0.040628 1.0462e-05
11:5518978 T C 1.643511 1.8272e-05
11:5523542 C T 0.049927 -1.5825e-06
11:5527265 G A 0.059911 -8.6105e-06
11:5528177 A C 1.081340 6.3624e-06
11:5528633 T C 0.603084 -1.7022e-06
11:5528918 T C 0.772584 2.2924e-05
11:5529152 G A 0.383848 -7.7416e-06
11:5529920 C G 0.062089 -9.6626e-08
11:5530818 T G 0.086754 4.2640e-05
11:5534276 C A 0.960122 3.8870e-05
11:5536848 A G 1.438498 -1.2418e-05
11:5536852 G A 0.539576 2.1953e-05
11:5537161 G A 0.530475 2.5686e-05
11:5537245 T G 0.020381 -3.2579e-05
11:5540466 G A 0.620414 -4.0503e-05
11:5541661 A G 0.021309 2.7605e-05
11:5542856 A G 0.036249 5.0978e-05
11:5544512 A G 1.178280 -2.6055e-05
11:5550626 T C 0.448297 -2.1325e-05
11:5554028 C T 1.612786 -7.4319e-06
11:5554825 G A 0.710128 9.5434e-07
11:5565906 G A 0.021922 4.3761e-06
11:5566365 C T 1.619693 -8.9296e-06
11:5566489 T C 1.233758 -2.0638e-05
11:5569452 C T 1.086034 -3.2054e-05
11:5569812 G C 0.079026 1.5512e-06
11:5573024 G A 0.357343 1.5791e-05
11:5573580 G T 0.564686 -9.3918e-05
11:5575976 T C 0.512311 2.9995e-05
11:5577696 A G 0.331970 -2.1680e-06
11:5579122 T G 0.181977 5.6753e-05
11:5583551 T C 0.471505 -8.5483e-06
11:5585897 C T 0.061210 -5.0422e-06
11:5588114 A C 1.513811 -1.5407e-05
11:5588174 C T 0.893651 -9.1809e-06
11:5594583 T C 0.177011 -4.3605e-06
11:5595550 G A 0.060989 -4.5373e-06
11:5597127 T C 0.038164 -1.4663e-05
11:5597512 T C 0.307591 2.7390e-05
11:5597789 C T 0.598154 -2.8005e-05
11:5600428 G T 0.576180 -4.0572e-05
11:5600486 T C 0.142313 1.4488e-06
11:5602605 A G 0.600903 -2.4604e-05
11:5602968 A G 1.489506 -4.6503e-05
11:5604391 A G 0.908909 5.2458e-07
11:5613731 C T 0.397370 -1.2413e-05
11:5617987 A G 0.908799 -2.2994e-05
11:5619338 C A 1.084177 -1.3528e-05
11:5620285 T C 0.069620 -2.2657e-05
11:5621463 G A 1.898097 -1.3442e-04
11:5622664 G A 1.544010 -4.6289e-05
11:5623278 C T 0.458762 -2.1509e-05
11:5625603 G A 0.777826 -1.4278e-05
11:5625784 G A 0.031757 -1.8171e-05
11:5625847 G A 1.223426 -4.6419e-06
11:5629359 A C 0.084015 9.1980e-06
11:5630188 C T 0.499211 1.3878e-05
11:5630389 T C 0.651476 -1.9389e-05
11:5631479 C A 0.962589 -9.9859e-06
11:5632018 A C 0.053433 1.3963e-05
11:5632212 A G 1.410607 3.5391e-06
11:5633600 G A 0.326871 4.4454e-05
11:5639267 A G 0.352786 -1.1049e-05
11:5642026 T A 0.602799 -1.5656e-05
11:5646904 T C 1.144650 2.6522e-05
11:5651500 A G 0.020494 -9.9783e-06
11:5651891 G T 0.046698 -2.7222e-05
11:5654481 T C 1.744862 3.1360e-05
11:5655988 C T 0.024188 -2.5471e-05
11:5656104 A G 0.039287 -3.7467e-05
11:5660633 G A 0.458288 1.9407e-05
11:5663706 C G 0.052865 -1.2403e-05
11:5664684 G T 0.068857 -9.7792e-06
11:5664831 A C 0.461797 2.1308e-05
11:5665989 T C 0.049083 -1.7627e-05
11:5666882 A T 0.052121 -1.5066e-05
11:5670991 A G 0.020488 -3.0544e-05
11:5671623 C A 1.149710 -1.2175e-05
11:5676080 G A 0.043884 -2.8352e-05
11:5686266 A G 0.134056 2.1482e-06
11:5688940 T C 0.116016 -4.1583e-05
11:5689975 A C 0.205162 -2.1417e-05
11:5690003 T C 0.281131 -1.1995e-06
11:5692144 A G 0.123254 -4.2936e-05
11:5698957 A C 0.041287 7.7624e-06
11:5701001 T C 0.721664 -4.1622e-07
11:5701079 T C 0.025892 3.5650e-05
11:5701281 A G 0.254921 3.0536e-06
11:5701819 A G 1.946587 1.5148e-05
11:5702442 A G 0.164171 1.0621e-05
11:5703774 G A 1.071142 -2.6920e-07
11:5711177 G A 0.699599 6.6538e-06
11:5716100 C T 0.196084 -6.1425e-07
11:5718256 G A 0.074609 6.4073e-06
11:5718517 A G 1.199784 7.7706e-06
11:5719504 G A 0.058240 4.5276e-06
11:5719750 C G 1.147153 3.5842e-05
11:5719899 A G 0.102208 -6.8170e-06
11:5719960 C G 0.786545 1.9667e-06
11:5721296 C T 0.151710 3.2622e-05
11:5722444 C A 1.124029 2.9654e-05
11:5722839 T C 1.401600 -2.2111e-06
11:5727167 C A 0.897130 2.1479e-05
11:5731582 T C 0.078108 1.2187e-05
11:5731638 T C 0.067688 8.0360e-06
11:5735417 C T 0.447349 -2.9943e-05
11:5739211 T C 0.164515 -6.6489e-06
11:5739623 C T 0.094736 4.3413e-05
11:5740015 A G 0.112341 -1.1785e-05
11:5741628 C A 0.088634 -2.0762e-05
11:5747642 T C 0.026661 -1.5489e-05
11:5752188 T C 0.044133 -2.0430e-05
11:5755236 C T 0.055578 2.9747e-05
11:5758062 C T 1.721846 1.2824e-04
11:5758646 C T 0.081068 -3.6031e-06
11:5764205 C A 0.203205 -9.0964e-05
11:5767353 G T 0.027875 5.3992e-05
11:5768903 G A 1.709327 1.0955e-04
11:5770388 G T 0.736247 2.0104e-05
11:5770840 T C 0.816432 1.7068e-05
11:5771758 A G 1.115827 -2.9969e-05
11:5772920 C T 0.051485 -3.3739e-06
11:5776287 T C 1.934804 -6.9622e-06
11:5776484 T A 0.458914 -2.9805e-05
11:5776623 T A 1.934035 -7.3390e-06
11:5776626 T C 0.020140 -1.4082e-05
11:5778471 G T 0.356677 7.4383e-06
11:5809548 A G 1.334567 1.8792e-05
11:5809746 T C 0.598284 -1.6109e-05
11:5818155 G A 0.125243 -7.4721e-06
11:5818437 C G 0.089218 6.7790e-06
11:5821540 G A 0.079133 9.9406e-06
11:5821578 T G 0.086199 -3.2023e-05
11:5826031 A C 0.102393 -4.6016e-07
11:5828057 C T 0.027168 6.0422e-06
11:5831518 G T 0.465614 -7.2858e-06
11:5833160 G A 0.020695 4.6435e-05
11:5842310 G T 1.257771 5.6848e-06
11:5842356 G A 1.122864 5.5574e-06
11:5842384 G C 0.134845 3.3216e-07
11:5843674 A G 0.041579 4.6188e-05
11:5845750 C T 0.091646 7.8278e-06
11:5850768 T C 0.112896 -2.2036e-05
11:5850793 C T 0.179582 5.2449e-06
11:5851596 G A 1.188001 -3.1747e-05
11:5851659 A G 0.025739 1.5764e-05
11:5854841 T C 0.719528 -9.3415e-06
11:5856434 A G 0.086287 9.4173e-06
11:5862416 T C 0.069318 -4.9027e-05
11:5862532 C A 0.633553 -1.4631e-05
11:5863013 C T 0.678254 -1.3686e-05
11:5866333 T C 1.570743 5.0067e-06
11:5871761 T C 0.078728 -3.5639e-05
11:5873005 C A 0.670977 -6.1647e-06
11:5905409 C T 0.026463 1.3557e-05
11:5906073 T G 1.586862 -5.5919e-06
11:5906205 A G 0.717571 -1.7044e-05
11:5906291 C T 0.868547 1.5893e-05
11:5909820 A G 0.060957 2.1544e-07
11:5918961 T C 0.946661 2.4504e-05
11:5920721 T C 0.534305 -1.0494e-06
11:5922293 G T 0.026122 -5.4774e-06
11:5922366 A G 0.073593 -6.5420e-05
11:5923082 A G 0.294179 -2.1372e-05
11:5923297 G A 1.925664 1.8131e-06
11:5924824 C T 0.073632 -8.7252e-06
11:5925649 T G 0.135296 -2.2003e-05
11:5933445 C T 0.069393 1.4273e-05
11:5944627 G T 1.373082 -6.1320e-06
11:5952423 T C 0.023315 -7.8434e-06
11:5954968 A G 0.027177 1.8706e-05
11:5959811 A G 0.064297 9.5997e-07
11:5963722 A G 0.025269 -1.6746e-06
11:5967747 C T 0.279482 -1.0662e-05
11:5968728 C T 1.135990 6.3332e-06
11:5969185 G A 0.595349 -1.1975e-05
11:5973169 G A 0.541443 2.0976e-05
11:5989223 A G 0.174810 5.2106e-06
11:5989282 A G 0.047756 -6.0680e-05
11:5989293 A G 0.535938 1.4063e-05
11:5991093 G A 1.120579 -2.0288e-05
11:5996163 T G 0.526872 -1.7360e-05
11:6004979 C T 0.029829 1.8538e-05
11:6006888 G A 0.529284 3.1073e-05
11:6007272 G A 1.625351 4.3169e-06
11:6007396 T C 0.181714 -1.1945e-05
11:6007772 A G 0.182526 -1.0438e-05
11:6007899 T C 0.401233 -1.6461e-05
11:6010718 G A 1.581337 2.3902e-05
11:6016511 G A 1.775587 -1.1300e-05
11:6019989 A C 0.641895 -3.8540e-05
11:6022578 T C 0.359238 -8.7728e-06
11:6024551 T C 0.534503 3.6717e-05
11:6025297 C T 0.585596 1.4192e-06
11:6026661 A G 0.681860 1.1843e-04
11:6029450 G T 1.338238 -2.1873e-05
11:6029540 C T 0.513629 -1.0801e-05
11:6029661 A G 0.373384 -9.5807e-06
11:6033886 A G 0.059649 -1.7604e-05
11:6035118 G A 0.615931 -1.9741e-05
11:6038674 G A 0.721950 -2.6845e-06
11:6044644 G A 0.060700 1.3849e-05
11:6045837 T C 0.611494 -2.1600e-05
11:6048056 C T 0.747614 -9.7276e-06
11:6049351 G A 0.048411 2.5721e-05
11:6051329 C T 0.077796 -3.3475e-06
11:6056480 C T 0.053124 -6.5369e-06
11:6056807 G T 0.062502 -5.4852e-06
11:6059931 T C 1.024857 -5.3057e-06
11:6060247 C T 0.062638 -2.5292e-05
11:6063985 G A 0.898075 -2.6201e-05
11:6071807 T C 0.036412 -1.1707e-05
11:6078152 T G 0.051982 1.2086e-05
11:6078575 T C 0.059720 1.5979e-05
11:6081370 T C 0.084781 9.5253e-06
11:6083563 A C 0.057581 1.2816e-05
11:6083794 G T 0.089783 -2.1234e-05
11:6083947 A C 0.443763 -3.6752e-05
11:6083952 A G 0.606090 2.8402e-07
11:6084411 A G 0.392885 3.2915e-05
11:6085342 A G 1.328740 -4.5663e-05
11:6087959 A C 0.030673 -2.6875e-05
11:6104476 G T 0.062401 -6.9290e-06
11:6104831 C T 0.921834 -5.3993e-05
11:6111054 T C 0.104983 2.5249e-05
11:6116105 C T 0.279404 1.8234e-05
11:6116294 G A 0.085261 -1.1487e-05
11:6118695 C T 0.050895 -3.4635e-05
11:6121675 T C 0.987922 -5.0103e-05
11:6129837 T C 0.910526 -3.4402e-05
11:6144440 T C 0.827734 -4.9646e-05
11:6145633 A G 0.043945 -3.7749e-05
11:6149225 C T 1.025610 -3.8128e-05
11:6150568 T C 0.111695 1.5982e-05
11:6157871 T C 0.021354 -3.0334e-06
11:6171223 A G 0.772890 -8.3831e-05
11:6172833 G A 1.889347 -1.3647e-05
11:6173364 A T 1.889519 -1.6995e-05
11:6176913 C T 0.021348 7.6653e-07
11:6179462 C T 1.063790 3.6190e-05
11:6184559 C T 1.091127 -1.8219e-05
11:6188500 T G 0.267550 1.8981e-05
11:6190850 T C 0.054579 -4.4083e-05
11:6191528 C T 0.027635 -1.1354e-05
11:6191875 G A 0.024519 -9.2426e-06
11:6192462 C T 0.111267 2.0231e-05
11:6195700 A C 0.073310 4.7735e-06
11:6198997 C T 0.517037 -2.1309e-05
11:6213501 A C 1.588368 -3.9175e-05
11:6216271 C G 0.182097 4.7528e-05
11:6217061 C T 1.535711 -6.0007e-05
11:6217122 A C 0.903320 6.5884e-06
11:6221214 A T 1.468243 -2.5193e-05
11:6221249 G A 0.111205 -3.9222e-05
11:6221427 C T 0.137938 1.8132e-05
11:6223837 A G 0.110650 -4.5718e-05
11:6224540 T C 0.059954 3.3154e-05
11:6231731 T C 1.475848 -1.3345e-05
11:6232653 T C 0.088394 8.7165e-06
11:6239139 G A 0.505914 -3.1956e-06
11:6239344 A G 1.125623 -1.6840e-05
11:6245754 T G 0.028622 9.1146e-06
11:6247854 A G 0.385484 2.7908e-05
11:6250938 T C 0.022636 1.3542e-05
11:6251817 C A 0.044153 1.4284e-05
11:6256237 A C 0.043147 1.3501e-05
11:6262064 C T 0.046733 -2.9491e-05
11:6262715 A G 0.365710 1.6337e-05
11:6262909 A G 0.043598 1.2717e-05
11:6264866 A G 1.077046 7.6143e-06
11:6265242 C G 0.056130 2.7592e-06
11:6265492 T C 0.039904 4.2455e-05
11:6274879 G C 1.534367 -2.6176e-05
11:6275920 T C 0.034428 1.2875e-05
11:6283358 A C 0.066507 -1.7849e-06
11:6285301 A G 0.508377 6.1195e-06
11:6286879 G T 0.111695 -1.6980e-05
11:6290231 C G 0.095109 1.2074e-05
11:6291120 A G 0.107680 -1.2434e-05
11:6291466 G A 0.034831 -1.7028e-05
11:6293179 A G 0.241889 4.7232e-06
11:6293210 G A 0.621365 1.5403e-05
11:6294181 C T 0.081759 -8.9487e-05
11:6294394 G A 0.365831 8.0585e-06
11:6297696 C A 1.514639 -5.7298e-06
11:6298284 T C 0.029540 -1.1374e-05
11:6300246 C T 0.314384 5.8609e-06
11:6301613 T G 1.714273 -1.5623e-05
11:6303426 A G 0.026298 -3.5537e-06
11:6303792 C T 0.813858 -3.9542e-05
11:6304531 A G 0.102643 1.2166e-05
11:6307749 T C 0.388327 3.9768e-06
11:6311676 A C 0.933954 5.7094e-05
11:6312769 C A 1.375302 -1.1520e-04
11:6312774 T C 0.034834 -5.3765e-05
11:6312946 C G 0.033594 1.9260e-05
11:6313227 T C 0.235845 3.0079e-05
11:6313741 A G 1.180780 2.9995e-05
11:6315606 A G 0.168858 -3.9501e-05
11:6316559 G A 0.940261 6.6531e-06
11:6318666 G A 0.122867 -4.6408e-06
11:6318959 G A 0.595895 5.8742e-05
11:6320260 C G 0.595184 -5.2727e-05
11:6320703 A G 0.372118 1.8472e-07
11:6322284 C A 1.059301 -2.3421e-05
11:6324634 A G 0.831376 -2.5361e-05
11:6324964 A G 0.789372 2.8711e-05
11:6326411 C A 0.028190 6.5119e-06
11:6327406 G A 1.115512 -1.9980e-06
11:6327534 T C 0.370414 -2.6238e-05
11:6328425 C T 0.115999 -4.1574e-05
11:6335562 T C 1.569243 -2.4228e-05
11:6336747 G A 0.527979 -2.4848e-05
11:6338135 G A 0.920270 -2.5910e-05
11:6340416 A G 0.034305 -3.8709e-05
11:6340706 G A 1.077195 -9.8462e-06
11:6340869 G A 0.077429 -3.4505e-05
11:6341365 T C 0.245605 6.9930e-06
11:6343245 C G 0.244739 9.4286e-06
11:6345435 C T 0.044302 -7.6966e-06
11:6348351 G A 1.948047 2.6106e-05
11:6350417 T C 1.624409 1.7887e-05
11:6351109 T G 0.099734 1.6452e-06
11:6351378 A G 0.188712 1.3407e-05
11:6355786 T C 0.071132 -3.2209e-07
11:6357136 T C 0.082558 9.6750e-06
11:6362509 T C 0.074849 -1.5935e-05
11:6365848 A G 0.026957 5.8539e-07
11:6366376 G A 0.682860 3.6913e-05
11:6366647 T C 0.067335 5.1122e-06
11:6366957 C T 0.416543 -1.0665e-06
11:6370376 C T 0.922288 -5.9307e-05
11:6372010 G A 0.178813 1.5767e-07
11:6379270 C G 0.166426 1.3327e-05
11:6385073 G C 1.560126 4.2997e-06
11:6393028 C T 1.934869 1.4199e-06
11:6394176 A C 0.165157 1.0072e-05
11:6396421 A G 0.065270 -6.0338e-06
11:6397336 C T 0.426936 9.2527e-06
11:6401526 A G 0.313053 2.3243e-05
11:6406314 C T 0.122507 3.6662e-05
11:6410397 C T 0.860916 4.0284e-05
11:6412931 C T 0.281770 -1.2555e-05
11:6415463 A G 0.487656 2.9349e-05
11:6417627 C G 0.099160 -3.3303e-05
11:6422159 T G 0.068792 1.0654e-05
11:6423630 C G 0.556701 7.0973e-06
11:6426998 C T 0.197801 -8.4768e-06
11:6428106 C T 0.636396 2.8259e-05
11:6431445 C T 0.057415 1.1623e-05
11:6432874 A C 0.033416 7.3247e-06
11:6434317 C A 0.442406 1.2721e-05
11:6435488 T C 0.060554 -4.7001e-06
11:6436789 C A 0.061674 -3.1037e-05
11:6436813 C A 0.567662 -4.7304e-06
11:6441051 T C 0.961196 -4.2783e-06
11:6446328 C T 0.196327 7.9331e-05
11:6450143 C T 0.042605 2.8084e-06
11:6450724 T C 0.489386 4.9820e-05
11:6468149 G A 0.421688 1.5743e-04
11:6468326 C T 1.120232 7.5376e-05
11:6470057 A G 0.358015 -1.2580e-05
11:6471722 G T 0.443980 8.7071e-05
11:6473013 T C 0.031621 2.6738e-05
11:6476035 A G 0.069341 -5.2483e-05
11:6479487 C T 0.057714 1.8874e-06
11:6479744 C G 0.093658 -5.4543e-06
11:6480063 G A 0.445493 1.0119e-05
11:6487800 G C 0.271961 1.7724e-05
11:6489094 A G 0.036103 -9.8174e-06
11:6496677 G C 0.346631 1.3708e-05
11:6499215 G A 1.019391 1.7862e-06
11:6502780 A C 0.370154 1.6834e-05
11:6507129 C G 0.030524 -1.7884e-06
11:6510244 G A 1.323115 7.5972e-06
11:6513200 A G 0.035097 1.4920e-05
11:6520015 T G 1.029735 -6.8360e-06
11:6520164 A T 1.066462 -5.1040e-06
11:6524072 C A 0.368200 1.2872e-05
11:6529559 G C 0.281296 -2.2727e-05
11:6532519 T C 0.656579 -2.1093e-05
11:6532778 T A 0.373471 1.2830e-05
11:6541225 G C 0.414979 1.1231e-05
11:6544061 G A 0.228071 -4.5186e-06
11:6544363 G A 0.659221 -1.7350e-05
11:6548657 C T 0.109673 3.3786e-06
11:6550309 A G 1.338812 1.7218e-05
11:6550900 A T 0.387737 -2.1599e-06
11:6554941 A C 0.638681 -3.3634e-06
11:6555365 G A 1.744265 -4.9878e-06
11:6555804 A C 0.033098 1.6855e-06
11:6562742 A C 1.767008 9.6853e-06
11:6563923 G A 0.040070 7.2574e-06
11:6564674 T C 1.187567 -2.7970e-05
11:6567591 T C 0.061460 -1.6312e-05
11:6567857 C G 0.031150 1.4813e-05
11:6568213 C T 0.448408 -8.8431e-06
11:6568667 C T 0.054494 1.8705e-05
11:6569896 A G 0.377801 2.4806e-05
11:6571304 A G 0.056763 -8.0950e-06
11:6578004 A G 0.205733 -3.8243e-05
11:6578792 C T 0.028846 -6.8676e-07
11:6579354 C G 0.249107 5.2278e-06
11:6579539 G A 0.868288 1.0085e-06
11:6580495 A G 0.218071 -3.9540e-06
11:6585007 A G 0.981943 1.4943e-05
11:6588228 A G 0.806883 9.7390e-06
11:6588256 A G 0.028706 -1.5687e-06
11:6590995 A G 0.114311 4.7848e-06
11:6594080 T C 0.048580 -2.5084e-05
11:6601677 T C 1.786908 5.8337e-05
11:6611593 C T 0.083616 7.3673e-06
11:6612903 A G 0.085628 -8.2949e-06
11:6617527 C G 0.720281 -6.1445e-06
11:6618479 G A 0.032802 1.7765e-06
11:6621369 T C 0.051021 1.6423e-05
11:6623433 A G 0.061917 -1.2717e-05
11:6623918 A G 0.509007 -1.9697e-05
11:6624181 C T 0.260299 3.9961e-05
11:6624803 G A 0.042358 -2.0684e-05
11:6625016 T G 0.250659 -4.8976e-06
11:6626072 A C 0.508971 9.2451e-05
11:6626989 A G 0.521737 -2.1962e-05
11:6629530 A G 1.033289 4.0966e-05
11:6632857 T A 0.910698 -4.3754e-05
11:6634149 T C 1.479652 3.7837e-05
11:6642206 T C 0.045075 1.9056e-05
11:6646335 A C 0.022253 -1.2644e-05
11:6646584 T C 0.019923 -1.5649e-05
11:6648424 A G 0.736734 4.6798e-06
11:6650684 A T 0.031199 -4.8851e-05
11:6654613 G A 0.819623 -4.9456e-06
11:6659059 A G 0.036220 5.9171e-06
11:6659202 C T 0.062411 7.2002e-06
11:6660540 T C 0.033500 -3.9960e-05
11:6663206 A G 0.151496 5.6073e-06
11:6666054 A C 1.195941 3.8172e-05
11:6666689 C T 0.041835 1.0192e-06
11:6667090 T G 0.244356 1.5990e-05
11:6669175 G T 0.643959 2.7129e-05
11:6670921 A G 0.730583 1.9266e-05
11:6673013 T G 1.257547 9.8846e-06
11:6678094 C T 0.028790 -7.7280e-06
11:6681304 T C 0.159721 -3.1917e-05
11:6684309 G A 0.094742 7.0578e-07
11:6688764 T C 1.825212 7.3878e-06
11:6691762 C T 0.417150 -9.5172e-06
11:6699646 A G 0.120842 -5.7969e-07
11:6702454 T G 0.047581 -2.4943e-05
11:6705045 G A 0.128473 7.6061e-06
11:6705253 A G 0.136110 -3.4952e-06
11:6713974 T G 0.078218 -8.2630e-06
11:6717557 T C 0.651960 -9.7627e-06
11:6718915 C T 0.770023 2.5875e-05
11:6728220 G A 1.323151 1.6678e-05
11:6735019 A G 0.336073 2.5486e-05
11:6735869 G A 0.661606 1.2202e-05
11:6736620 T C 0.063531 1.4919e-05
11:6738411 G A 0.333908 2.7143e-05
11:6738728 C T 0.659065 1.2877e-05
11:6738952 T G 0.561018 7.7217e-06
11:6739407 G A 1.219061 6.8858e-06
11:6739822 C T 1.458298 2.0237e-05
11:6739850 A G 0.236176 2.2119e-05
11:6739928 G A 0.037914 1.3181e-06
11:6740462 C G 0.325566 -1.0758e-05
11:6744049 A G 0.230499 2.6529e-05
11:6755158 A G 0.044442 2.1032e-05
11:6756331 C T 1.784639 2.3825e-05
11:6758010 C T 0.039502 1.0937e-05
11:6758224 G A 1.074060 7.9815e-05
11:6764859 G T 0.147701 3.1705e-05
11:6766232 T C 0.707278 -4.0072e-05
11:6768655 G A 0.343830 -1.5770e-05
11:6774685 A C 1.045967 -5.9836e-05
11:6779112 G A 0.738727 1.2802e-04
11:6780252 G T 0.349462 2.6004e-05
11:6780724 T C 0.097443 3.5759e-05
11:6783401 A G 1.796298 5.8319e-05
11:6789929 A C 0.705156 -3.9564e-05
11:6790028 G C 0.448021 -7.9834e-06
11:6790106 C T 1.661074 -3.7409e-05
11:6793070 C G 0.441948 -1.3639e-05
11:6801825 G A 0.348371 -1.1055e-05
11:6806827 T G 0.664485 -4.7078e-05
11:6810524 T C 0.220794 1.0807e-05
11:6816778 G A 1.516177 -9.4512e-06
11:6816875 A G 0.561336 1.1212e-06
11:6820349 C T 1.234261 -5.5313e-05
11:6835012 T C 0.070918 4.6577e-06
11:6841269 T C 0.031436 -3.4827e-05
11:6844927 G A 0.051018 5.2911e-06
11:6846551 G C 0.025233 3.5363e-05
11:6848274 C T 0.102445 1.5214e-05
11:6851612 A C 0.536840 -1.6018e-05
11:6853011 T C 0.070454 -3.8610e-05
11:6853257 A G 0.038275 2.6127e-05
11:6864488 C T 0.049593 2.5823e-05
11:6866146 C T 0.021030 -2.8787e-05
11:6867671 G A 0.021189 -2.0906e-05
11:6869547 T C 0.170471 5.5820e-05
11:6873194 A G 0.960829 -9.5919e-06
11:6885429 A G 0.022682 -4.1028e-05
11:6891385 A G 0.630057 -4.4224e-05
11:6891758 C A 0.769001 8.7286e-05
11:6895415 T C 1.107184 -1.8401e-05
11:6897251 A C 1.706237 -6.2103e-05
11:6898495 C T 0.129220 3.0031e-05
11:6898663 A G 0.597277 -2.1310e-05
11:6905024 C T 0.621647 -5.0808e-05
11:6905805 T C 0.486725 2.6054e-05
11:6911379 T C 0.027590 1.9814e-05
11:6913127 G A 1.099744 -1.6131e-05
11:6913243 C T 0.284493 6.0984e-05
11:6913290 G A 0.477055 2.4614e-05
11:6916477 C T 0.128908 3.2884e-05
11:6917779 G A 0.935191 1.3140e-06
11:6918555 T C 0.676936 2.1070e-05
11:6918641 C T 0.855652 6.2177e-05
11:6919211 G A 0.031605 -5.0381e-05
11:6920194 C A 0.365162 -4.8867e-05
11:6922247 T A 0.048561 1.0050e-05
11:6923309 T C 0.372338 -4.2314e-05
11:6932335 T G 0.047022 -8.0820e-06
11:6939299 A G 0.033218 -2.7219e-05
11:6942476 A C 1.262023 -7.8484e-07
11:6942619 A G 0.043744 -8.6990e-06
11:6942695 T C 0.361777 4.4975e-05
11:6942726 C G 0.758894 4.5281e-05
11:6942915 T C 0.021864 1.7273e-06
11:6950490 C T 0.048087 -1.3193e-05
11:6953456 G A 0.100393 6.5519e-07
11:6954539 C G 0.673947 -9.3950e-06
11:6963165 G A 0.422636 -2.5860e-05
11:6964018 C T 1.910230 2.3172e-06
11:6964926 G T 0.092026 2.5090e-05
11:6966708 A G 1.493710 1.3465e-05
11:6978090 T C 0.094298 -1.2686e-04
11:6979378 A G 0.424671 -8.9529e-06
11:6986426 T C 0.680601 -2.3871e-05
11:6991389 A G 0.504275 1.5818e-05
11:6992423 T C 0.030141 5.1003e-06
11:6997585 A C 0.654365 -2.5499e-05
11:6999843 T C 0.023948 -1.7821e-05
11:7000368 C G 0.129999 -2.3240e-05
11:7001006 A G 0.189332 8.8952e-06
11:7008962 G A 0.444422 -1.3617e-05
11:7010995 G A 0.031345 1.5732e-05
11:7012914 A G 1.157789 1.1047e-05
11:7013708 G T 0.171798 -5.9525e-05
11:7017962 C T 0.082181 9.0686e-06
11:7020123 G T 0.443471 2.5594e-05
11:7022038 G A 0.464767 1.0928e-05
11:7022160 G A 1.944220 2.7337e-05
11:7022360 C A 0.195172 9.5831e-06
11:7022717 C T 1.246501 8.8098e-07
11:7030913 T C 0.042971 -1.6744e-05
11:7034570 C T 0.099556 -1.5690e-05
11:7037018 T C 0.031631 -1.2093e-05
11:7040371 C G 0.448810 1.7214e-05
11:7052578 C T 0.159159 -1.5836e-05
11:7055078 G T 1.250834 -3.7194e-06
11:7060092 G A 0.056601 -2.9535e-05
11:7061062 G T 0.157591 1.1767e-05
11:7065289 A C 1.284081 -5.0643e-05
11:7067701 T G 1.180315 -1.8545e-05
11:7070216 A G 0.072278 -8.8619e-06
11:7078804 C A 0.129135 -3.1213e-05
11:7079038 A G 1.179176 5.3131e-06
11:7079339 T C 0.108521 3.2323e-05
11:7079444 C T 0.039369 -2.0484e-06
11:7083610 A T 0.072294 -8.9685e-06
11:7091569 T C 0.444824 1.4813e-05
11:7091772 A C 1.308061 -1.2914e-05
11:7093741 C T 0.196194 2.1228e-05
11:7110363 A G 0.680935 -1.9001e-05
11:7110548 T C 0.476789 1.9907e-05
11:7119010 C T 1.762198 -1.5289e-05
11:7152430 G T 0.531582 8.4573e-06
11:7155069 A C 0.050051 -3.7225e-08
11:7156944 G A 0.713072 2.2250e-05
11:7157433 G A 0.085310 5.3232e-05
11:7161952 T C 0.133332 4.7135e-05
11:7165648 T G 0.041417 -1.5255e-05
11:7177518 T C 0.133251 2.1313e-05
11:7177827 T G 1.870180 -5.0942e-05
11:7177951 G A 0.101091 1.0579e-05
11:7178905 A C 0.027917 -2.2705e-05
11:7180562 C A 0.982326 5.9316e-06
11:7181498 C G 0.098543 -1.9953e-05
11:7181636 T C 0.138110 -3.0168e-05
11:7191103 A G 0.077708 9.1081e-06
11:7192797 G C 0.072138 3.3570e-05
11:7195494 C A 0.346680 -2.4882e-05
11:7196338 G A 0.432730 7.4636e-05
11:7206403 T C 0.512321 -1.5368e-05
11:7210065 T G 0.046672 2.8151e-05
11:7215888 C G 1.407114 5.6684e-05
11:7216241 C T 0.804049 3.6419e-05
11:7216257 A G 0.035149 -2.0559e-05
11:7224113 G C 0.023733 1.3853e-05
11:7224749 C G 0.088251 -3.3376e-06
11:7225859 A G 0.126350 -1.1643e-05
11:7232335 C T 0.035746 -6.3505e-06
11:7233864 G A 0.025369 1.2709e-05
11:7234713 A G 1.049496 -3.4795e-05
11:7235856 A G 0.029482 2.2211e-06
11:7239964 A G 0.024360 -4.6272e-05
11:7242243 A C 0.023574 5.1192e-06
11:7244599 C T 0.627765 -3.8589e-06
11:7245384 T C 0.776824 -5.1399e-05
11:7245642 A G 0.095349 -7.4212e-06
11:7248270 T C 0.030459 3.9618e-06
11:7256743 A C 0.608216 -6.7700e-05
11:7256822 A G 0.087008 1.2806e-04
11:7260450 C G 1.025986 -3.1638e-05
11:7261555 G A 0.273286 3.1086e-05
11:7262789 T C 0.020786 -6.4633e-05
11:7262943 T C 0.108248 9.5188e-06
11:7266724 A G 0.324047 8.2440e-06
11:7271315 G A 0.213157 -3.5695e-05
11:7271513 C T 0.025713 -2.1198e-06
11:7271898 A G 0.936963 3.3796e-06
11:7272026 T C 1.670597 3.6985e-05
11:7272397 T C 1.170143 9.9579e-06
11:7279255 A G 0.064835 2.0825e-05
11:7281375 A G 0.087121 -8.8714e-06
11:7283776 A G 0.598585 -5.4745e-05
11:7284965 A G 0.065472 -2.4069e-05
11:7287800 A C 0.053030 1.8006e-05
11:7288050 T C 0.085028 -1.4744e-05
11:7304294 C A 0.038161 -1.7588e-05
11:7307901 T C 0.036256 -1.2028e-05
11:7310138 A G 0.217029 2.0284e-04
11:7312479 C G 0.055361 -2.4573e-05
11:7314202 T G 0.645611 -5.5392e-05
11:7324584 A G 0.067224 -1.4171e-05
11:7328696 G C 0.672564 3.1898e-05
11:7328828 G A 0.054046 4.4327e-07
11:7329474 G A 0.228948 4.8484e-05
11:7329835 C A 0.375867 -2.2864e-05
11:7330993 T C 0.045383 5.5693e-05
11:7333468 C T 1.227870 -5.4087e-05
11:7335198 A G 0.043410 2.2254e-05
11:7335424 G C 1.132754 -3.4347e-05
11:7335968 C G 0.071973 5.9134e-07
11:7336536 T C 1.487036 -5.2138e-06
11:7350417 T C 0.040875 1.9370e-05
11:7354753 G T 0.034331 1.2125e-06
11:7355217 C T 0.735965 -1.1469e-04
11:7367066 G A 0.055309 -1.8058e-05
11:7367095 C T 0.641453 -1.0884e-05
11:7367106 T C 0.745826 -2.2935e-05
11:7375914 G A 0.175875 2.9883e-05
11:7376305 G A 0.710735 -3.7061e-05
11:7391463 G A 0.161392 4.3491e-04
11:7394829 T G 0.526622 -3.0912e-05
11:7394916 C A 0.599783 1.8862e-05
11:7400684 A G 0.827257 -3.6119e-06
11:7403510 G C 0.191449 6.5611e-05
11:7417395 C T 0.664859 -6.3050e-05
11:7418020 G A 0.032994 -1.1426e-05
11:7419377 G A 0.172321 7.6555e-05
11:7423572 T C 0.374234 1.5754e-05
11:7425066 C A 0.206938 4.8000e-05
11:7425233 A C 0.545880 -2.8325e-05
11:7435295 A C 0.816517 -1.6611e-06
11:7436479 C T 0.428819 -1.6523e-06
11:7436630 A G 0.026953 -1.5222e-05
11:7436701 G A 0.468282 -8.2306e-06
11:7437611 T C 1.117366 -9.5975e-06
11:7438219 C A 0.034094 1.9562e-05
11:7441272 A G 1.220622 -9.7790e-08
11:7441554 T C 0.268868 -1.6928e-06
11:7441737 C T 0.236890 -7.6689e-06
11:7444805 A C 1.490301 -4.7881e-06
11:7445026 A G 0.020361 1.1878e-05
11:7447716 G A 0.026655 -1.5344e-05
11:7450753 G A 0.090695 -5.2985e-05
11:7451659 C A 0.243080 -2.9071e-06
11:7454142 G A 0.736452 3.3154e-05
11:7455385 A C 0.392028 -4.0415e-05
11:7457405 G A 0.024444 -1.0281e-05
11:7458223 A C 1.151116 9.4553e-05
11:7463072 A C 0.610949 -3.2987e-06
11:7465203 G C 0.047350 -4.3532e-05
11:7465399 G A 0.151908 3.2225e-05
11:7465484 C T 0.240444 3.2746e-06
11:7467144 C T 0.032942 1.9932e-05
11:7468952 T C 0.037895 4.6518e-05
11:7472283 G A 0.567383 -2.1281e-05
11:7477405 T C 0.271890 -1.5267e-05
11:7479842 G A 0.203740 -2.5505e-06
11:7480163 C T 0.244670 -1.7751e-05
11:7485417 C T 0.309684 -1.8309e-05
11:7485711 T C 1.081363 3.7911e-06
11:7486856 T C 0.031046 -1.0559e-05
11:7487466 T C 0.283224 -5.0740e-06
11:7488872 T C 1.018466 -4.6740e-05
11:7498012 T C 0.055809 8.8020e-07
11:7498835 A G 1.572479 2.7357e-06
11:7501472 C T 0.433707 1.7117e-05
11:7503395 C T 0.858297 -7.3220e-06
11:7505089 C T 0.752944 4.7747e-07
11:7505961 T C 0.402440 1.7908e-06
11:7507182 G A 0.153592 6.1131e-06
11:7509566 T A 0.364149 -1.1424e-05
11:7512590 A G 0.844213 4.4119e-05
11:7515061 G A 0.265405 -3.9099e-05
11:7517030 C T 0.057480 -2.0170e-06
11:7525376 T C 0.939021 2.0583e-05
11:7528690 A G 1.202374 5.1874e-07
11:7530985 A G 0.063063 2.2214e-05
11:7531229 A G 0.049616 -1.7209e-05
11:7533228 G A 0.943282 1.8712e-05
11:7535878 G T 0.074660 -4.3594e-05
11:7543251 G T 1.436401 -3.6513e-05
11:7548423 A G 1.232499 -1.2336e-05
11:7549093 G A 0.874588 4.0306e-07
11:7552735 A G 0.100906 1.1186e-05
11:7554439 C T 0.123991 -3.4203e-05
11:7557942 A C 0.114915 -3.4626e-06
11:7560579 C T 0.421993 3.0386e-06
11:7563079 G A 1.378927 -3.5597e-06
11:7563126 A G 0.054137 1.0682e-05
11:7563177 T C 0.682075 1.2464e-05
11:7564210 T C 0.026544 1.1884e-05
11:7571851 G A 0.703929 -4.1554e-05
11:7573588 T C 0.158065 -5.4300e-05
11:7576036 G A 0.027122 2.0082e-06
11:7576049 C T 0.027664 -2.3011e-06
11:7578417 G A 0.918604 -1.4691e-06
11:7584223 C T 0.405667 -1.8046e-05
11:7587141 A G 0.041780 -3.1012e-05
11:7588238 T C 0.072755 -4.9349e-07
11:7592351 A G 0.023867 3.9306e-06
11:7594803 T C 0.089169 -2.2812e-05
11:7596387 A C 0.172769 3.6659e-06
11:7599301 A T 0.331207 -2.6537e-05
11:7599370 C T 0.800710 2.0791e-05
11:7602268 C T 0.095096 -2.4708e-05
11:7603479 C A 0.357414 -2.8779e-05
11:7610047 G A 0.040690 2.9490e-05
11:7610975 A G 1.119093 -9.1596e-06
11:7611536 C T 0.291569 1.6186e-05
11:7611957 G A 0.039495 3.5865e-06
11:7613349 G A 0.690215 1.7976e-05
11:7613461 A G 0.698674 -1.5806e-05
11:7614283 A G 0.469580 1.3293e-07
11:7615059 A G 0.076316 3.5741e-06
11:7617272 C T 1.395715 3.7790e-07
11:7617899 T G 0.399243 1.0895e-05
11:7622072 T C 0.041102 -7.6292e-06
11:7624630 G C 0.395949 1.7475e-05
11:7634787 T C 0.030222 -2.0839e-06
11:7635276 A G 0.204750 3.4177e-06
11:7637074 A G 0.396478 -3.6468e-05
11:7641520 A G 0.956045 -3.5871e-05
11:7642431 C T 0.193386 -3.6477e-05
11:7650311 C T 0.151129 -1.8847e-05
11:7652385 A T 0.945759 -1.6116e-05
11:7653243 C T 0.274126 -9.7009e-06
11:7653899 A G 0.047360 -5.4011e-05
11:7660552 C T 0.029962 -5.5389e-06
11:7670249 G A 1.546756 -2.7212e-05
11:7671816 C T 0.980132 -6.3483e-06
11:7673261 T G 0.928040 -3.1963e-05
11:7674238 G C 0.029024 -3.6879e-05
11:7675579 C A 1.289028 -1.1880e-05
11:7677468 G C 0.086105 6.9872e-06
11:7685678 G T 0.098352 -9.9004e-07
11:7686674 C T 1.538421 -2.9069e-05
11:7687715 C T 1.544533 -2.6918e-05
11:7689029 C A 0.099063 -9.5119e-07
11:7691019 A G 0.148656 4.3892e-05
11:7691915 C T 0.063729 4.7777e-05
11:7694002 A G 0.064800 1.5281e-06
11:7696591 C G 0.042851 8.2910e-06
11:7701244 A G 0.478873 9.5725e-06
11:7706492 T C 0.155913 2.6572e-06
11:7708281 G A 0.330922 1.2553e-05
11:7708799 C T 0.485598 1.1748e-05
11:7709553 C T 1.499107 2.6122e-06
11:7709841 A C 0.113149 7.6867e-06
11:7712332 A G 0.079857 -6.1878e-06
11:7712471 T C 1.279641 2.5373e-05
11:7712523 A G 0.265716 1.3629e-05
11:7712561 A T 0.268209 2.1113e-05
11:7713338 G A 0.054494 -6.4637e-06
11:7714182 T G 0.163057 -1.5646e-05
11:7714879 C T 0.865925 -8.0725e-06
11:7715027 C G 0.464228 3.5314e-05
11:7715174 C T 0.569483 7.0826e-05
11:7715416 A G 0.049320 -2.9566e-05
11:7715441 T C 0.044127 -3.1958e-05
11:7717233 A G 0.083070 4.1262e-05
11:7721210 C T 1.461709 -9.4071e-05
11:7721870 A G 1.911058 -4.1885e-05
11:7721974 T C 0.045604 -5.8696e-06
11:7723378 G A 0.029183 -7.1905e-06
11:7724989 A G 0.025827 2.2903e-05
11:7727042 G T 0.088793 5.0086e-05
11:7727872 C T 0.696940 -4.6361e-05
11:7727886 T C 0.735576 -1.7440e-05
11:7743478 C T 0.021685 1.7007e-05
11:7747954 T C 1.381992 -7.1476e-05
11:7749695 T C 0.046243 -1.2360e-05
11:7750166 A T 0.092782 4.5331e-05
11:7750446 T C 0.027580 4.8353e-06
11:7750622 C T 0.432484 3.2123e-05
11:7751197 G A 0.050748 7.5122e-06
11:7762401 T C 0.088056 3.4936e-05
11:7764310 G A 0.060239 1.3338e-06
11:7770493 A G 0.625318 -2.4132e-05
11:7770988 G T 0.089948 3.7963e-05
11:7780588 C T 0.065644 1.2044e-05
11:7782923 A C 1.425226 -4.8344e-05
11:7784767 C T 1.595327 -6.5125e-05
11:7785710 A C 0.043744 4.6974e-05
11:7794724 C T 0.113756 -1.1168e-05
11:7797856 A G 0.051628 -1.4542e-05
11:7800071 C T 0.046269 4.1686e-06
11:7808255 A G 0.039599 -2.4410e-05
11:7817852 G C 0.594366 2.0840e-05
11:7847129 A G 0.029680 -2.3860e-06
11:7849162 A C 1.298528 -3.7364e-05
11:7850345 C T 1.838303 -3.8086e-06
11:7860936 T C 0.062774 5.8368e-06
11:7862788 A G 0.093317 2.6300e-05
11:7870760 A G 0.538541 3.5428e-05
11:7876081 G A 0.051781 -1.7903e-05
11:7876261 C T 0.723264 -1.7479e-05
11:7880845 T C 0.074518 4.7888e-06
11:7880947 G C 0.124004 -4.9757e-06
11:7882544 G A 0.418689 2.4957e-05
11:7890697 T C 1.326033 4.4522e-06
11:7894680 G A 0.127506 -6.9060e-06
11:7895596 G A 0.051670 1.4245e-05
11:7899800 C T 0.025678 -1.5476e-05
11:7900218 G A 0.061245 -1.0616e-05
11:7900940 C A 1.504207 -5.4727e-06
11:7904766 C T 0.836141 -1.9236e-05
11:7909574 T C 0.955065 2.7026e-05
11:7910740 G A 0.406329 -5.5117e-05
11:7913972 G A 0.157773 -1.7281e-05
11:7914606 C T 0.407796 -1.7681e-05
11:7915334 A G 0.035194 -3.0200e-05
11:7917254 A C 1.798853 -1.7861e-05
11:7918294 A G 0.109206 -8.4403e-06
11:7924124 G T 0.399892 -3.4486e-05
11:7926432 C T 1.584129 6.0050e-06
11:7929499 C T 0.984650 2.4822e-04
11:7933501 T C 0.073330 3.0800e-05
11:7933703 T C 1.574359 7.2737e-07
11:7949350 G A 1.576459 -1.1841e-05
11:7949707 G A 0.091182 -2.7160e-05
11:7950797 G A 0.785727 5.4415e-05
11:7953053 C A 0.793689 -7.6725e-05
11:7953714 C G 1.871095 -2.0495e-05
11:7965164 C T 1.810937 -2.2428e-05
11:7970050 T C 0.799401 5.1283e-05
11:7972203 T C 0.336521 -1.2886e-05
11:7981261 T C 0.058629 1.6214e-05
11:7988181 C T 0.738977 -3.7341e-05
11:7993666 A G 0.153609 -4.7923e-05
11:7998089 C A 0.060879 1.8255e-06
11:8005470 A G 0.228380 -3.4766e-05
11:8005512 A G 1.937391 -1.8916e-05
11:8007593 A G 0.266596 -2.3369e-05
11:8008934 T C 0.103136 -5.7507e-06
11:8010242 G C 0.228474 -3.8501e-06
11:8010307 G T 1.530352 4.7803e-05
11:8014138 G A 0.242476 -5.8418e-05
11:8014695 T C 0.048921 2.8743e-06
11:8014777 T G 0.164326 -2.7130e-05
11:8016730 C T 0.281634 -5.6764e-05
11:8018591 T G 0.373312 5.3007e-06
11:8020240 G A 0.072716 -2.1958e-05
11:8021226 A G 0.061359 8.0085e-06
11:8022014 T C 0.934512 -2.1395e-05
11:8025954 G T 0.042082 -6.7933e-07
11:8026414 G A 0.110274 -2.7770e-05
11:8031000 T G 0.245602 7.3687e-06
11:8037030 C G 0.042572 1.7398e-05
11:8037434 A G 0.253262 -9.7963e-06
11:8037864 G A 1.057490 1.0081e-05
11:8042462 C T 0.953802 -7.8366e-06
11:8053159 A G 0.538460 5.5066e-06
11:8054221 T C 0.021098 -6.0580e-06
11:8054604 T C 0.024889 -7.5594e-06
11:8055024 G C 0.044753 5.8917e-06
11:8055371 T C 0.114412 -1.2876e-05
11:8056748 C A 1.607979 -1.1084e-05
11:8060654 G A 0.650012 1.5176e-06
11:8063167 C T 0.305075 2.1187e-05
11:8076335 C T 0.028002 -6.2346e-05
11:8076813 C T 0.024646 -4.8612e-06
11:8077380 G A 1.119946 -2.6810e-05
11:8078798 A C 1.544396 -3.0454e-05
11:8080633 A G 0.025752 1.3471e-05
11:8088600 G C 0.209327 -8.8613e-07
11:8090415 A G 0.819211 -1.4947e-05
11:8094289 G A 0.081600 2.2731e-05
11:8094502 A G 1.245423 -1.5989e-05
11:8094709 T C 0.053468 -5.3642e-07
11:8096793 G C 0.228104 8.6311e-06
11:8096953 G A 1.737964 3.1322e-05
11:8097434 T C 1.196853 -3.2531e-05
11:8098688 G C 1.003840 1.2060e-04
11:8099189 T C 1.282601 4.0823e-05
11:8101173 T C 1.068133 2.2188e-05
11:8105145 G T 1.757595 4.1347e-05
11:8105731 C T 0.057727 4.6159e-07
11:8108721 C T 0.084586 -3.0379e-05
11:8112095 G T 0.193753 7.1159e-05
11:8112140 T C 0.105525 -2.2284e-05
11:8113974 A G 1.307032 -1.4542e-05
11:8115233 T C 0.150976 1.8752e-05
11:8115435 A G 0.088942 2.8022e-06
11:8115762 G C 1.878645 1.3258e-05
11:8118103 G A 1.463562 5.3505e-05
11:8119298 G A 0.076030 -2.6605e-05
11:8121035 A G 0.093580 8.4008e-06
11:8121218 C A 1.186369 -2.4982e-05
11:8122059 A G 0.020173 -2.8008e-05
11:8122091 T C 0.073716 5.1672e-06
11:8122228 G A 0.199797 4.0189e-05
11:8122932 A C 0.125782 1.1734e-05
11:8124754 T C 0.057422 1.6924e-05
11:8126155 T C 0.058831 2.5419e-05
11:8126492 C T 0.269666 6.2310e-06
11:8129194 C T 0.051391 -5.3240e-06
11:8129296 A C 1.298658 -2.1184e-05
11:8131596 C A 0.070029 6.0563e-05
11:8132301 T C 0.121472 2.6933e-05
11:8136531 A G 0.121397 -4.7167e-05
11:8149883 A G 0.058201 6.5437e-05
11:8150185 C T 0.061512 2.3220e-05
11:8154319 G A 0.065533 -1.4823e-05
11:8159884 G C 0.027557 3.7311e-05
11:8162093 A G 0.722401 4.0894e-05
11:8171902 G A 0.219590 -1.1572e-05
11:8172150 A C 0.771958 -1.0495e-05
11:8173874 T C 0.053206 2.1652e-06
11:8174763 T C 0.191500 4.2638e-05
11:8198422 A C 1.301437 -2.3590e-05
11:8200316 A G 0.022338 -8.0246e-06
11:8205151 T A 0.024292 2.6944e-06
11:8212551 T C 0.079789 1.0339e-05
11:8212769 A G 0.595489 -4.1948e-06
11:8217166 A G 0.246112 4.0766e-05
11:8219263 G A 0.404362 8.0767e-06
11:8219858 C T 0.230226 1.8827e-05
11:8222286 G A 1.183181 -2.1591e-05
11:8225805 A G 1.566014 3.8248e-06
11:8227998 T C 0.043981 8.9087e-06
11:8230352 G A 0.158221 1.1124e-05
11:8230577 C T 0.326637 1.7324e-05
11:8231720 T C 0.029719 -1.3677e-05
11:8233496 T C 0.064579 1.2972e-05
11:8234169 A G 0.421519 -6.7162e-06
11:8238428 C A 1.112026 -6.6752e-06
11:8243002 A G 0.204971 4.5020e-06
11:8243170 T C 0.171172 1.8223e-05
11:8243798 G A 0.921866 -1.3626e-05
11:8245329 A C 0.025142 -3.1306e-05
11:8246181 G A 0.340753 8.4668e-06
11:8246554 G T 0.094045 -6.9210e-05
11:8247386 T C 0.108878 -4.8524e-06
11:8250433 A G 0.094963 3.8411e-05
11:8251921 C G 0.974819 -3.6108e-05
11:8254503 T G 0.536632 1.0576e-05
11:8254838 T C 0.110040 2.4585e-05
11:8259615 T C 0.092308 -1.2249e-05
11:8259941 T G 0.035795 -4.4455e-06
11:8260305 A G 0.233923 8.2851e-06
11:8263928 G A 0.031650 -3.4550e-05
11:8264900 G A 1.308584 -3.9532e-05
11:8265604 C T 0.229960 1.9372e-05
11:8266994 A C 0.025278 1.8468e-05
11:8274248 A G 0.527486 4.3297e-07
11:8274457 A G 0.116389 1.4447e-05
11:8275126 T C 0.051670 -3.8068e-06
11:8275294 T C 0.942127 4.9398e-06
11:8280981 A G 0.171737 -9.9588e-06
11:8282704 G T 0.102500 -1.7959e-05
11:8284995 C T 1.954672 4.2933e-06
11:8285882 C A 0.454182 -1.2566e-06
11:8286043 A C 0.105992 -1.4598e-05
11:8288724 G A 0.387860 2.9636e-06
11:8291906 C T 0.383007 -2.4458e-05
11:8292219 A C 0.045487 1.4943e-05
11:8299883 T C 1.028167 -8.8831e-06
11:8300232 C T 0.053598 1.9383e-05
11:8300660 C T 0.058483 -9.0545e-06
11:8301409 T G 0.047282 -3.3466e-05
11:8302023 T C 0.832879 -2.9888e-05
11:8302755 G A 1.435012 1.3460e-05
11:8310702 T C 0.932445 -9.9874e-06
11:8311089 A G 0.026129 2.5599e-05
11:8316228 A G 0.058405 4.2798e-05
11:8316913 T C 0.030086 -2.2153e-05
11:8318158 A G 0.091175 -1.1344e-05
11:8321722 C T 0.763931 -9.0924e-07
11:8322127 T C 0.088306 -2.7864e-05
11:8322489 T G 0.184253 -2.3170e-06
11:8327356 C T 0.033617 2.1490e-06
11:8329618 C T 0.599115 4.9264e-05
11:8332042 A G 0.022192 6.3322e-06
11:8332350 T C 0.490827 1.4843e-05
11:8333255 C T 1.382745 1.3348e-06
11:8333826 G A 1.373945 -3.4078e-05
11:8334784 A G 0.240587 4.0260e-05
11:8335439 T C 1.444139 -3.6220e-05
11:8336461 T C 0.432438 -8.4905e-05
11:8338131 A G 0.055351 -1.1765e-05
11:8339628 A G 0.708366 1.3029e-05
11:8339853 A G 1.118969 -1.6072e-05
11:8340311 G A 0.064342 1.1056e-05
11:8341087 A G 0.440835 -5.8750e-05
11:8341669 T C 1.611731 -9.2692e-06
11:8343327 C A 0.156923 7.1147e-06
11:8343361 C T 0.499890 -5.7384e-05
11:8344098 A G 0.049061 -3.7154e-05
11:8344437 C T 0.044835 -2.6475e-05
11:8344709 T C 0.668669 3.8891e-06
11:8351657 C T 1.743038 -2.4226e-05
11:8351765 A C 0.357064 2.3082e-06
11:8352444 T C 0.172353 -3.7707e-05
11:8363297 C T 1.096421 2.8224e-05
11:8364991 T C 1.587939 -5.5013e-05
11:8366256 A G 0.477812 -1.5262e-04
11:8371880 C G 0.038463 -4.2651e-06
11:8375267 C T 0.132027 3.2059e-05
11:8375907 A G 0.151317 -3.0317e-05
11:8380719 C T 1.242048 -3.1357e-06
11:8380775 T C 0.028041 -1.3484e-05
11:8384816 T C 0.527628 -2.4414e-05
11:8387623 A G 0.032199 1.1568e-05
11:8388766 A G 0.146942 -1.8301e-05
11:8389200 A C 0.564310 -1.3019e-05
11:8392474 A G 1.045331 4.5301e-06
11:8396847 T C 0.043319 2.9478e-05
11:8397460 C T 0.030702 2.3919e-05
11:8397824 T C 1.936385 -2.0992e-05
11:8403321 T C 0.025921 6.8363e-06
11:8404535 A C 0.446561 -4.7472e-05
11:8406648 G T 0.051368 1.0277e-05
11:8406702 C T 0.360342 1.6542e-05
11:8409110 C T 0.109660 -3.6277e-05
11:8414229 T G 0.025629 -1.9579e-05
11:8416028 T C 0.227649 2.7501e-05
11:8416101 C T 0.322333 -1.2819e-05
11:8416903 A G 0.188956 -5.6348e-06
11:8424993 C T 0.029352 -2.0122e-05
11:8425504 T C 0.021358 2.7610e-06
11:8427304 T C 1.004976 -3.0045e-05
11:8429992 C T 0.086891 1.3353e-05
11:8435078 C A 0.460138 -4.0575e-05
11:8449677 C T 0.103967 3.7425e-05
11:8480809 C T 0.064423 2.4743e-05
11:8481479 A G 0.168562 -3.7875e-05
11:8484089 T C 0.945574 -1.3116e-05
11:8494482 G A 0.023513 -1.4128e-05
11:8500380 G A 0.412291 -3.5462e-05
11:8511435 A G 0.096748 3.7164e-05
11:8529277 A G 0.276129 3.2879e-05
11:8535573 C G 0.262646 3.2282e-05
11:8549553 A G 0.050226 -1.3615e-05
11:8567402 C A 0.035065 4.3379e-05
11:8572643 T C 0.028109 6.3913e-05
11:8573885 G A 0.130047 -1.1444e-05
11:8584507 A G 0.034295 -9.4641e-06
11:8595489 C T 0.753544 -5.3355e-06
11:8604593 C T 1.051339 1.6766e-05
11:8615886 T C 0.144998 -5.3832e-06
11:8620053 C A 0.074414 2.0423e-05
11:8639200 C T 1.294159 2.3924e-05
11:8641037 C T 0.023016 -4.3186e-05
11:8646763 C G 0.497734 -2.4578e-05
11:8647312 T C 0.052147 -1.7880e-05
11:8651131 T C 0.041913 -1.1691e-05
11:8653359 C T 1.809915 -1.9779e-05
11:8654528 C T 1.453708 7.5400e-06
11:8655569 C T 0.026872 -6.0624e-06
11:8659404 C G 0.357242 -2.4631e-05
11:8661751 T C 0.082239 -1.3492e-05
11:8664019 G A 0.171003 -3.5192e-05
11:8666411 A G 0.078377 2.0844e-05
11:8668082 T C 0.141002 -7.4638e-06
11:8673716 G A 0.082895 5.7922e-06
11:8677892 C T 0.042452 5.5004e-05
11:8695520 T C 0.033231 -5.4519e-06
11:8699294 C T 0.088127 6.1039e-06
11:8700284 G T 0.231392 5.4443e-06
11:8700326 C T 0.115853 -2.7680e-05
11:8701836 T C 0.843243 -2.6682e-05
11:8704641 T C 0.058610 -1.3184e-05
11:8704711 C A 0.280008 -1.6496e-05
11:8705528 G C 0.197311 -2.8175e-05
11:8708160 C A 0.055491 7.2384e-05
11:8708527 T C 0.315624 3.8700e-06
11:8710244 T G 1.351075 -4.7584e-05
11:8710511 T C 0.839822 -2.7164e-05
11:8712173 A C 0.041897 1.4311e-05
11:8719262 A G 0.081869 7.5131e-06
11:8723431 G C 0.076475 1.6870e-06
11:8727959 T C 0.036509 5.7490e-05
11:8729851 G T 0.023938 -5.1732e-06
11:8730167 C T 0.055439 -3.6959e-05
11:8731752 C G 0.046779 -2.9689e-05
11:8735662 A G 1.159188 -4.8300e-05
11:8736695 C T 0.967899 -4.6170e-05
11:8737724 T C 0.112192 -6.2389e-06
11:8737750 G A 0.115675 -1.2603e-05
11:8739821 G A 0.065079 -3.5311e-06
11:8745203 G A 0.056786 -9.1078e-06
11:8745413 T C 0.043854 -1.0256e-05
11:8747977 A G 0.055137 -1.1400e-06
11:8751640 C G 0.611520 -2.8778e-05
11:8751889 G C 0.943175 -1.2789e-05
11:8757577 A G 0.028151 3.9681e-05
11:8758026 C A 0.028352 6.1263e-06
11:8760078 C T 0.037288 1.3232e-05
11:8762162 G T 0.208671 2.5046e-06
11:8763228 T C 0.034575 5.9447e-05
11:8777654 T C 0.045156 -2.2418e-05
11:8782754 A C 0.102854 -1.2722e-05
11:8795126 A G 0.022779 1.2036e-05
11:8808587 G A 1.347612 2.4845e-05
11:8812517 C T 0.045260 -2.0279e-05
11:8819939 C T 0.062008 -2.7804e-07
11:8822601 A G 0.400538 4.0216e-05
11:8826779 G A 0.471287 1.3387e-05
11:8828017 C T 0.539216 -1.0825e-05
11:8829168 G A 1.498575 -1.7582e-05
11:8834224 C T 0.022769 3.4563e-06
11:8839229 C G 0.911451 -3.9466e-06
11:8839379 A G 0.566254 -1.4009e-05
11:8852014 G A 0.179471 5.3064e-06
11:8854947 G T 0.027645 -1.0847e-05
11:8857329 T C 0.071798 3.0052e-05
11:8874075 C T 0.501026 -2.1587e-05
11:8875294 A G 0.068133 -3.3781e-06
11:8876852 T C 0.996514 3.8122e-07
11:8877495 C T 0.029998 2.4694e-05
11:8878635 C G 0.072684 1.8898e-05
11:8903943 G A 0.252084 -6.7418e-06
11:8906862 G T 0.742820 -4.3762e-06
11:8933064 A G 0.498348 -1.9974e-05
11:8936464 C T 0.074252 1.8946e-05
11:8947586 G C 0.326910 4.9727e-06
11:8954004 T C 0.060541 1.8959e-06
11:8957124 A G 0.035159 -4.9255e-05
11:8965698 C T 0.687187 -1.0070e-05
11:8970780 T G 0.025733 1.0610e-06
11:8988946 A G 0.022162 -1.2857e-05
11:8998158 A C 0.638594 -2.1212e-05
11:9008674 G A 0.365808 1.9130e-05
11:9019246 T C 0.040816 1.1376e-05
11:9023421 A G 0.910912 -4.2995e-06
11:9024044 A G 0.041904 -9.4322e-06
11:9026949 C T 0.156144 -1.3503e-05
11:9038921 T C 0.076936 2.7431e-05
11:9043825 T G 0.115175 3.0207e-05
11:9045960 A T 0.218055 -1.9921e-06
11:9046805 T C 0.069052 -6.9904e-06
11:9051475 C G 0.156465 4.6444e-05
11:9052854 T C 0.056010 1.5547e-05
11:9054934 T C 0.206217 -9.9674e-06
11:9066476 T C 1.523165 2.3109e-05
11:9067267 C T 0.081853 1.9381e-05
11:9068979 G A 0.073177 1.7672e-05
11:9069046 A G 0.267489 -1.0085e-05
11:9073835 A G 0.052031 -6.0597e-06
11:9075058 A G 0.025214 7.3369e-07
11:9078676 T C 0.391515 -2.4522e-05
11:9080554 T C 0.114305 9.6230e-05
11:9081299 C T 0.071876 1.8973e-05
11:9082068 A G 0.028631 1.3527e-05
11:9084461 A G 0.418929 5.7193e-06
11:9084515 T C 0.110027 6.4212e-05
11:9086219 A G 0.071324 9.2934e-06
11:9087533 G A 0.476617 5.8055e-05
11:9088645 A G 1.390973 4.6139e-06
11:9089120 A G 1.617720 1.3166e-06
11:9089554 A C 0.424888 -1.7897e-05
11:9092711 G T 0.060204 -1.9816e-05
11:9094508 A G 1.826997 1.0142e-06
11:9094566 T C 1.797577 1.8290e-06
11:9099303 A C 0.070110 1.3207e-05
11:9099847 A G 0.026713 -3.0055e-05
11:9100087 C T 0.035519 -8.5064e-06
11:9107703 T C 0.039726 6.1831e-06
11:9109287 A G 0.331964 1.4853e-05
11:9109465 A T 0.255982 -1.9911e-05
11:9113474 C T 0.937330 8.3445e-06
11:9115640 C T 0.070451 2.2769e-05
11:9115771 G A 0.196187 7.7335e-05
11:9117898 A G 0.417790 -3.5417e-05
11:9122383 A C 0.176196 1.1588e-05
11:9125228 A C 0.504989 -8.8624e-06
11:9126317 C T 0.852997 -5.0902e-06
11:9126448 A T 0.038450 7.4905e-06
11:9130147 G A 0.757615 8.3679e-06
11:9140185 G A 0.844671 1.6053e-06
11:9145807 A C 1.234414 -4.1430e-06
11:9145922 A G 0.058626 3.5743e-06
11:9146808 T C 0.041972 1.6103e-05
11:9159508 T C 0.870858 -3.9197e-06
11:9159739 G A 0.182870 6.2797e-05
11:9163948 T C 0.840305 -1.8557e-06
11:9169023 T G 0.039284 6.1731e-06
11:9175535 T G 0.040683 1.5940e-05
11:9177083 C T 0.438391 -2.5908e-05
11:9217005 C T 0.217324 -4.7502e-06
11:9217846 T C 0.156978 -1.8586e-05
11:9221693 G A 1.136474 -1.3533e-05
11:9222373 T C 0.037243 8.9055e-06
11:9225486 G C 0.546175 -4.4208e-06
11:9232590 C T 0.525798 -8.2992e-07
11:9235473 G A 0.078176 9.9187e-06
11:9257415 A G 0.077712 1.5394e-06
11:9262333 T C 0.218567 -5.0584e-05
11:9262696 C T 0.028433 1.0013e-05
11:9263677 C G 0.213413 4.9005e-07
11:9274919 A G 0.410337 -4.5191e-05
11:9295884 C T 0.921237 5.6177e-07
11:9323353 C T 0.148630 -1.3393e-05
11:9333089 G C 0.949398 8.8066e-06
11:9336505 G A 0.036171 -2.7950e-05
11:9343753 A G 0.041943 3.1058e-05
11:9350614 A G 1.826959 1.8766e-05
11:9351664 G T 0.194039 5.2826e-05
11:9352951 A G 0.368284 -1.3110e-05
11:9363348 G T 1.545377 -1.8415e-05
11:9365563 C G 1.362393 -4.0280e-05
11:9365758 A G 0.193328 -9.9248e-06
11:9366309 G A 1.604324 -2.2156e-05
11:9366346 T G 1.807422 -3.7305e-05
11:9372626 C T 0.734641 -1.0579e-05
11:9373959 T C 0.351046 3.3995e-05
11:9389032 T C 1.299064 -5.7422e-06
11:9389140 G A 0.292319 2.0126e-06
11:9395220 A C 0.030858 -9.9239e-06
11:9401325 T C 1.593207 -5.3695e-05
11:9404876 G C 0.025444 -2.5631e-05
11:9416086 A G 0.045581 2.8899e-05
11:9440298 G C 0.057643 1.4243e-06
11:9450017 C T 0.156316 -1.0607e-05
11:9461491 C A 0.030731 -1.3671e-05
11:9462003 A G 0.027414 3.2495e-05
11:9485567 T C 0.052336 6.1030e-06
11:9491474 G A 0.878090 -7.7640e-06
11:9491894 G T 0.160766 1.5158e-05
11:9492137 G A 0.231285 -3.3134e-05
11:9502592 G T 0.319967 -1.2873e-05
11:9518551 A C 0.161178 -7.8388e-06
11:9518763 G A 0.163070 3.0820e-05
11:9520287 C A 0.059668 -2.6768e-05
11:9533701 G A 0.878447 -1.2023e-05
11:9536395 A G 0.041777 -3.6180e-05
11:9537904 C G 1.958239 -1.6777e-05
11:9546581 C T 0.383371 4.1357e-05
11:9551310 A G 0.043290 2.8757e-05
11:9555086 C A 0.792423 3.2833e-05
11:9555740 T C 0.251753 -4.8486e-06
11:9558148 G A 0.040229 4.2387e-06
11:9561625 C T 0.196467 -2.3839e-05
11:9561821 C T 0.084495 9.3213e-06
11:9569981 C T 0.524370 -4.4837e-05
11:9570229 A G 0.022919 -2.5755e-05
11:9573518 C T 0.285954 -3.1541e-05
11:9573792 T G 0.212284 -8.7497e-07
11:9585259 A G 1.807208 -2.1039e-05
11:9590024 A G 1.025064 -1.7772e-05
11:9602840 G T 0.326251 -1.1697e-05
11:9613447 G A 0.545140 7.5828e-06
11:9615459 T G 0.273607 4.8338e-05
11:9633962 A G 0.024058 -1.6204e-05
11:9634716 T G 0.076163 3.1401e-06
11:9636854 G A 0.573054 -2.8031e-05
11:9638010 A C 0.051729 -8.6120e-06
11:9641847 G C 0.556438 -2.3357e-05
11:9658548 T A 0.119333 1.6510e-05
11:9660750 A G 0.037207 -4.4404e-05
11:9661603 A G 0.471151 -1.4979e-05
11:9663767 C T 0.963618 1.1401e-06
11:9669728 G A 0.584797 1.1996e-05
11:9670404 C G 0.823044 2.9052e-05
11:9673168 G A 0.141732 -3.0543e-05
11:9681095 T C 0.066124 1.4333e-05
11:9691765 T G 1.280874 1.1849e-05
11:9697344 C T 1.352825 1.1842e-06
11:9722176 G A 0.053864 -1.5743e-05
11:9734173 A G 0.538778 -2.9096e-05
11:9738221 T C 0.692189 1.6450e-05
11:9750579 C T 0.073515 2.7304e-05
11:9750658 T C 0.992041 -3.1924e-05
11:9759713 G T 1.132696 5.5158e-05
11:9767648 C A 0.144283 -1.1838e-05
11:9769562 G C 1.288768 4.0132e-05
11:9775520 G A 0.051115 -1.4446e-05
11:9778416 A G 0.036120 1.7554e-05
11:9781686 C A 0.023334 1.0220e-05
11:9784245 T C 0.062291 -5.5113e-06
11:9786017 A G 1.797347 -2.7924e-06
11:9787460 G A 0.066390 -8.9648e-06
11:9791440 G C 0.093561 2.7155e-05
11:9800450 T C 0.776126 2.9179e-05
11:9803394 C T 0.060139 -3.0084e-05
11:9805846 A G 0.045039 1.4329e-05
11:9808236 G A 0.078169 2.5751e-05
11:9818132 A G 0.491191 3.7571e-07
11:9825447 T C 1.740126 -1.7869e-05
11:9838591 A G 0.061943 -7.6222e-06
11:9845634 G T 0.412850 -1.0132e-05
11:9853074 A G 0.031179 -8.1614e-06
11:9853777 C G 0.228396 1.1274e-05
11:9854857 T C 1.367466 3.1805e-06
11:9858293 C T 0.090912 1.3400e-05
11:9861208 C G 0.046146 1.2529e-05
11:9863971 G T 0.068536 -2.4963e-05
11:9870622 T C 0.499611 1.9617e-05
11:9871369 A G 0.028135 -4.5474e-05
11:9873283 T C 1.128158 1.5718e-05
11:9876766 C T 1.744502 4.7002e-06
11:9879569 A G 0.034159 8.6981e-06
11:9879838 T C 0.241071 -1.0720e-05
11:9883493 C G 0.061489 -5.0323e-05
11:9883916 C T 0.022322 2.4441e-05
11:9885732 T C 0.028346 -1.6317e-05
11:9894090 T C 0.410470 -1.6968e-05
11:9895029 A G 0.056623 -5.3947e-06
11:9897706 G A 0.087556 -3.8696e-05
11:9914904 C T 0.359553 3.4863e-06
11:9928979 T C 1.212933 2.1570e-05
11:9930813 G A 1.500071 2.9259e-06
11:9933451 T C 0.041663 1.4493e-05
11:9935026 C T 0.129022 -1.0704e-05
11:9938068 C T 0.435807 1.8049e-05
11:9939818 G A 0.596778 1.3276e-05
11:9951257 A G 1.555241 -1.3081e-05
11:9972479 C T 1.133712 -1.1367e-05
11:9973511 C T 0.271173 2.7700e-06
11:9991353 G A 0.149136 -9.0745e-07
11:9996895 C T 0.161821 1.1193e-05
11:9997974 T C 0.044588 7.2419e-06
11:9998709 C T 0.388025 -1.6121e-07
11:10002670 C T 0.050482 -9.6553e-06
11:10002761 G A 0.097462 -2.9746e-05
11:10019879 A G 0.127567 -2.8068e-05
11:10027358 T C 0.083765 3.5012e-07
11:10027433 C T 1.162645 -1.0344e-05
11:10027536 C T 0.064134 -1.0720e-06
11:10033460 G C 0.039778 3.9337e-06
11:10035982 T C 0.043978 -2.6679e-06
11:10042385 T C 0.066919 -1.3898e-05
11:10046022 G A 0.248591 -1.5505e-05
11:10071404 C T 0.041430 1.1808e-05
11:10074294 C A 0.079117 3.5873e-06
11:10078491 A C 0.031157 -1.3997e-05
11:10086370 G A 0.041212 1.6739e-05
11:10096736 G A 1.007842 2.0109e-05
11:10107344 T C 0.124714 1.2279e-05
11:10112972 G C 0.039826 -4.0003e-05
11:10117179 C T 0.617499 9.3180e-06
11:10117435 A G 0.166972 -2.0109e-05
11:10118383 T C 0.054325 -8.1669e-06
11:10119764 A G 0.359495 1.7228e-05
11:10147968 C T 0.438589 -1.0524e-05
11:10163242 T C 0.118171 -2.2668e-06
11:10164456 C A 0.093587 -5.9807e-06
11:10169895 A G 0.074813 -1.7897e-05
11:10174418 G A 0.028498 -2.8395e-06
11:10207389 T C 0.119813 4.3255e-06
11:10208793 G A 0.268891 3.5831e-05
11:10209920 A G 0.041680 -2.6425e-05
11:10222471 T C 0.070542 -2.0610e-05
11:10226754 G A 0.034120 -1.8421e-05
11:10229851 A G 0.896549 -1.3996e-05
11:10233156 C T 0.117019 6.2972e-06
11:10236665 C G 0.045263 -1.4391e-05
11:10246093 G C 0.037609 -5.0381e-07
11:10257316 C T 0.632560 1.2091e-05
11:10259378 A G 0.986643 1.3208e-05
11:10267755 T C 0.073719 -1.5083e-05
11:10268593 T C 0.367012 -6.3117e-07
11:10325325 A C 0.983618 2.4016e-05
11:10329244 C T 0.067484 -9.2284e-06
11:10330248 G A 0.054183 1.4086e-06
11:10350538 A G 0.232953 1.1072e-05
11:10355588 T C 0.132790 -1.3181e-05
11:10357572 T C 0.947726 1.2728e-05
11:10368960 C T 0.055361 -4.5662e-05
11:10369246 A C 0.056000 1.9968e-06
11:10370119 T C 0.095648 5.8831e-06
11:10370420 C A 1.027693 1.2384e-05
11:10371614 A G 0.086657 3.8973e-06
11:10372354 A G 0.059188 -1.5332e-05
11:10372959 T C 0.947106 5.9221e-05
11:10374712 C T 0.533624 -5.8356e-06
11:10377144 G A 0.103935 2.4318e-05
11:10378219 G A 0.127996 -1.9566e-05
11:10378840 G A 1.405271 -3.0250e-05
11:10379453 C T 0.030981 -2.2277e-05
11:10388782 G A 0.356181 6.4962e-06
11:10389109 G T 0.022510 1.2602e-05
11:10391561 T C 0.030443 -1.9836e-05
11:10395235 C T 0.129119 -3.9561e-05
11:10395597 G A 0.047288 -8.4919e-06
11:10396840 G A 0.135822 -4.3468e-05
11:10397895 A G 0.022494 1.2720e-05
11:10400414 T C 1.001896 -2.0643e-05
11:10400947 T C 0.046139 -1.0524e-05
11:10404398 T C 0.108281 1.5576e-05
11:10409382 C G 0.225922 2.9636e-05
11:10414796 G A 0.030495 1.4458e-06
11:10414834 T A 0.034471 -7.5784e-06
11:10417080 C T 1.604788 3.2449e-05
11:10419014 G A 0.051515 2.0009e-05
11:10422212 G A 0.032968 -1.9087e-05
11:10424636 A G 1.897945 -8.2572e-06
11:10427357 C T 0.317653 3.7586e-06
11:10432335 A G 0.408114 2.0685e-05
11:10433350 A C 0.279683 1.7172e-05
11:10433907 C T 0.471930 1.8381e-05
11:10433953 G T 0.181253 3.5246e-06
11:10437082 C T 0.065504 4.8972e-05
11:10438451 T C 0.030900 9.0928e-06
11:10454314 T C 0.245031 3.5759e-05
11:10454369 G A 0.170451 -4.2149e-05
11:10455509 T G 0.096141 1.2547e-05
11:10471356 T C 0.081798 3.7649e-06
11:10473889 T C 0.920201 -2.7416e-04
11:10474167 T C 0.068146 2.6958e-05
11:10475761 A G 1.191228 -5.1678e-05
11:10476115 C A 0.027047 4.7307e-06
11:10476698 T C 0.106090 1.5089e-06
11:10476898 C T 1.424810 -3.2941e-05
11:10486254 T C 0.487526 -5.0221e-05
11:10486898 A G 0.121520 -2.4295e-05
11:10503736 T C 0.172577 9.5668e-06
11:10503756 A G 0.175914 7.8748e-06
11:10505942 A G 0.073894 -1.1882e-05
11:10508408 G C 1.588877 -4.0750e-05
11:10511142 T C 0.208492 1.2582e-06
11:10512308 T C 0.174567 9.5529e-06
11:10513317 C A 1.493739 3.0373e-05
11:10515793 G A 0.232382 9.8041e-06
11:10518289 C T 1.686129 -7.0976e-06
11:10518518 C T 0.071570 -5.4706e-06
11:10518585 G A 0.367557 -2.4487e-05
11:10518858 G A 0.047834 -1.9392e-05
11:10518977 G A 1.024078 -5.5365e-05
11:10519088 C G 0.730700 2.6089e-05
11:10519151 G A 0.159847 7.4849e-06
11:10521749 T C 0.053696 -5.7802e-05
11:10521764 C T 0.816932 1.2023e-04
11:10525791 C A 0.029826 -2.9432e-05
11:10526060 T C 1.798519 2.6982e-04
11:10528501 G A 0.466445 6.4524e-05
11:10534866 T C 1.065131 7.4772e-05
11:10538816 T C 0.140872 -4.4876e-06
11:10539401 A G 0.024551 -5.7081e-06
11:10540372 G A 0.040161 -3.5346e-05
11:10549401 T C 0.226750 -9.9587e-06
11:10550251 C T 0.237147 -1.4662e-06
11:10551106 C T 1.302238 8.3933e-05
11:10555586 G C 0.024048 -2.0052e-05
11:10555589 G A 0.833466 8.9415e-05
11:10564929 T C 0.250532 -1.4786e-07
11:10569664 A G 0.049778 -2.9038e-05
11:10577397 G T 0.629603 -1.1656e-04
11:10580684 T C 0.035415 -2.4023e-06
11:10583210 G T 0.026408 -5.5159e-05
11:10588485 C T 0.033912 -2.5734e-07
11:10601396 C T 0.024318 -1.0758e-05
11:10611665 T C 0.142394 5.4251e-05
11:10611915 C A 0.030004 -3.8149e-05
11:10614128 G A 0.174651 2.8377e-05
11:10616209 A G 1.140320 1.8751e-04
11:10616376 G A 0.057081 2.5941e-05
11:10621793 A G 0.078130 6.6086e-05
11:10629254 T C 0.064024 -1.1502e-05
11:10631200 T C 0.024626 5.2767e-06
11:10631247 T C 0.963514 6.2940e-05
11:10632484 G A 0.833509 7.2296e-05
11:10634090 T C 0.034175 -1.6259e-06
11:10634502 C A 0.036655 -2.2455e-05
11:10647702 A G 0.959479 5.0281e-05
11:10647977 C T 0.042757 -1.3580e-05
11:10647995 A G 0.081136 4.2173e-06
11:10649293 A G 0.032517 6.9701e-07
11:10650329 T C 1.121949 6.0333e-05
11:10650367 A G 0.135604 3.5251e-05
11:10650802 C T 0.064021 -1.6877e-05
11:10656687 C T 0.847492 2.4077e-05
11:10658735 G A 1.289524 8.2768e-05
11:10659203 G A 0.119132 2.8211e-05
11:10662131 T C 0.031050 3.1160e-05
11:10665235 T C 0.574865 -1.3661e-04
11:10668389 G A 0.032121 -4.0259e-05
11:10672895 C T 0.075397 1.5210e-05
11:10673739 C T 1.378145 4.2863e-04
11:10682045 A G 0.159542 3.9816e-05
11:10684290 A G 0.404355 4.0449e-05
11:10697390 C T 0.814641 4.7350e-05
11:10700646 C T 0.097063 -1.1123e-05
11:10708267 G A 0.362789 -1.4108e-06
11:10709412 G T 0.050563 4.1769e-05
11:10709910 G A 1.429510 -1.4895e-05
11:10711415 G T 1.006027 -2.1361e-05
11:10713664 A G 0.028554 -1.4629e-06
11:10715124 C T 1.433649 -8.9746e-06
11:10715721 A G 0.524126 -2.4888e-05
11:10716408 C T 0.047581 -1.0928e-05
11:10725139 A G 0.029167 -7.0544e-06
11:10728006 A G 0.140895 -1.7807e-05
11:10730679 C T 0.521711 -1.4762e-06
11:10732137 C A 1.638061 -2.7409e-05
11:10734295 T C 0.032845 2.4477e-05
11:10740366 G C 1.000980 5.8312e-06
11:10745929 C T 0.066854 4.3240e-06
11:10752702 A G 0.304501 1.0430e-05
11:10753730 A G 0.085631 -2.6644e-05
11:10753952 A G 0.340315 7.7943e-06
11:10756026 G T 0.171308 -5.5860e-06
11:10757334 G A 0.943380 2.6070e-05
11:10757425 C T 0.247033 3.8208e-06
11:10757759 T C 0.153417 8.7723e-07
11:10757993 C T 0.328932 2.0261e-05
11:10763914 C T 1.081977 9.8551e-06
11:10765419 A G 0.194986 -5.8602e-06
11:10771040 C G 0.210849 4.3916e-06
11:10771526 C G 0.831964 -7.3636e-06
11:10774685 T C 0.385036 9.4115e-06
11:10776938 C T 0.067062 2.5734e-06
11:10782467 T C 0.178267 -9.1490e-06
11:10785143 C T 0.037781 2.6373e-05
11:10786142 T C 1.152054 -2.6462e-05
11:10791983 A G 0.250389 1.7037e-07
11:10793511 C T 0.080091 1.9183e-05
11:10795125 T C 0.543332 2.1466e-05
11:10797903 A G 0.107375 -3.9025e-06
11:10799435 T C 1.274928 -3.2862e-05
11:10801535 G T 1.801106 1.0001e-05
11:10813169 G A 0.851549 -2.0733e-05
11:10814022 A C 0.054965 -2.7025e-05
11:10817602 G A 0.066130 3.0735e-05
11:10818213 C T 0.109972 -1.4997e-05
11:10825093 T C 0.048853 -1.9193e-05
11:10825671 T C 0.043416 6.8938e-06
11:10829106 T C 0.095054 -2.0243e-07
11:10830691 T C 0.039573 1.1344e-05
11:10853208 T C 0.044987 3.4028e-05
11:10860511 C T 0.063456 -1.2638e-05
11:10860648 T C 0.896046 2.4574e-05
11:10860810 A G 0.229801 4.2246e-05
11:10869189 G T 0.071187 3.1632e-05
11:10871733 A G 0.107158 -1.8220e-05
11:10873162 A G 0.050174 -4.4733e-05
11:10874540 A G 0.021835 -2.1311e-06
11:10874594 G A 0.162908 2.7573e-05
11:10875055 C T 0.066484 3.2250e-05
11:10876353 C T 0.164284 2.1972e-05
11:10876443 A G 0.161425 2.3033e-05
11:10886178 A G 0.048470 -5.8449e-06
11:10889343 A G 0.834774 2.4646e-05
11:10895618 A G 0.036856 -1.1848e-06
11:10899537 T C 0.036918 -2.2853e-05
11:10900267 T C 0.166761 2.1242e-06
11:10901377 G A 0.126003 3.9281e-05
11:10914196 T C 0.859099 1.4188e-05
11:10919211 G T 1.129642 -1.1013e-05
11:10921626 G A 1.001136 5.7965e-06
11:10922232 T C 0.198901 -6.6686e-05
11:10929018 G A 0.088257 -1.2339e-05
11:10929246 C T 0.293260 2.6582e-05
11:10931092 C T 0.070207 6.5758e-05
11:10932454 G C 0.063748 3.3058e-05
11:10933191 G T 1.339014 3.0580e-06
11:10940064 G A 0.043861 -1.3736e-05
11:10941918 C A 0.386386 -1.1793e-05
11:10943905 T C 0.037817 -1.9662e-05
11:10954504 C T 0.313862 -5.5691e-05
11:10955151 A G 0.186385 2.7098e-05
11:10955318 T G 0.100971 -6.7198e-06
11:10956057 G C 0.064413 8.9567e-05
11:10958640 C T 1.074492 1.7258e-05
11:10962378 C T 1.660584 -4.5858e-07
11:10963705 G A 1.436849 -1.8669e-05
11:10967638 T C 0.196376 -1.3038e-05
11:11000630 A G 1.844090 1.4992e-05
11:11007887 T C 0.040917 1.5784e-06
11:11007971 G T 0.624546 3.5485e-07
11:11010800 T C 0.068315 3.3809e-05
11:11011562 T C 0.630833 3.6644e-06
11:11013545 G A 0.134004 -3.9401e-07
11:11015475 T C 0.040170 -5.4977e-05
11:11019946 G A 0.147812 -1.1380e-05
11:11021312 T C 1.723897 2.6278e-06
11:11027351 G A 1.166186 -2.1835e-06
11:11034353 T C 0.055698 1.6370e-05
11:11035349 T C 0.711073 -5.7817e-06
11:11035463 T C 0.055617 1.3669e-05
11:11042515 T C 0.112611 -1.6127e-05
11:11044669 C T 0.402135 2.0938e-05
11:11048313 C A 1.958804 -2.8607e-05
11:11048420 A G 0.098686 3.6212e-05
11:11050669 C G 0.087585 1.2930e-06
11:11050931 T G 0.326822 -3.0313e-05
11:11054172 C A 1.402216 -1.2017e-05
11:11056604 A G 0.099994 5.2611e-06
11:11062758 C T 1.073998 5.9068e-06
11:11063203 T C 0.053702 -4.2214e-07
11:11064957 G A 0.469557 1.6156e-05
11:11066719 C A 0.042699 -8.5656e-06
11:11067183 A C 0.020906 -2.7571e-07
11:11070405 T G 0.113990 2.7905e-05
11:11070487 G A 0.605132 2.4387e-06
11:11075578 A C 0.415255 2.2344e-05
11:11075960 G A 0.234316 -1.3812e-05
11:11076666 C T 1.695746 -2.8253e-06
11:11085043 G A 0.045312 3.7844e-05
11:11085212 A G 0.208791 -7.4758e-06
11:11085445 T C 0.883517 1.4584e-05
11:11085664 A G 0.045513 6.2984e-06
11:11086816 G T 0.636315 -1.3199e-05
11:11089620 T G 0.101309 -2.4986e-05
11:11094475 C T 1.386584 -2.4300e-05
11:11100823 C G 0.094606 -4.7281e-06
11:11101926 A G 0.042092 -2.3187e-05
11:11108962 C T 0.609401 -1.5952e-05
11:11115392 G A 0.746611 -1.0862e-05
11:11116933 G A 0.156436 -3.9711e-05
11:11118486 T C 0.463897 -1.0271e-05
11:11119022 C T 1.388840 2.2150e-05
11:11121857 C A 0.545864 1.0215e-05
11:11122577 A C 0.150519 2.6789e-05
11:11130501 C A 0.032685 -1.4293e-06
11:11134733 T C 0.098254 -1.4558e-06
11:11138806 A C 1.325316 5.7418e-05
11:11140165 G A 0.169439 2.0198e-05
11:11144642 G T 0.372442 -1.2962e-05
11:11151077 A G 0.969927 8.0752e-06
11:11154436 G T 0.048191 -3.3631e-05
11:11159148 A C 0.096180 8.6524e-05
11:11163649 A G 1.740168 1.1864e-04
11:11164516 G T 0.029625 1.9896e-05
11:11165364 G A 0.353987 4.0727e-05
11:11167209 C G 1.804501 -8.6450e-06
11:11167506 G A 0.062193 2.3900e-05
11:11176615 G T 0.266219 -9.5260e-05
11:11182808 G A 0.462287 -3.0197e-05
11:11184095 T C 0.123689 -2.8999e-05
11:11189817 A C 0.139389 5.2081e-06
11:11193569 G A 0.227857 2.0584e-05
11:11198251 C T 1.861488 2.2403e-05
11:11201439 G A 0.688063 1.1546e-05
11:11202389 A G 0.369005 8.0588e-05
11:11202972 A T 1.295545 -9.6132e-05
11:11205233 G A 1.000097 -2.9114e-05
11:11206934 T C 0.780387 -4.6637e-05
11:11211122 A G 0.423726 1.8162e-04
11:11215710 G A 0.268803 -2.7169e-06
11:11223372 G T 0.711910 3.5463e-05
11:11226112 C A 0.290829 -3.5096e-05
11:11228374 G C 0.847174 -3.2292e-05
11:11232050 A G 1.033919 -4.2276e-05
11:11234933 C A 0.060450 1.9931e-05
11:11241192 G C 0.204020 -5.7491e-05
11:11243840 A C 0.083064 2.8001e-05
11:11243909 G A 0.277635 -7.7413e-05
11:11251907 G A 0.490655 -1.8960e-05
11:11256491 T C 0.295740 3.6614e-05
11:11258494 T C 0.035655 9.2260e-06
11:11260446 A C 1.827799 -4.3463e-05
11:11261148 G T 0.023461 -1.9466e-05
11:11269911 T C 1.458187 4.0184e-05
11:11275557 A G 0.067529 5.6292e-06
11:11280629 C T 0.854389 1.3644e-05
11:11283138 T C 0.066471 1.0890e-05
11:11284351 A G 0.068461 -2.9290e-05
11:11288590 G A 0.395757 -1.2090e-05
11:11293571 T C 0.030728 3.5110e-05
11:11301309 G A 0.254687 -2.8201e-05
11:11302993 T C 0.048152 2.8008e-05
11:11309469 C A 0.184895 -3.8059e-05
11:11309993 A G 0.045302 -2.8248e-07
11:11311488 A G 0.143696 5.4653e-05
11:11312500 T C 0.481742 -1.6218e-05
11:11312837 T C 0.366859 -1.2714e-05
11:11314132 C T 0.810674 -2.3803e-05
11:11314205 A G 0.031134 -6.0912e-06
11:11316990 A G 0.123351 2.5839e-05
11:11317869 G A 0.673885 1.0729e-05
11:11317909 A C 0.773088 1.3906e-05
11:11317991 T C 0.105824 8.7746e-06
11:11319627 A G 0.034461 -3.1325e-06
11:11323701 A C 1.040664 3.3855e-05
11:11326225 T C 1.345551 1.4582e-05
11:11329510 A G 0.292936 -6.8510e-05
11:11329832 T C 0.647980 1.3075e-05
11:11330448 G A 0.669146 -2.7934e-05
11:11332168 T C 1.086524 -2.0732e-05
11:11338146 G A 0.340494 3.8740e-05
11:11341186 A G 0.113471 -1.2928e-06
11:11346056 C T 0.371926 5.3681e-05
11:11348794 T C 0.149480 4.6652e-06
11:11349687 C T 1.437813 1.2636e-05
11:11351802 A G 0.147792 1.4170e-05
11:11353014 C T 1.768962 2.9215e-05
11:11355800 C A 0.089461 3.5846e-06
11:11356753 G T 0.455996 -2.1920e-05
11:11358693 C A 0.308928 3.0845e-05
11:11359980 A G 1.903703 1.7376e-05
11:11361034 T G 0.923609 -1.2981e-05
11:11362285 A G 0.054027 -1.1114e-05
11:11363558 C T 0.422298 -1.2330e-05
11:11364026 A G 0.556990 -5.5824e-05
11:11365617 G C 0.675576 -2.1688e-05
11:11365840 G A 0.177066 5.6008e-05
11:11366499 T G 0.537288 -6.2307e-05
11:11368102 G A 0.032588 1.6720e-05
11:11369194 G T 0.785360 -3.4346e-05
11:11370908 A G 0.118895 3.1128e-05
11:11375139 C G 0.550882 -1.6102e-05
11:11376253 A G 1.388425 1.1365e-05
11:11376765 T C 0.381660 -3.1126e-05
11:11383342 G A 0.065676 -1.0259e-05
11:11389077 G A 0.650340 -1.0675e-05
11:11391914 C A 0.244378 2.4421e-05
11:11392698 T C 0.277684 -1.3476e-06
11:11395350 C T 0.244829 -2.4867e-05
11:11396532 C T 0.030163 2.9668e-05
11:11396579 T C 0.160032 -2.8268e-05
11:11397975 T C 0.348936 1.1481e-05
11:11398285 G A 1.429656 2.3415e-05
11:11401510 G A 0.415829 -1.1080e-05
11:11402344 T G 0.048772 3.1554e-05
11:11402963 C A 0.683383 1.0270e-06
11:11403007 G A 0.168319 -6.5180e-06
11:11408550 T C 0.201348 -2.0671e-05
11:11409067 G T 0.349183 -1.1595e-05
11:11410851 A G 1.008725 -1.7053e-05
11:11413235 A G 0.269579 -1.7876e-05
11:11415019 C T 0.234501 3.4733e-06
11:11418760 C A 0.253710 -2.5451e-05
11:11420149 G A 0.271711 -8.5876e-06
11:11424193 T C 0.025119 -4.2146e-07
11:11424591 G A 0.613633 2.2342e-05
11:11426275 T A 0.039174 -8.6044e-05
11:11427629 T C 0.282160 -5.1788e-06
11:11431162 C T 0.091023 1.8471e-05
11:11437641 T C 0.188819 4.4407e-06
11:11438569 G T 0.168802 1.5319e-05
11:11441428 G A 0.769644 -7.1729e-06
11:11443971 C T 0.056688 1.1441e-05
11:11446037 C A 0.184769 -1.3754e-05
11:11448210 A G 0.115175 -2.1579e-05
11:11449449 C T 0.333882 -1.9339e-05
11:11453232 T C 0.472881 2.0831e-06
11:11453685 C A 0.169773 3.5692e-05
11:11455934 C T 1.691630 -1.7267e-05
11:11456749 G A 0.278420 -9.1037e-06
11:11461222 G A 0.251779 -1.3272e-05
11:11465059 G A 0.082791 -2.0000e-05
11:11466345 C A 0.052352 3.2959e-07
11:11468382 T C 0.073654 2.2242e-05
11:11474462 T C 0.326952 -2.0401e-05
11:11474755 A G 0.031718 -3.9214e-05
11:11475827 A G 0.376986 1.2128e-05
11:11478010 T C 0.129470 3.5502e-06
11:11479866 T C 1.084291 1.3753e-06
11:11480055 A G 0.078666 3.3369e-06
11:11480817 T C 0.207201 2.9939e-06
11:11482187 G A 1.972550 2.9825e-05
11:11482907 C T 0.047645 -2.0315e-05
11:11485261 C A 0.120560 1.6588e-05
11:11489726 G A 0.256943 5.9368e-06
11:11489781 A G 1.808659 -1.6663e-05
11:11493778 A G 0.075696 2.0600e-05
11:11494663 T C 0.188810 3.6144e-05
11:11496302 C A 1.741243 7.2026e-06
11:11496352 A G 0.537652 -2.7490e-05
11:11497311 G A 0.020127 1.0124e-07
11:11499176 C T 1.474244 -1.9108e-05
11:11503468 C T 0.038272 -3.2055e-05
11:11504228 A G 0.021234 1.3510e-05
11:11504283 T G 0.992499 2.0993e-05
11:11508436 C T 0.270410 2.8063e-05
11:11511326 G A 1.498436 -1.4765e-05
11:11512190 G T 0.704717 6.3018e-06
11:11521192 A G 0.040758 -3.5272e-05
11:11521754 A G 0.025126 6.9452e-06
11:11530118 T C 0.654083 3.6519e-05
11:11538360 C T 0.335034 -1.7284e-05
11:11541885 T C 0.113779 -1.7989e-05
11:11542895 T C 0.546198 1.0941e-05
11:11543155 T C 1.865548 -1.9143e-05
11:11555866 A G 1.397484 -5.9688e-06
11:11562656 C T 0.375192 6.8018e-06
11:11570895 A G 0.496637 1.2621e-05
11:11579457 A G 0.022523 -9.9762e-06
11:11586921 A G 0.367431 2.8581e-05
11:11587703 G A 0.844882 -3.5677e-05
11:11589700 T C 0.020793 -4.1772e-05
11:11592691 C T 1.693711 -1.1669e-05
11:11593573 T C 0.054462 2.5978e-05
11:11594444 C T 0.303692 3.8524e-05
11:11595622 C T 0.300314 -4.3983e-05
11:11599803 T C 0.033630 -1.0236e-05
11:11602225 G T 0.098193 -7.6545e-06
11:11603294 C T 0.276924 -9.6932e-06
11:11604714 A G 0.108774 4.2431e-05
11:11605030 C T 0.122215 1.6198e-05
11:11606686 T G 0.069717 1.6633e-05
11:11608922 C T 0.410110 2.4703e-05
11:11609494 G T 0.963812 1.3293e-05
11:11615065 A G 0.301794 3.5471e-05
11:11620825 A G 0.056445 1.5453e-05
11:11622357 A C 0.049372 -2.3773e-05
11:11628314 G C 0.115525 -5.1337e-05
11:11628635 C G 0.248348 -2.0174e-05
11:11631041 A G 0.031176 -7.0246e-06
11:11631429 T C 0.988795 -2.6504e-05
11:11632640 G A 0.120449 -8.0850e-06
11:11633924 A G 0.165239 2.5363e-05
11:11635216 G T 0.323300 1.7842e-05
11:11640160 T C 0.436473 4.5010e-05
11:11644391 A G 0.744868 -3.5478e-05
11:11644920 A C 0.707863 -3.5432e-05
11:11645135 G T 0.022584 2.6197e-05
11:11649377 C T 1.332993 -1.7242e-05
11:11651976 C A 0.179312 -3.0129e-05
11:11652453 A G 0.149535 -2.0152e-05
11:11652469 C T 0.228078 2.8583e-05
11:11653625 A T 0.036814 -3.7379e-05
11:11655316 C T 1.935002 -2.0243e-05
11:11656405 A G 0.437300 2.6177e-05
11:11656783 A G 0.386033 7.6605e-06
11:11658764 T C 0.085401 6.3811e-05
11:11667739 C G 0.073911 -1.9221e-06
11:11674555 G A 0.424914 3.8910e-05
11:11683409 G A 0.158111 1.5626e-05
11:11683809 G A 0.652797 -2.2703e-04
11:11684115 A G 0.344681 1.6087e-05
11:11688465 G A 0.156666 3.8939e-05
11:11691268 G A 0.361189 -6.0097e-06
11:11691676 A G 0.131015 -1.5253e-05
11:11695169 T C 0.055020 -2.1260e-05
11:11700170 G A 0.122686 -2.3033e-05
11:11701019 C T 0.025561 -2.0433e-06
11:11703406 A G 0.032364 -1.0098e-07
11:11703627 C A 0.570480 3.9056e-05
11:11707551 A G 1.557172 -3.7034e-05
11:11711850 A G 0.138048 -1.3276e-05
11:11712983 A G 0.081879 -1.2357e-06
11:11721940 T C 0.158370 -1.5009e-05
11:11729599 T G 0.137581 8.7713e-06
11:11729986 C T 0.116937 -8.5824e-06
11:11731251 G A 0.384854 -4.2522e-05
11:11732087 C A 0.020653 3.1956e-05
11:11746431 C T 0.161577 -2.8178e-05
11:11759056 A C 0.313930 -2.1273e-04
11:11763289 T C 0.816439 -2.8868e-05
11:11770403 G T 0.028901 2.5464e-06
11:11776107 T C 0.313664 5.9225e-06
11:11779374 T C 0.317361 -1.1655e-04
11:11790181 G A 0.231168 -3.2583e-05
11:11793865 A G 0.049664 4.9780e-05
11:11794359 A G 0.328091 6.1297e-05
11:11799017 G A 1.515164 -8.3079e-05
11:11799509 C G 0.133543 -1.7310e-05
11:11800932 G A 0.095421 7.7726e-06
11:11802361 G A 0.350426 -8.5776e-05
11:11802543 A C 0.060090 -5.2511e-05
11:11803842 C A 0.064397 4.3033e-05
11:11806206 C T 0.240860 -5.9002e-06
11:11806480 G T 0.049866 -9.8078e-06
11:11807633 T C 0.050307 -5.0599e-06
11:11817978 T C 0.457223 -3.1149e-06
11:11821358 G A 0.366837 -2.1470e-06
11:11840925 G T 0.240009 3.2525e-06
11:11854529 A C 0.068341 -5.9856e-08
11:11860581 G A 0.390418 1.4322e-05
11:11865406 T C 0.153394 -4.4480e-06
11:11873440 T G 0.675742 4.0178e-06
11:11888289 A G 0.310856 -3.7929e-05
11:11906050 C G 0.035081 5.1005e-06
11:11906797 T C 0.040979 8.9433e-06
11:11913585 T G 1.398545 -4.9081e-05
11:11917062 G A 0.079120 -6.6384e-08
11:11920828 C G 0.129233 2.3530e-05
11:11952868 A G 0.082726 1.7193e-05
11:11957205 A G 0.045289 -1.4745e-05
11:11976628 A G 1.321892 -3.4197e-06
11:11976691 C T 0.060090 -4.1660e-05
11:11977573 C T 0.308003 -3.2776e-05
11:11986061 C T 1.499539 6.2374e-07
11:12000628 A G 0.350909 -4.1532e-05
11:12003154 T C 0.163937 6.3007e-07
11:12004698 G A 0.028359 -1.5950e-05
11:12005270 A G 1.144283 5.6940e-06
11:12007830 T C 0.370599 -3.0338e-06
11:12008220 T C 0.571106 -1.3341e-05
11:12008522 G A 0.146854 3.9929e-06
11:12009819 G A 1.196382 -1.2719e-05
11:12010310 C G 0.182818 -1.9310e-05
11:12011509 C T 0.178696 -2.1993e-05
11:12013509 G A 0.038327 -1.1916e-06
11:12016283 G T 0.055377 -8.7495e-06
11:12017161 T C 0.414917 2.7783e-05
11:12017555 A G 0.094437 7.7401e-06
11:12018868 T G 0.198891 1.7984e-05
11:12021610 G C 0.343441 2.8067e-05
11:12022898 G A 0.390940 -1.7683e-05
11:12027016 G A 0.829857 -2.0062e-05
11:12027650 T C 0.184746 -1.5274e-06
11:12028355 A G 0.112958 1.6378e-05
11:12038136 A G 0.651905 -2.3173e-05
11:12039378 T G 0.021929 -7.8658e-08
11:12040766 T G 1.664709 -1.9741e-05
11:12043269 G A 0.238649 -1.8561e-05
11:12050740 T C 0.264817 8.4103e-06
11:12053190 C T 0.269455 1.3913e-06
11:12061086 T C 0.169906 -4.5673e-06
11:12065087 T C 0.063557 -3.7904e-06
11:12070422 G A 0.222151 -1.8103e-05
11:12070665 A G 0.053598 -3.0459e-05
11:12072099 G A 0.635919 -4.4162e-05
11:12072503 C G 1.120543 -7.0331e-06
11:12072664 G T 0.633936 7.0921e-06
11:12072694 A G 0.071850 7.8269e-06
11:12072943 G A 0.037080 -1.9244e-05
11:12072988 G A 0.090821 1.5325e-06
11:12073518 A G 1.301394 -1.7215e-05
11:12075732 G A 0.038369 -1.1476e-05
11:12075829 A C 0.422282 -1.4042e-05
11:12076162 G A 1.134481 1.8028e-05
11:12078008 T C 0.247504 -2.4154e-05
11:12078130 C A 0.045808 -2.8037e-06
11:12078926 C T 0.418325 2.2237e-06
11:12082494 T C 1.266544 3.5579e-05
11:12082595 C A 0.063109 4.4894e-06
11:12082743 G C 0.420065 4.0169e-05
11:12082917 T C 0.251324 -2.1638e-05
11:12085807 C T 0.054432 3.4492e-05
11:12087998 T A 0.078977 3.9009e-06
11:12088048 A G 0.470005 -8.3651e-06
11:12088935 T C 0.078098 3.1783e-05
11:12093054 G A 0.040923 -2.7332e-05
11:12097980 C A 0.242798 -4.9070e-06
11:12099533 A G 0.106586 1.9296e-05
11:12100269 C T 1.168611 2.5195e-05
11:12101898 C T 0.524276 -2.7752e-05
11:12110471 G A 0.196525 1.4207e-05
11:12111092 C T 1.154472 3.8334e-05
11:12111710 G A 0.116425 1.3217e-05
11:12113538 C T 0.059279 1.3236e-06
11:12113949 A G 0.114026 -2.7649e-05
11:12116572 C T 0.527343 9.9662e-05
11:12116758 C A 0.671406 -2.0890e-05
11:12117395 A G 0.040008 -2.4778e-05
11:12122094 T C 1.028826 3.9158e-05
11:12123116 G A 0.154725 5.8730e-06
11:12123221 G A 1.302696 3.3189e-05
11:12134912 A G 0.117307 -1.9525e-05
11:12135604 G C 0.629249 -2.0419e-05
11:12140184 A G 0.045149 9.5767e-06
11:12140608 T G 0.237033 -3.1767e-05
11:12141182 T C 0.102442 1.6827e-05
11:12141367 C G 1.437326 -1.2364e-07
11:12141529 T C 0.046707 8.2885e-06
11:12141773 T G 0.197460 -1.3085e-06
11:12142070 A G 0.487286 1.7332e-05
11:12145217 G A 0.686203 6.2368e-07
11:12147829 A G 0.071911 1.7170e-05
11:12147924 T C 1.831425 3.8300e-07
11:12148615 G C 1.227308 2.1330e-05
11:12148752 A G 0.201991 2.9028e-07
11:12153360 T C 0.691468 -2.5193e-05
11:12155118 C G 0.024379 1.0254e-05
11:12158306 A G 0.058659 -3.0391e-05
11:12159994 C T 0.240892 5.0917e-06
11:12160041 T G 0.480454 -2.1807e-05
11:12162636 C T 0.023250 1.7218e-05
11:12166233 T C 0.462774 2.9876e-05
11:12169610 G A 1.058714 -1.7667e-05
11:12169820 G A 0.255576 2.1737e-05
11:12170264 A G 0.089461 2.9943e-05
11:12170325 G A 0.290485 1.6917e-05
11:12170824 A G 0.195704 1.6464e-06
11:12172876 T C 0.023789 4.7265e-07
11:12174088 C A 0.058844 -4.1019e-06
11:12175399 G A 0.081740 5.4664e-05
11:12176273 G T 1.881946 7.2865e-06
11:12177579 A G 1.226179 1.3339e-06
11:12177626 A T 0.071132 -5.2427e-05
11:12183846 T C 0.403096 -6.8927e-06
11:12186086 A G 1.859517 1.4541e-05
11:12188011 C A 0.088893 1.6532e-05
11:12190298 A G 0.022607 -5.1446e-06
11:12191600 A G 0.692994 -2.1420e-05
11:12191693 A C 0.068412 6.7363e-06
11:12198052 G A 1.377499 4.6398e-05
11:12203900 G A 1.239776 6.6112e-05
11:12205793 C T 0.761776 -5.3230e-05
11:12210173 G T 0.146559 6.3891e-06
11:12211114 G A 1.174986 1.3650e-05
11:12221737 A G 1.850841 -1.1826e-05
11:12224331 A G 0.050077 -4.8212e-05
11:12224995 T C 0.214741 1.1486e-05
11:12225506 A C 0.111218 -4.4638e-06
11:12228854 C T 1.114623 -3.7323e-05
11:12228914 G A 0.236562 -1.1979e-06
11:12236891 T C 1.768900 -8.9604e-06
11:12241397 C T 0.100001 -2.5321e-05
11:12241448 T C 0.186375 3.2880e-05
11:12241567 C G 0.061778 -6.3888e-06
11:12246233 C G 0.271734 4.1832e-06
11:12246772 A C 0.162720 -2.0766e-05
11:12248590 G A 0.023613 -1.8774e-07
11:12249495 A G 0.077841 1.5581e-05
11:12249851 G T 0.060892 -5.3351e-06
11:12253548 T C 0.551748 8.0978e-06
11:12257061 G A 0.273208 8.8796e-06
11:12259083 C T 1.899548 -1.4791e-05
11:12259702 G A 1.366019 2.6691e-05
11:12260774 A G 0.091867 5.8031e-05
11:12265542 G A 0.310603 -2.6423e-06
11:12266539 A G 0.417868 -5.9670e-05
11:12267712 T C 0.069204 -2.1221e-05
11:12270932 G A 0.126883 -3.7794e-05
11:12271440 T C 1.053222 1.3146e-04
11:12277077 G A 0.037116 -5.7761e-05
11:12277822 C A 0.149392 3.4195e-05
11:12279937 C T 0.640096 -1.2335e-05
11:12282908 G A 0.488990 -2.2346e-06
11:12284950 A G 0.080905 -1.7836e-05
11:12285090 T C 0.133072 6.9179e-05
11:12286129 C G 1.974115 2.1487e-05
11:12286454 C G 0.033072 -4.2314e-06
11:12288141 G A 0.119677 2.7755e-05
11:12288656 T C 0.100143 1.0006e-05
11:12289058 A G 0.792436 1.3631e-05
11:12290628 C T 1.900655 1.3230e-05
11:12292325 C T 1.273363 -1.6770e-05
11:12292654 G A 1.056146 -2.5266e-05
11:12293936 A C 0.242171 4.5310e-06
11:12295824 G A 0.109939 -1.0201e-06
11:12296179 G A 0.151574 6.5064e-06
11:12296781 G T 0.795659 -3.4439e-05
11:12298990 G A 0.654625 -1.2028e-05
11:12303077 T C 0.079098 -1.9869e-05
11:12304000 T C 0.043906 8.1209e-06
11:12307695 A G 0.032932 -5.3538e-06
11:12309002 C T 0.595781 -3.8378e-05
11:12309866 G A 1.798207 -2.2483e-05
11:12310911 A G 0.033818 2.4002e-05
11:12312331 A G 0.042997 -1.5603e-05
11:12314515 A C 0.038375 -4.5688e-06
11:12314551 A G 0.691634 -1.3658e-05
11:12314927 T G 0.383277 -2.9985e-05
11:12315186 A G 0.723647 -1.5136e-05
11:12315256 C A 0.038164 -4.1386e-06
11:12315891 A G 1.848264 -9.7466e-06
11:12315915 G A 0.682019 -2.5958e-05
11:12323641 T C 1.841659 -7.6838e-06
11:12334083 G T 1.100176 5.4226e-06
11:12337522 C T 1.403485 6.4811e-06
11:12342923 G A 0.203208 -1.3173e-05
11:12344695 T G 1.759299 -2.3445e-05
11:12352942 G T 0.134176 4.1312e-05
11:12355137 C T 0.040956 -8.1872e-06
11:12355462 G T 1.412428 5.5346e-05
11:12361881 G A 0.250860 1.0765e-05
11:12363096 T C 1.118284 2.2628e-05
11:12367095 A G 0.026768 -2.1819e-06
11:12367459 G A 0.172386 6.5972e-06
11:12367700 A G 0.998221 4.5187e-05
11:12371102 A G 0.433879 -5.0100e-05
11:12371577 A T 0.062469 1.9216e-05
11:12374101 A G 0.038651 7.8184e-06
11:12374712 T C 1.109342 3.0380e-05
11:12375604 C T 0.257745 -1.9811e-05
11:12379949 T C 0.029209 -1.0332e-05
11:12381129 A G 0.069487 1.9207e-05
11:12384146 A G 0.046578 1.4445e-05
11:12385309 C T 1.752882 -3.2988e-05
11:12396966 T C 1.699128 -3.6514e-05
11:12402791 A G 0.049239 -8.7315e-06
11:12406179 T C 0.089874 -2.7243e-05
11:12406279 A G 0.327228 -2.6313e-05
11:12411971 T G 0.027908 -7.7422e-06
11:12412086 G A 0.351870 1.1763e-05
11:12413142 T C 0.773711 2.9781e-06
11:12414841 G A 0.327010 3.2737e-05
11:12418387 A G 0.112689 5.4629e-06
11:12419724 T G 0.162548 2.6397e-05
11:12421728 T C 0.040505 9.1303e-07
11:12423692 G A 0.503038 -1.9153e-06
11:12423782 A G 0.072142 -5.2315e-06
11:12424051 G A 0.026476 4.0736e-06
11:12424521 C T 1.317864 -6.0214e-06
11:12426306 A G 0.145708 -1.7289e-05
11:12428968 C T 0.073586 1.5595e-05
11:12429493 A G 0.587813 -2.9066e-06
11:12429729 C A 0.685356 -8.5837e-06
11:12430726 C T 0.297110 -1.6213e-05
11:12435158 T C 0.123903 -5.3490e-06
11:12436378 G A 0.288190 1.7787e-05
11:12437846 G A 0.931091 -7.6156e-06
11:12442597 A G 1.133004 8.9623e-06
11:12452912 G A 0.707584 -1.2525e-05
11:12454353 C T 0.145994 -4.9615e-05
11:12455128 T C 0.128301 -3.0505e-06
11:12462139 A G 0.093201 -2.5057e-05
11:12468142 T C 0.699433 1.8064e-05
11:12469397 G A 1.871099 3.3861e-05
11:12470449 C T 0.960456 -1.8395e-06
11:12475277 C T 1.352974 4.1003e-05
11:12476231 C A 0.170162 1.4979e-05
11:12483197 G A 1.670273 1.4799e-06
11:12484240 A G 0.083012 1.4962e-05
11:12485824 G A 0.031283 1.6946e-05
11:12489227 A G 0.550284 2.3202e-05
11:12490545 T C 1.689907 4.6194e-06
11:12491057 T C 0.217863 -1.2132e-05
11:12491611 T C 0.213536 -7.9427e-06
11:12492122 G T 0.751032 -1.5406e-06
11:12495248 T C 0.089393 6.6904e-06
11:12497077 G A 0.334138 4.3047e-05
11:12498227 A C 0.460962 4.3657e-05
11:12504592 A G 0.574271 -3.7872e-05
11:12514349 G A 0.083006 -1.9601e-05
11:12520450 C T 0.839721 1.5521e-06
11:12529459 A G 0.919069 -2.2657e-06
11:12531400 T C 0.221846 1.8719e-05
11:12533888 C T 0.391281 -1.7469e-05
11:12534707 A G 1.361997 1.7945e-05
11:12538367 G T 0.176644 4.6584e-06
11:12539863 C T 0.051154 -2.2508e-05
11:12541115 A G 1.362413 1.8225e-05
11:12542989 G A 0.029440 -1.1066e-05
11:12543215 T G 0.343025 7.5028e-06
11:12544573 A G 1.947457 -4.9404e-06
11:12545257 G C 0.080548 -6.2303e-06
11:12546292 A G 0.674814 1.5312e-06
11:12546812 G A 0.759192 -3.6663e-06
11:12549761 G C 0.624607 -1.7737e-06
11:12551844 T C 0.698414 1.7479e-05
11:12552361 G A 0.052667 -7.6757e-06
11:12554553 T C 0.057367 -9.7251e-06
11:12559408 C T 0.076975 2.9911e-06
11:12561676 T C 0.654122 1.8948e-05
11:12561933 C T 0.637681 3.8643e-06
11:12562223 C A 1.301342 1.3761e-05
11:12564728 G T 0.961037 -2.2940e-05
11:12564968 T G 0.364214 2.6405e-05
11:12565802 T C 0.044818 3.2020e-05
11:12566186 A G 0.812985 -3.0796e-05
11:12566725 C A 1.838413 2.1883e-05
11:12567072 G T 0.071126 1.9009e-05
11:12573105 A G 0.119190 1.2984e-04
11:12578762 T C 1.180900 1.4298e-05
11:12585369 T C 0.781452 -2.0137e-06
11:12590924 T G 0.408101 -2.3841e-06
11:12595076 G A 0.058613 1.1395e-05
11:12608318 T G 0.264658 3.5230e-05
11:12611849 G T 0.261880 9.1627e-06
11:12612922 G A 0.194444 -5.7566e-06
11:12613166 C T 0.036876 -1.7282e-05
11:12620941 A G 0.901025 -2.8424e-05
11:12624678 G A 0.400269 4.2984e-05
11:12627510 A G 0.034902 2.2747e-05
11:12637965 T C 0.038833 4.0410e-05
11:12638814 T C 0.220593 1.6704e-05
11:12638929 C A 1.488471 -3.7046e-05
11:12641918 A G 1.581529 -2.9006e-05
11:12648020 T C 0.199420 -2.1276e-05
11:12648328 G A 0.044163 -4.6183e-05
11:12648527 T C 0.680046 7.1122e-06
11:12652120 A G 1.554241 -1.1523e-05
11:12660201 A G 0.818451 5.1802e-05
11:12674963 T C 0.040482 -4.8948e-06
11:12688569 G A 0.169682 1.2639e-05
11:12693351 A G 0.290758 3.7895e-06
11:12697778 C T 0.045347 6.9907e-06
11:12698040 G A 0.934827 4.9378e-05
11:12700668 G A 0.144462 -7.9027e-06
11:12708614 A G 0.205519 -8.8030e-06
11:12714954 G A 0.070931 -2.5188e-05
11:12737047 T C 0.037207 3.1079e-05
11:12737465 C T 0.125626 2.7759e-05
11:12738444 A G 0.033494 -2.9996e-06
11:12738476 T C 0.034925 -2.2981e-05
11:12739053 G C 0.280962 -1.5761e-05
11:12741030 T C 0.025158 1.4923e-05
11:12757006 C T 0.049859 4.3368e-05
11:12767740 T C 0.032708 3.3743e-05
11:12772203 A G 0.043504 -1.6587e-05
11:12779045 A G 0.082343 2.7154e-05
11:12782716 G A 0.827296 2.6794e-05
11:12782909 T C 0.041056 -3.7146e-05
11:12792692 A G 0.248419 1.5634e-05
11:12795651 A G 0.109446 -2.1811e-05
11:12800067 T C 0.022150 -4.9292e-06
11:12813779 G A 0.071207 -1.9940e-05
11:12827232 G A 0.479866 -4.9372e-05
11:12846776 A T 0.087128 -5.9113e-05
11:12853043 G A 1.150308 -1.4824e-05
11:12865441 T C 0.207898 -2.5472e-05
11:12878135 A G 0.028937 -3.1265e-06
11:12888236 C T 0.585245 -1.1769e-05
11:12891775 G C 0.065475 -5.3651e-06
11:12896015 G A 0.558876 -6.1243e-05
11:12896590 G A 0.194555 -2.9605e-05
11:12901978 C G 0.541628 -8.7388e-06
11:12902806 T C 1.122942 -1.1296e-04
11:12903077 A G 0.315199 -6.6475e-07
11:12903443 T C 0.867229 -4.0662e-05
11:12904114 T C 0.190498 -2.3697e-05
11:12904724 T C 0.031893 -1.2432e-05
11:12907585 T C 0.186197 1.5819e-06
11:12907748 T C 0.068467 -2.3256e-05
11:12909074 C A 0.041151 -1.2127e-06
11:12909766 C T 0.174522 -4.2886e-07
11:12912067 T G 0.903868 -2.0098e-05
11:12914964 G T 0.072914 -2.7413e-06
11:12916329 C A 0.097959 -2.0196e-05
11:12917394 G A 1.947577 1.3642e-05
11:12917620 G A 0.466967 -2.1728e-06
11:12920271 C T 0.900954 4.1823e-05
11:12926446 A G 0.036042 -1.9692e-05
11:12927392 T C 0.686593 -2.6298e-05
11:12930355 A G 0.068302 -2.7297e-05
11:12932979 G A 0.296276 -2.0890e-05
11:12933425 C T 0.187709 -9.3696e-06
11:12935738 G A 0.117674 3.9107e-07
11:12944011 A G 0.080691 -4.3129e-05
11:12945249 G A 0.309012 5.9809e-06
11:12945745 G T 0.177943 4.5557e-06
11:12951623 C A 1.281114 -4.1039e-05
11:12956829 T C 0.065429 -1.3009e-06
11:12958051 G A 0.639019 7.1578e-06
11:12960082 C T 0.125539 -1.4289e-05
11:12966472 G A 0.031121 -8.5712e-06
11:12966829 G A 0.230720 8.1081e-06
11:12972614 C A 0.399892 2.5537e-05
11:12984052 G T 0.787768 1.0784e-05
11:12994112 C T 0.354905 2.5414e-05
11:12995901 C T 0.088637 5.4564e-05
11:13002604 G A 0.107524 -1.7380e-05
11:13007397 G A 0.514145 6.1616e-05
11:13011762 G A 0.095418 7.9813e-05
11:13013666 T C 0.092545 3.0253e-06
11:13013836 G A 0.763827 3.4665e-05
11:13023796 C A 0.029553 -8.3143e-06
11:13025053 G A 1.458703 3.2878e-05
11:13027913 T C 0.071236 8.4866e-05
11:13031705 C G 0.048843 3.2603e-05
11:13031846 A G 0.236884 -1.7841e-05
11:13032511 C G 0.195512 8.8094e-05
11:13037536 G A 0.049437 -2.0411e-05
11:13052260 G A 0.582558 1.4398e-05
11:13056376 C A 0.525457 3.1176e-05
11:13061282 T G 0.076657 -2.7541e-06
11:13066419 G T 0.106671 9.7718e-06
11:13070708 C T 0.796298 1.4823e-05
11:13071241 G A 0.035993 -6.4290e-06
11:13072199 A G 0.028300 2.0881e-05
11:13073368 T C 0.426093 -1.0462e-05
11:13075407 T C 0.030011 -1.9567e-07
11:13075681 G A 1.954101 -1.1449e-04
11:13079707 C T 0.051712 -1.5279e-07
11:13085602 C A 0.404878 -2.2344e-05
11:13099858 A G 0.072810 -3.2031e-07
11:13102924 A G 1.206795 -3.5710e-06
11:13106439 G A 0.074560 4.0272e-05
11:13112300 A G 1.068110 -3.1986e-06
11:13119308 A G 0.499964 -8.0564e-06
11:13122113 G A 1.743557 -1.3188e-05
11:13135055 G A 1.166933 -1.7248e-05
11:13140375 A C 0.020572 4.5086e-06
11:13140954 G A 1.579484 2.8637e-05
11:13150969 T C 0.046795 7.8884e-05
11:13156014 T C 0.055325 -6.6468e-06
11:13156198 T C 1.298486 -2.2646e-06
11:13157778 G C 0.566036 -2.7620e-05
11:13159107 A G 0.220525 3.4966e-05
11:13164269 C T 0.910003 -3.5826e-06
11:13166910 C T 0.143251 -1.5420e-05
11:13168248 T G 0.071246 5.0377e-06
11:13181590 C T 0.185087 3.5461e-05
11:13181725 T C 0.022974 -1.7483e-05
11:13186078 C T 1.004953 -1.7851e-05
11:13187156 A G 0.053543 2.0610e-05
11:13191527 T C 0.288119 1.1885e-06
11:13196582 C G 0.035185 -3.3333e-05
11:13203750 A G 0.120031 1.4542e-05
11:13206562 T C 0.214559 -1.1548e-06
11:13206576 A T 0.171367 1.6469e-05
11:13206665 C T 1.374562 -9.8113e-06
11:13207713 C G 0.291907 -1.3597e-05
11:13210313 C A 0.372114 5.4132e-06
11:13216275 C A 1.656663 -5.8477e-06
11:13228736 A C 1.607697 -4.5060e-05
11:13231801 C T 0.915167 3.2188e-05
11:13232765 A C 0.030546 -5.4654e-06
11:13236511 A G 0.139973 -1.5467e-05
11:13246876 T C 0.234644 2.7884e-05
11:13248730 T C 0.991564 3.0076e-05
11:13249327 G T 0.419572 6.1373e-06
11:13249759 G A 0.187593 -1.3759e-05
11:13255007 T C 0.059937 2.6864e-05
11:13255161 T C 0.021611 1.0145e-05
11:13256147 G A 0.028200 -2.1946e-05
11:13257150 C A 0.042861 -2.4923e-05
11:13267296 T C 0.056727 5.7648e-06
11:13267384 T C 1.562229 3.7506e-05
11:13269485 C T 1.937826 2.2757e-05
11:13272091 G A 1.162454 7.1324e-05
11:13273711 A G 0.023717 -4.6779e-05
11:13280403 G A 1.164307 6.9235e-05
11:13293905 T C 1.410019 1.3060e-04
11:13296307 G A 0.044698 -1.5931e-05
11:13301875 G C 1.147838 7.2254e-05
11:13305152 T C 0.029112 -1.0961e-05
11:13305402 G A 0.084242 -3.5085e-06
11:13306065 A G 0.036632 6.9361e-06
11:13306898 G A 0.041605 -9.9312e-06
11:13312306 G A 1.957434 9.1533e-06
11:13313203 T C 0.049869 3.9544e-05
11:13318789 C T 0.070830 -3.5482e-05
11:13319207 C T 0.105785 5.2476e-06
11:13319793 C G 0.042812 4.1044e-05
11:13321343 C T 0.306974 -1.1142e-04
11:13324530 A G 1.426505 1.2220e-04
11:13326128 C T 1.742716 -1.3127e-05
11:13326726 T C 0.099796 -6.2466e-06
11:13326775 A G 0.122799 2.2799e-05
11:13327899 A G 0.035457 1.9454e-05
11:13329090 T C 0.033156 -1.1943e-05
11:13331323 T C 0.039154 2.2925e-05
11:13335926 T C 0.763717 -4.4844e-05
11:13340613 G A 0.080003 -5.7566e-05
11:13344113 T C 0.076611 5.6378e-05
11:13351253 G A 0.034269 3.9407e-05
11:13354364 G A 0.115451 -4.9456e-05
11:13356030 G A 1.382689 1.4390e-04
11:13360947 A G 0.055413 6.1578e-05
11:13361524 T C 1.382413 1.1930e-04
11:13363279 T C 0.030163 -4.7952e-05
11:13364413 C T 1.914745 8.6278e-06
11:13364712 G A 0.585394 -1.3564e-04
11:13366722 G C 1.232388 7.2003e-04
11:13367987 A G 0.445019 1.2389e-05
11:13373983 A G 0.054400 -1.1185e-05
11:13378873 A G 0.026781 -1.8593e-06
11:13383655 A C 0.061603 1.0456e-05
11:13383682 T C 0.297084 -6.9145e-05
11:13385303 G A 0.067968 1.1829e-05
11:13386361 T C 0.087553 1.0181e-05
11:13390860 G T 0.681461 -2.2448e-05
11:13391531 T C 0.036837 -1.2659e-06
11:13399213 T C 0.026515 4.6308e-05
11:13400837 G T 0.096651 -9.8757e-06
11:13410371 G A 0.266236 1.7728e-05
11:13428100 T G 0.179238 -3.6148e-05
11:13428513 T C 0.047613 -1.0915e-05
11:13441694 A G 0.370670 1.8020e-05
11:13445539 C A 0.077523 5.6427e-05
11:13447061 T C 0.090477 -1.1107e-05
11:13471882 C T 0.045825 2.7300e-06
11:13473207 A C 1.065063 -1.3541e-05
11:13507758 T C 0.055072 3.6952e-06
11:13511832 T C 0.303319 -2.4458e-05
11:13514263 T C 0.692260 2.0345e-05
11:13537535 C A 0.043221 -2.0921e-05
11:13573426 T G 0.051813 1.1741e-05
11:13573682 T C 0.070246 -1.3498e-05
11:13598287 T G 0.026668 4.5983e-05
11:13598498 G T 0.296389 -2.4661e-05
11:13611851 G A 0.745073 2.5192e-05
11:13618919 T C 0.048064 2.6747e-05
11:13620172 C T 1.202358 -1.9106e-05
11:13629007 A C 0.682730 4.6325e-06
11:13629455 C T 0.120320 1.6514e-05
11:13634069 C T 0.330828 1.7809e-05
11:13635586 A C 0.021208 4.3053e-05
11:13651328 G T 0.642463 -3.6484e-05
11:13653993 T G 0.295659 -4.1848e-05
11:13654078 T G 0.276265 3.9341e-05
11:13655727 G A 0.402960 1.8534e-05
11:13665799 C T 0.135351 8.5298e-06
11:13679980 T A 0.298243 -4.3509e-05
11:13683698 C G 1.136620 -1.5800e-05
11:13686116 G C 0.358553 -1.7635e-06
11:13689067 G A 0.202527 -6.0169e-05
11:13705308 A G 0.086680 1.8317e-07
11:13707479 G A 0.576141 5.2379e-07
11:13716324 T C 0.040807 1.0886e-06
11:13726940 T C 0.034412 -1.3748e-05
11:13746323 T C 0.076968 2.3336e-06
11:13768946 T C 0.430189 1.0335e-04
11:13769415 G A 0.121034 -3.5820e-05
11:13769786 A C 0.021176 1.2637e-05
11:13781551 G A 0.073992 -1.3351e-05
11:13789124 G A 0.281968 3.0210e-05
11:13800150 G T 0.216574 -4.1489e-06
11:13800622 A G 0.732395 1.6713e-05
11:13804707 C T 0.506566 -1.2240e-05
11:13805839 T C 0.320665 6.6097e-05
11:13811857 A G 0.087079 -1.0625e-05
11:13821322 A G 0.045743 1.3469e-05
11:13831871 T C 0.086381 -3.5519e-05
11:13837503 A G 1.271831 1.1836e-05
11:13846891 A G 0.137243 -5.7081e-06
11:13847521 C T 0.165690 5.6755e-05
11:13850184 T C 0.094827 -1.4698e-05
11:13854247 A G 1.145290 2.5314e-05
11:13856553 A G 0.039830 2.9076e-05
11:13865697 G A 0.138191 -6.1774e-08
11:13875755 C A 0.036032 -8.8853e-06
11:13876119 G T 0.400707 -2.0512e-05
11:13882652 G T 1.070610 1.4174e-05
11:13882754 C A 0.066604 -9.5645e-07
11:13882951 C G 0.037694 3.6263e-05
11:13885746 G A 0.038560 2.2121e-05
11:13891492 A G 0.053718 1.0874e-05
11:13893667 A G 1.061525 2.9152e-05
11:13893902 G A 0.100809 2.8080e-05
11:13894893 T C 0.041586 -4.6434e-05
11:13899855 A G 0.154462 -7.7730e-05
11:13901466 A G 1.377658 -1.5660e-04
11:13901821 T G 0.310619 1.6160e-05
11:13907815 G A 0.177144 3.9741e-05
11:13928221 C A 0.031637 -3.3492e-05
11:13928677 T C 0.038547 2.2984e-05
11:13930846 A G 0.037226 1.9400e-05
11:13940895 G A 0.149399 -1.2246e-05
11:13942063 G T 0.378168 -7.7577e-06
11:13943228 T C 1.471472 1.4170e-05
11:13946865 C T 1.149019 5.4913e-05
11:13947875 T A 0.108946 -2.0579e-05
11:13953021 A G 0.166339 -1.0201e-05
11:13953404 C T 0.211014 9.3628e-05
11:13961739 A G 0.084031 5.6984e-05
11:13961829 C T 0.080282 -2.3153e-05
11:13963368 G A 1.143365 -4.6343e-05
11:13970363 G C 0.534344 -1.8306e-05
11:13970854 T G 0.246835 2.4123e-05
11:13975459 C A 0.098079 1.1508e-05
11:13976179 C T 1.620397 -1.2991e-05
11:13980960 C T 0.196561 2.3153e-05
11:13982569 T C 0.084453 2.3559e-05
11:13982937 G A 1.617262 -1.3328e-05
11:13989897 T C 0.035879 5.4686e-05
11:13992171 T C 0.400752 -3.4169e-05
11:13993754 C T 0.265778 -6.0339e-05
11:13997219 T C 0.213747 -3.2470e-05
11:13997399 G A 1.564131 -8.5609e-05
11:14000241 A C 0.741499 -7.7012e-05
11:14005139 A G 0.135503 -3.2592e-05
11:14016761 C T 0.214345 1.4146e-04
11:14024651 A C 0.027502 -5.5657e-06
11:14028483 G A 0.056283 -3.0511e-06
11:14034028 G T 0.098352 7.9136e-06
11:14042019 T C 0.753340 9.7766e-06
11:14042295 C T 0.049509 -1.3368e-06
11:14058851 A G 0.037746 -1.6726e-05
11:14064392 G A 0.963011 2.6862e-05
11:14083473 T G 0.129999 8.3274e-05
11:14089499 G T 0.709781 -1.9283e-05
11:14098482 T G 0.207324 2.1964e-05
11:14103801 C T 0.632634 -5.9978e-06
11:14104256 A G 1.679481 2.1408e-05
11:14113759 C T 1.035902 3.1332e-05
11:14124016 G A 0.092623 1.2343e-05
11:14129627 A G 0.838686 5.8035e-05
11:14130461 G C 1.345236 -5.4174e-07
11:14133432 T C 0.055526 -3.1448e-05
11:14134514 C A 0.694584 -1.9136e-05
11:14145014 T C 0.032802 2.7033e-06
11:14151010 T C 0.073128 -2.4390e-05
11:14155118 A G 0.056299 4.0374e-05
11:14157568 G A 0.062028 -1.2307e-06
11:14164159 A G 0.047954 1.0603e-05
11:14174170 C T 0.849868 -6.1080e-06
11:14186021 C T 0.357661 3.8793e-06
11:14188957 A G 0.168932 1.3396e-05
11:14204596 A G 0.026846 -1.2096e-07
11:14207004 C T 0.048213 8.4099e-06
11:14210809 G C 0.304871 -3.7710e-07
11:14223447 A G 0.069753 2.9449e-05
11:14225082 T C 0.352568 5.0992e-05
11:14230230 A G 0.131664 -3.1460e-05
11:14234517 A G 0.038976 1.2751e-05
11:14237576 A G 0.994901 4.0667e-05
11:14237921 G T 0.052602 7.9970e-06
11:14246296 A G 1.071470 1.8710e-05
11:14255608 G A 0.349572 -2.0174e-05
11:14256444 C T 0.606742 -8.1942e-06
11:14264916 G A 0.949761 1.1076e-05
11:14269093 A G 0.091782 2.3122e-06
11:14271035 G A 0.131735 1.7366e-05
11:14276931 A G 1.585946 -2.0699e-05
11:14282877 C T 0.152226 -9.9205e-06
11:14292377 A C 1.759510 -8.3091e-06
11:14296811 G A 0.068558 2.9671e-07
11:14303975 C T 0.623023 -1.4278e-05
11:14319685 C A 0.305893 -1.0112e-05
11:14328901 A G 0.058792 -9.6735e-06
11:14344528 C G 0.068117 3.6680e-05
11:14362617 C G 0.051368 -2.3262e-05
11:14371537 T C 0.079552 -1.2728e-05
11:14375689 A G 0.027960 1.9350e-05
11:14376802 C A 0.065355 -5.7388e-06
11:14380998 A G 0.702361 -1.0726e-05
11:14401216 C A 1.153687 -8.9081e-06
11:14409706 C T 0.258462 1.1214e-05
11:14416189 A C 0.137493 3.9308e-06
11:14432226 A T 0.027888 -2.9904e-05
11:14463755 C T 0.133952 3.3082e-05
11:14464565 A G 0.043705 9.8727e-06
11:14467795 A G 0.030712 -2.5853e-05
11:14469598 T C 0.110180 -1.2377e-05
11:14471172 T C 1.242184 -2.5380e-05
11:14478440 C T 0.112393 -5.7387e-06
11:14484242 T C 0.031699 3.8403e-05
11:14491885 C T 0.066117 4.2277e-05
11:14517459 C A 0.062560 -2.0586e-05
11:14534378 T A 1.232732 -2.2778e-05
11:14561945 C G 0.057503 -2.4803e-05
11:14567538 T C 0.143595 -1.1050e-05
11:14573261 T C 0.030196 -3.7267e-06
11:14573552 A C 0.157913 -3.6705e-05
11:14581762 C T 1.022461 -5.2311e-06
11:14588324 A G 0.104886 2.0840e-05
11:14595711 C T 0.115808 5.0065e-06
11:14616038 T C 0.684230 -8.3321e-08
11:14632507 T C 0.031004 9.8036e-06
11:14646407 A C 0.099666 3.3505e-07
11:14649377 T C 0.052456 -3.4877e-06
11:14671334 A G 0.044143 2.4097e-06
11:14671396 A G 0.048314 -2.6701e-05
11:14679247 G A 0.996352 -2.0148e-05
11:14680926 A G 0.040352 1.2164e-05
11:14681568 T G 0.088569 3.7489e-05
11:14690511 A G 0.021909 -2.0747e-05
11:14711689 T C 0.101919 2.5684e-06
11:14714551 G A 0.067263 4.6541e-07
11:14732362 C T 0.047285 -1.0933e-05
11:14747297 C T 0.172701 -3.0785e-07
11:14757444 C A 0.073093 -2.0497e-05
11:14770290 G A 0.090760 -1.0190e-05
11:14784110 C G 0.837352 -7.4527e-06
11:14788964 A G 0.820623 -1.2115e-05
11:14791511 C G 0.051842 1.2860e-06
11:14862404 G A 0.039901 1.5567e-05
11:14863087 T G 0.069373 2.7174e-05
11:14877948 A G 0.253824 2.0849e-05
11:14903636 C T 0.534626 -7.1517e-06
11:14910234 G A 1.173856 -1.3713e-05
11:14912417 C T 0.155897 2.7235e-05
11:14912573 T G 0.024340 2.8607e-05
11:14915310 G A 1.189017 -2.1691e-05
11:14922950 G A 1.095015 -1.5433e-05
11:14926755 C T 0.179403 7.0336e-06
11:14929960 T C 0.914836 -2.0696e-05
11:14950304 C T 0.023097 -2.0757e-05
11:14956391 T C 0.108355 -1.1204e-05
11:14958596 T C 0.894228 1.7982e-05
11:14963144 G A 0.105970 4.0711e-05
11:14968858 G A 0.108823 6.4775e-05
11:14977461 T C 0.082165 -2.0618e-05
11:14977481 T G 0.050781 -1.0198e-05
11:14980848 T C 0.626120 3.8664e-06
11:14988545 T A 0.026570 -1.8319e-05
11:14998603 A G 0.035370 4.1807e-06
11:15020308 C T 0.035607 -6.6842e-05
11:15034021 C T 0.130278 2.3262e-05
11:15047402 G A 0.140074 4.4229e-06
11:15059742 T C 0.077906 -2.3137e-05
11:15090764 C T 0.046808 2.0521e-05
11:15094057 A G 0.555215 1.0224e-05
11:15097717 C T 0.166196 8.2358e-06
11:15120042 A G 0.049554 -1.0673e-05
11:15123022 C G 0.555572 2.7070e-05
11:15125750 C T 0.219600 -4.9112e-05
11:15126262 T C 0.158974 -5.3057e-07
11:15126792 G T 1.520286 -2.2013e-05
11:15127851 A G 1.179621 -6.1608e-05
11:15128742 T C 0.042322 -2.7562e-05
11:15131371 C G 0.265661 1.0570e-05
11:15131859 T C 0.021549 -9.8672e-06
11:15131899 T C 0.138295 5.0406e-05
11:15132050 A G 0.089338 7.4352e-06
11:15135645 G A 0.120631 -2.7946e-05
11:15137750 A C 0.253733 -1.9575e-05
11:15139331 T C 0.035370 -2.7747e-06
11:15139899 C T 1.177339 1.6932e-05
11:15144391 T C 0.327368 -2.1453e-05
11:15145505 C T 0.025376 1.0382e-05
11:15154802 A C 0.048600 2.2947e-05
11:15158109 G A 0.087274 -4.1771e-06
11:15164117 A G 0.811174 -8.1048e-07
11:15167753 T C 0.029946 -3.1751e-05
11:15168469 T C 0.357093 -1.8957e-05
11:15169639 T G 0.192296 1.4035e-05
11:15169764 C T 0.630281 3.8762e-05
11:15170686 A G 0.159824 3.5682e-06
11:15172823 C T 0.753781 -4.8159e-06
11:15174044 T C 0.029326 -2.6437e-05
11:15174296 A G 0.058256 4.0875e-05
11:15180294 A G 0.304394 3.7513e-05
11:15181696 G T 1.595054 4.6494e-05
11:15182292 G A 0.223306 2.9975e-05
11:15182889 A C 0.577556 -1.3955e-05
11:15183003 A G 0.068120 -2.5039e-05
11:15185001 T C 0.161340 -5.7991e-06
11:15185002 C T 0.095372 2.4702e-05
11:15192049 G A 1.682312 -3.1977e-06
11:15195457 A C 0.931039 5.4892e-06
11:15198812 A G 0.043182 -5.5307e-05
11:15200299 G A 0.087056 -2.6144e-05
11:15202853 T C 0.043978 1.6729e-05
11:15209462 T C 1.527645 -1.3057e-05
11:15209506 C A 0.298197 1.5907e-05
11:15221092 C T 0.556740 6.9114e-06
11:15223839 A G 0.028086 -2.5866e-06
11:15225658 A G 1.278216 5.3115e-05
11:15231853 G A 0.068818 -2.2192e-05
11:15237241 G A 0.436635 6.8401e-05
11:15242560 T C 0.069626 1.9065e-05
11:15243047 A G 0.084875 3.7283e-06
11:15243059 A G 0.146721 2.3120e-05
11:15245913 G A 0.085674 -2.3912e-05
11:15250651 T C 1.167160 6.0690e-05
11:15261061 G A 0.151135 1.6811e-07
11:15262703 G A 0.052096 -1.9747e-05
11:15264166 G A 1.263824 -5.0133e-05
11:15275158 G A 0.400415 -1.6284e-05
11:15278600 T C 0.036493 -3.0100e-05
11:15286665 C T 0.090727 9.7632e-06
11:15290883 T G 0.398230 -6.0996e-06
11:15294766 A G 1.518397 -6.2244e-06
11:15297843 A G 0.438602 -3.2888e-06
11:15298730 C T 0.044624 -5.7501e-06
11:15299927 G T 0.821200 3.3332e-05
11:15300122 A G 1.027411 1.7448e-05
11:15306761 C T 0.231551 1.7816e-06
11:15308279 A G 0.068724 1.4061e-05
11:15309925 C T 0.080305 6.3927e-06
11:15310933 G A 0.090737 -2.7664e-06
11:15317839 T C 0.284506 1.0439e-05
11:15318784 T C 0.035282 -1.7097e-05
11:15321413 C T 0.211573 -6.1187e-06
11:15322753 C G 0.198460 -8.8998e-06
11:15322956 T C 0.976267 1.4410e-05
11:15330115 G A 0.148688 2.4939e-06
11:15332233 T C 0.076394 2.0484e-06
11:15333212 A G 0.229574 1.5815e-05
11:15333272 G A 0.522198 -1.5238e-05
11:15346822 T G 1.361575 3.8284e-06
11:15357967 G A 0.050680 -3.1611e-05
11:15362141 G A 0.472271 1.3230e-06
11:15375990 G C 0.118846 -6.4569e-05
11:15385662 G A 0.026742 5.9763e-05
11:15391330 C G 0.115912 1.5101e-05
11:15391502 A G 0.108161 -1.4748e-05
11:15404023 A G 0.702923 6.9704e-06
11:15413656 G A 0.026629 4.7450e-06
11:15413973 T C 0.033364 -1.0929e-05
11:15416854 C T 0.116191 1.5841e-05
11:15449051 A G 0.781037 -1.5658e-05
11:15459547 A G 0.366042 4.9275e-05
11:15461116 C T 0.237218 2.6829e-06
11:15463930 T C 0.034107 -2.3086e-05
11:15465453 C T 0.038353 -1.2774e-05
11:15473294 G A 1.543290 -9.4321e-05
11:15493771 G C 0.237484 6.1536e-06
11:15501083 T C 0.174307 -9.7528e-06
11:15501343 C T 0.039080 5.6556e-05
11:15513372 T C 1.061427 -1.6952e-04
11:15531008 A G 0.103772 -1.8689e-05
11:15555070 C T 1.845424 -2.5723e-05
11:15556087 A G 0.122705 -9.2220e-05
11:15571869 A G 1.400623 -9.7929e-05
11:15578512 T C 0.185093 -4.0533e-06
11:15589019 A G 0.244115 -8.8665e-06
11:15600669 G A 0.056471 -2.2127e-05
11:15606332 A G 0.518991 4.4623e-05
11:15608107 T G 0.058766 7.6275e-06
11:15608233 G A 0.033786 -2.8010e-05
11:15610877 T C 0.105652 -2.4745e-05
11:15615390 A G 0.425654 1.8545e-04
11:15616694 A G 1.205746 -7.0364e-05
11:15620586 G A 0.200676 -2.7529e-05
11:15625192 C A 0.055919 -6.5886e-06
11:15627855 C T 0.136987 -4.2744e-05
11:15634227 C T 0.830837 1.6273e-05
11:15635808 A G 0.068886 6.3782e-06
11:15636352 T C 0.317331 1.7025e-05
11:15637203 T C 0.058538 8.0254e-06
11:15649086 T C 0.096268 4.4105e-06
11:15650293 G A 0.053543 1.2790e-05
11:15652089 A C 0.061973 1.1068e-05
11:15669841 C T 0.475130 2.1206e-05
11:15675017 G A 0.059999 -4.1623e-06
11:15676286 A G 0.069935 1.1222e-05
11:15677913 G A 0.021630 1.9935e-05
11:15682205 A G 0.226968 -1.2736e-05
11:15684766 T C 0.030533 -8.2939e-05
11:15694462 A G 1.586157 3.9417e-06
11:15696609 T G 0.024457 -7.9846e-06
11:15704029 A G 0.056659 -3.1631e-06
11:15709924 T G 0.035285 -1.7679e-06
11:15729314 A G 0.462430 8.4927e-06
11:15730561 A G 0.031176 -3.0561e-05
11:15731049 T C 1.061830 -6.1934e-06
11:15735619 G A 0.044977 -8.7043e-05
11:15736887 A G 0.032708 -1.9247e-05
11:15738775 C T 0.470284 8.3137e-06
11:15739540 T C 0.399519 -1.1760e-05
11:15741742 C T 1.929413 -1.5200e-05
11:15746392 G C 1.134822 1.5412e-05
11:15748668 G A 1.394842 -1.2979e-05
11:15748772 T C 0.177206 1.1157e-05
11:15750630 A G 0.088332 -1.1042e-05
11:15751028 A G 0.208668 2.4334e-05
11:15754755 T G 0.031919 -4.9699e-05
11:15756795 C A 0.230772 3.1669e-05
11:15764653 G A 0.043773 -4.9421e-07
11:15769944 T G 0.034484 -2.1115e-05
11:15772442 T G 0.157380 1.5239e-05
11:15776629 G A 0.049223 -1.2685e-05
11:15777455 T G 0.085953 -2.4698e-05
11:15782985 T C 0.039385 -2.4259e-05
11:15783596 G A 0.056825 1.7767e-05
11:15785025 G T 0.140093 -7.2633e-06
11:15790903 T C 1.119427 -1.1926e-05
11:15791460 C T 0.562573 -2.6928e-05
11:15803793 C T 0.466140 3.2491e-05
11:15811930 C T 0.060804 -1.8029e-05
11:15823054 T C 0.048334 2.6852e-05
11:15823728 T C 0.121147 3.5049e-05
11:15827754 T C 1.059668 7.2429e-06
11:15829851 A G 1.937758 3.8511e-05
11:15829989 G A 0.317159 -8.2872e-06
11:15832567 T C 0.594428 -4.0353e-08
11:15834640 G A 0.041904 4.9278e-05
11:15842436 A G 0.062914 2.3788e-05
11:15843492 G A 0.062469 3.7646e-05
11:15848941 A G 0.040544 2.9963e-06
11:15857062 A C 0.061362 5.1422e-06
11:15858804 T C 0.594895 -2.2551e-05
11:15867726 T C 0.127496 1.9620e-05
11:15877983 C A 0.675099 2.5814e-05
11:15880494 T C 0.061479 -1.0648e-05
11:15881806 G A 0.043569 -1.6960e-05
11:15881888 T G 1.924015 3.5012e-06
11:15891299 A G 0.025801 -1.7657e-05
11:15892822 C T 0.538067 -2.7235e-05
11:15894384 C T 0.416365 1.0041e-04
11:15904259 C T 0.279206 6.4769e-06
11:15910964 G T 0.085998 8.8252e-06
11:15915548 C A 1.344207 3.9850e-05
11:15922161 G A 0.566468 -1.7232e-05
11:15926300 T C 0.029582 3.5670e-06
11:15932689 C T 0.025483 1.1344e-05
11:15936454 T C 0.032650 -2.8601e-06
11:15940493 G A 0.110744 -2.1945e-05
11:15940792 T C 0.125192 4.1717e-05
11:15947449 T C 0.060531 -2.6511e-05
11:15950947 G A 0.028469 -4.8498e-06
11:15952294 T C 0.079870 -2.5626e-05
11:15959199 T C 0.143543 6.0600e-06
11:15969385 A G 0.048434 -6.9403e-06
11:15970939 C T 0.079633 -4.9424e-06
11:15971135 T C 0.043218 1.6783e-06
11:15977172 A G 0.054186 3.0574e-05
11:15981457 G A 0.037655 9.9733e-06
11:15982483 C T 0.036064 -6.5918e-06
11:15983937 C G 0.105437 -8.0488e-06
11:15987361 G A 0.096213 3.9529e-06
11:15989350 G A 0.240921 -1.0806e-05
11:16006473 C T 0.904281 -4.9503e-05
11:16006615 A G 0.187758 -1.1838e-05
11:16024988 A G 0.062443 4.6291e-05
11:16052610 A G 0.068364 1.9730e-05
11:16067114 C G 0.038917 -2.6474e-06
11:16069086 T C 0.120446 -2.6397e-05
11:16085638 A C 0.022309 1.8929e-05
11:16104217 T C 0.071249 -3.0701e-05
11:16112402 C T 0.028560 2.4653e-05
11:16115229 T C 0.058594 3.9669e-05
11:16117103 T C 0.047246 3.7101e-05
11:16150301 C T 0.042796 2.0572e-06
11:16154317 C T 0.065605 5.0805e-05
11:16169190 C A 0.043773 2.3942e-05
11:16187926 C T 0.029443 7.5759e-06
11:16189326 T C 0.112815 -3.1070e-05
11:16189834 A G 0.033916 -1.8910e-05
11:16199606 G A 0.935505 9.4723e-05
11:16200577 A G 0.198044 2.1574e-05
11:16216874 C T 0.072554 -1.6919e-05
11:16218886 A G 0.022286 1.8473e-05
11:16237468 T C 0.943549 -2.1006e-05
11:16239928 C T 0.038810 8.8759e-05
11:16240451 A G 0.136474 6.4217e-06
11:16248275 G A 1.787564 1.8542e-05
11:16254236 G A 0.027327 -1.2708e-06
11:16265471 T C 0.083603 -3.0666e-05
11:16268498 G A 1.588858 3.1750e-06
11:16274003 T G 0.065579 3.0778e-05
11:16302423 G A 0.058418 8.7719e-06
11:16306246 G A 0.178008 -2.0209e-05
11:16333060 T C 0.074751 2.1320e-04
11:16335038 G A 0.850296 -1.3711e-05
11:16335121 T C 0.333424 3.8802e-05
11:16343225 G A 0.021556 1.7248e-05
11:16348693 A G 0.048804 3.4054e-06
11:16363658 T C 0.166144 -4.0275e-05
11:16364687 T C 0.225812 8.5213e-07
11:16365116 G T 0.024052 -4.1769e-05
11:16368494 A G 0.112280 -1.8109e-05
11:16372007 G A 0.038979 9.1566e-05
11:16377045 A G 0.251350 -1.0059e-05
11:16383430 G A 0.659649 -7.7256e-06
11:16383722 A G 1.223835 2.7963e-06
11:16384183 A G 0.054270 6.2960e-06
11:16384447 G A 0.070107 4.1392e-05
11:16386270 G T 1.435970 -8.2913e-05
11:16389594 C T 0.454380 -1.8283e-05
11:16403511 C T 0.204961 -7.8599e-07
11:16407902 G A 1.436336 -6.3800e-05
11:16414631 T C 0.097800 1.5331e-06
11:16419171 T C 0.033253 -3.8054e-06
11:16427670 G C 0.168825 2.1926e-05
11:16453781 A G 0.071895 -4.5577e-06
11:16484699 A G 0.595810 2.1374e-05
11:16504691 T C 0.034214 -3.1235e-05
11:16524762 A G 0.339387 -7.8228e-05
11:16531336 C T 0.118164 -6.1628e-05
11:16532857 G A 0.403891 -1.8755e-05
11:16549976 C T 0.390700 8.7449e-05
11:16553549 C T 0.056916 2.2642e-05
11:16558187 A G 0.250626 2.6736e-07
11:16588982 A G 0.054049 -3.1987e-05
11:16598352 C T 0.238075 8.9834e-05
11:16606495 C T 0.026528 2.6824e-05
11:16618307 A C 0.390771 7.0266e-05
11:16618596 G A 0.064868 -2.8532e-05
11:16635620 T C 0.030553 -2.1361e-05
11:16648526 A G 0.360436 -7.1469e-05
11:16675212 C T 0.055065 2.7766e-05
11:16681379 C T 0.048337 -8.2842e-06
11:16716246 C T 0.028226 3.2205e-05
11:16748739 A G 0.030770 -1.2448e-05
11:16758485 G A 0.073713 9.3471e-06
11:16761109 G C 1.642200 8.2197e-05
11:16764331 T C 0.034532 -2.8519e-06
11:16780116 C T 0.406231 -1.8738e-05
11:16787922 T G 0.351640 4.3370e-05
11:16789091 A C 1.622796 5.3331e-05
11:16789646 C G 0.076455 7.7168e-06
11:16793101 T C 0.629106 4.6184e-05
11:16797260 C T 0.365227 -2.6242e-05
11:16797304 A C 0.116564 -6.0316e-06
11:16802228 T C 1.499357 -3.3018e-05
11:16806160 T G 1.667218 -3.2259e-06
11:16809478 T C 0.020011 -1.6542e-05
11:16813441 G A 0.024470 7.7055e-06
11:16823006 A G 0.182561 -9.3874e-06
11:16826201 T C 0.100851 1.8169e-05
11:16826397 T C 0.209466 -5.9610e-05
11:16827701 G A 0.643433 -7.7657e-06
11:16827989 A G 0.587056 3.0789e-05
11:16836928 G A 0.042748 -1.2964e-05
11:16837658 C T 0.069295 4.5861e-05
11:16837788 A G 0.321415 1.4802e-05
11:16837904 A C 0.242022 -3.3988e-06
11:16839676 G T 1.356087 1.3639e-05
11:16840295 G A 1.017956 1.2515e-06
11:16843375 A G 1.112585 2.3970e-06
11:16843750 G A 0.378051 1.4154e-04
11:16844409 T C 0.426852 -1.2819e-06
11:16847558 G A 0.232375 2.0289e-05
11:16849066 G A 0.174012 -7.9107e-05
11:16851387 C T 0.040482 1.2015e-05
11:16856138 A G 0.055971 3.2922e-05
11:16856941 T C 0.366126 9.0528e-05
11:16862703 A G 0.045188 -9.8203e-06
11:16863130 C T 0.025253 3.4984e-05
11:16864530 T C 0.055682 -3.7454e-06
11:16865033 C T 1.258196 8.3099e-05
11:16872645 T C 0.027301 -3.6107e-05
11:16879609 C T 0.140687 7.1499e-07
11:16884769 C A 0.133971 2.8448e-05
11:16893345 T C 0.177517 -3.1653e-05
11:16902268 T C 0.551680 2.7532e-04
11:16903203 T C 1.088403 2.8081e-05
11:16903426 A C 1.814176 -3.3569e-05
11:16905216 G A 0.029985 -6.5650e-05
11:16905217 A G 0.070152 1.1527e-05
11:16917219 C T 0.606333 1.7219e-04
11:16919790 G T 0.302462 2.0265e-04
11:16920604 T C 0.487964 -7.3694e-05
11:16925547 C T 0.049762 -2.1787e-05
11:16933523 T C 0.173973 1.8007e-05
11:16938083 G A 1.921123 -1.1863e-05
11:16939352 T C 0.079717 -3.0086e-06
11:16942113 A G 0.171104 -2.9051e-05
11:16946942 A G 0.072726 -2.8573e-06
11:16951702 G A 0.031076 1.8445e-05
11:16955369 C A 0.792251 -3.8737e-06
11:16957531 G A 0.037032 2.7051e-05
11:16976991 T C 0.065569 -4.2138e-05
11:16986103 T C 1.787204 -5.1643e-05
11:16990389 T C 0.776392 -1.7645e-05
11:16997415 T G 1.348621 4.8253e-06
11:16997701 A C 0.074576 2.8154e-05
11:16998810 G A 0.252817 2.3140e-05
11:16998925 T C 0.037483 1.2095e-05
11:16999882 C A 1.088218 -6.8834e-06
11:17000242 T C 0.391375 -1.3296e-05
11:17001130 C A 0.059515 2.3725e-05
11:17006919 C T 0.101948 -8.9334e-06
11:17007142 A G 0.136033 2.3941e-05
11:17008605 C T 0.584531 -1.6799e-05
11:17015044 C T 0.428920 2.9882e-05
11:17016984 A G 0.157595 -6.3258e-06
11:17030351 A G 0.189358 -2.9642e-05
11:17030379 A G 0.032014 3.5459e-05
11:17030660 G T 1.315257 -3.5471e-05
11:17044540 C T 0.072187 2.8803e-05
11:17063619 G T 0.087478 -3.0505e-05
11:17080333 T C 1.027570 -7.6858e-06
11:17089005 A G 0.031624 6.5575e-06
11:17095254 C T 0.027476 -3.0294e-06
11:17096211 G A 0.135403 4.9833e-05
11:17118687 C T 0.232615 -1.4550e-05
11:17135084 C T 0.114480 -7.8278e-05
11:17136236 C A 0.231320 -1.8007e-05
11:17136398 C T 0.039076 -7.1587e-06
11:17142250 A T 0.042731 6.6701e-05
11:17157366 C T 0.396646 -6.2128e-05
11:17158120 T C 0.022442 -3.7108e-05
11:17160148 G A 0.846820 8.7507e-06
11:17162642 T C 0.035003 9.1573e-06
11:17166142 C T 0.040576 -3.4030e-05
11:17173490 C A 0.042085 -2.4652e-06
11:17176057 A G 0.983638 4.9332e-06
11:17207545 A G 0.211336 -2.5583e-05
11:17207930 C T 0.072405 -1.1843e-05
11:17208714 C T 0.629901 2.4015e-05
11:17229500 A G 0.046318 5.0444e-06
11:17237014 G C 0.040813 -7.5262e-06
11:17237153 T C 0.035737 -2.0491e-05
11:17260014 G A 0.030722 3.7398e-06
11:17285308 G T 0.075254 -1.0328e-05
11:17299390 C T 1.155904 -1.0579e-05
11:17306223 C T 0.071538 5.3515e-05
11:17311049 A G 0.028537 5.0377e-06
11:17316029 T C 0.697697 -9.9236e-06
11:17323792 A C 0.154965 -1.2704e-05
11:17336145 G A 0.129470 -1.3165e-04
11:17351683 G C 0.669312 2.0830e-06
11:17357471 C G 0.089627 1.6117e-05
11:17365948 C T 0.042235 1.2865e-05
11:17390443 A C 0.111751 -1.2848e-04
11:17391825 T C 0.036051 7.7562e-06
11:17392994 A G 0.027671 4.9101e-06
11:17393046 G A 0.131349 -3.1227e-06
11:17393268 G A 0.593389 1.5177e-05
11:17393644 G A 0.408490 2.5990e-05
11:17401050 G A 0.025100 1.8353e-05
11:17405208 C T 1.936362 -7.7744e-06
11:17408496 T C 0.045519 -2.6600e-05
11:17408831 C G 0.079195 1.1968e-05
11:17408838 C G 0.048889 4.0982e-06
11:17409572 C T 1.284500 -4.0436e-06
11:17412175 G A 0.617574 1.3723e-05
11:17412621 T G 0.042621 3.0844e-05
11:17414570 T C 0.112039 -1.4369e-04
11:17416097 A G 0.057146 -9.2459e-06
11:17417337 T C 0.147221 -2.1131e-05
11:17418477 A C 1.282692 -1.6396e-05
11:17421473 A G 0.484634 2.0764e-05
11:17421860 G A 1.172743 2.3336e-05
11:17423733 T G 0.069954 1.3641e-05
11:17423920 T G 0.037733 8.2684e-06
11:17425451 C T 0.226607 -4.9907e-05
11:17427336 C G 1.389743 -6.3284e-05
11:17430386 G T 0.023798 -7.9701e-06
11:17431817 T C 0.029991 2.1303e-05
11:17436271 A G 0.203130 -1.4320e-05
11:17436865 A G 0.112955 -4.2463e-06
11:17437785 C T 1.198589 -2.1605e-05
11:17437826 C T 0.290099 -1.3638e-05
11:17445139 G A 1.173278 -1.6118e-07
11:17446647 T C 0.050933 3.8855e-06
11:17449119 C T 0.043741 1.6218e-05
11:17451985 G A 0.099147 -1.3791e-06
11:17452492 A G 0.916728 -3.7691e-05
11:17453443 T C 0.411311 -4.9470e-05
11:17463193 C T 0.073537 5.3014e-05
11:17465687 T G 0.086767 -5.5438e-06
11:17468612 T G 1.021309 -1.0858e-06
11:17479855 T C 0.046292 4.2895e-05
11:17480822 G A 0.038067 -2.7288e-07
11:17486724 A G 0.081467 -9.6882e-07
11:17492164 T C 0.231979 -4.4703e-05
11:17495367 A G 0.277706 1.1983e-05
11:17495430 T G 0.772701 1.4350e-06
11:17496516 G A 0.985838 7.0732e-06
11:17499384 A G 0.226146 -8.7681e-06
11:17500826 T C 0.059217 -1.2291e-05
11:17500831 A G 0.079182 2.1377e-05
11:17503850 G T 0.621115 1.4005e-06
11:17506542 T G 0.857664 -5.3559e-07
11:17510669 C A 0.426768 -2.3069e-05
11:17511780 C T 0.084054 -6.6975e-06
11:17514347 A G 1.760344 1.3554e-05
11:17519742 G C 1.112098 9.4926e-06
11:17519864 T C 0.182808 -5.0594e-06
11:17520339 G A 1.368135 -7.5255e-06
11:17520965 A G 0.047399 3.3639e-05
11:17521762 A G 0.557101 -1.1342e-05
11:17522194 C T 0.050086 1.1035e-05
11:17528273 A G 0.182548 -3.1211e-06
11:17530066 T C 0.056533 1.2505e-05
11:17531146 A G 0.100423 8.4563e-06
11:17532597 A G 1.149636 -1.6942e-05
11:17535273 A G 0.077832 -2.0519e-05
11:17536839 T C 1.378515 -1.2085e-05
11:17538772 T C 0.233871 2.5840e-05
11:17544104 A G 0.124912 -5.7073e-05
11:17546178 A G 0.129044 2.9444e-06
11:17549956 A G 0.238107 3.9755e-07
11:17553706 T C 0.162736 3.5557e-05
11:17556477 A G 0.025317 -4.2044e-06
11:17557017 G A 0.826546 3.1240e-05
11:17562722 T C 1.060658 5.4686e-05
11:17567446 T G 0.231388 -4.0118e-06
11:17568536 T C 0.079808 -5.6905e-07
11:17570390 C G 0.169568 2.8683e-05
11:17571233 C A 0.062112 -2.2144e-05
11:17572028 A G 1.027817 3.7876e-05
11:17576625 A G 0.639278 2.0695e-06
11:17577223 T C 0.347462 5.0848e-05
11:17579783 A C 0.312567 4.3810e-05
11:17581951 T C 0.021926 -1.9084e-05
11:17586522 G T 0.284175 1.6337e-06
11:17588370 G C 0.071736 -2.5228e-05
11:17591922 T C 0.076884 -2.3838e-05
11:17592594 A G 0.044241 -3.0143e-05
11:17593709 C T 0.891716 -4.5397e-06
11:17597381 G A 0.577306 1.8560e-05
11:17600033 A G 0.808568 5.2417e-06
11:17608675 A G 0.465000 -2.7140e-05
11:17612776 T C 0.789771 -5.7902e-06
11:17613407 G A 0.072560 5.1993e-06
11:17615203 A G 0.324686 2.3827e-05
11:17615556 C A 0.149921 -4.9750e-06
11:17616881 T C 0.401408 2.9877e-06
11:17623484 T C 0.025827 5.0635e-06
11:17627613 C G 1.402129 7.4339e-05
11:17632306 T C 0.367931 1.0147e-05
11:17632651 T C 0.753184 1.4633e-05
11:17652262 C T 0.079234 -2.9852e-05
11:17657888 T C 0.248416 2.6544e-05
11:17658012 G A 0.110027 3.1085e-05
11:17658520 G T 0.364133 2.3350e-05
11:17659711 T C 0.445801 -2.3553e-08
11:17663416 A G 0.360790 2.1830e-05
11:17663444 T C 0.670841 2.5743e-05
11:17663742 C G 0.633997 4.7755e-05
11:17665647 A G 0.246845 -1.1797e-05
11:17666594 A G 0.089384 2.5221e-05
11:17667439 C G 0.465893 5.2156e-05
11:17669791 G A 0.813988 2.7836e-05
11:17674253 T G 0.028531 -1.0771e-05
11:17682389 G A 1.358875 -3.1359e-05
11:17689397 C T 0.038476 -7.6165e-06
11:17695625 G A 0.052310 1.3198e-05
11:17696341 A C 0.144358 5.8484e-06
11:17696529 T G 1.539469 7.3678e-06
11:17697988 A G 0.036727 7.9133e-05
11:17705223 T C 0.026070 -1.1178e-05
11:17705356 T C 0.052151 1.8184e-05
11:17706326 T G 0.039745 -8.7514e-06
11:17717541 T G 0.460106 9.7776e-06
11:17718229 C T 0.180789 7.3807e-05
11:17726374 G A 1.481745 -2.4831e-06
11:17731429 T C 0.079526 2.0591e-05
11:17737161 A G 0.165605 -1.6038e-05
11:17738084 T G 0.022601 4.0145e-06
11:17743949 T C 0.431607 -1.7867e-05
11:17745099 G C 1.947083 2.0834e-05
11:17745266 T G 0.124562 -4.0632e-06
11:17745377 T G 0.144329 -9.7530e-06
11:17753538 C T 0.251860 -9.2503e-06
11:17754063 A G 0.062343 -8.3688e-05
11:17754159 A G 0.146036 1.1168e-04
11:17755807 T C 0.305296 -1.3920e-05
11:17757417 A C 0.135315 1.1709e-05
11:17758586 A G 0.037236 -5.9409e-06
11:17763677 T C 0.094733 2.6000e-05
11:17771202 A C 0.087585 -3.7810e-06
11:17774027 C T 0.341435 -1.1254e-05
11:17782019 G T 1.177737 4.3182e-06
11:17787499 A C 0.063255 -1.5281e-05
11:17791367 G A 1.740990 -6.9196e-06
11:17791822 G T 0.235076 -1.1249e-05
11:17793385 T C 0.101056 -8.6811e-06
11:17795729 T C 0.216993 1.0877e-05
11:17796283 A G 0.045020 -4.9949e-05
11:17799345 T C 0.212644 1.0888e-05
11:17800923 A C 0.160665 -4.3875e-05
11:17804998 T C 0.837082 3.4835e-06
11:17808923 T C 0.042238 -2.3280e-05
11:17811711 T C 0.193182 4.0938e-05
11:17812540 G T 0.112968 -5.7209e-06
11:17815233 C T 1.126892 2.7538e-05
11:17816412 A G 1.643686 -1.1755e-05
11:17824145 T C 0.047444 1.0887e-05
11:17827496 A G 0.096115 1.7202e-06
11:17838116 T C 0.965672 -1.0380e-05
11:17840645 A G 0.036347 1.1248e-05
11:17841144 A G 0.040008 1.8305e-05
11:17844280 G A 0.176135 4.9091e-06
11:17849868 G T 1.948739 9.0497e-06
11:17851342 C T 0.899925 -1.6228e-05
11:17857842 C T 0.255469 -3.3194e-06
11:17861072 C T 0.032698 2.0220e-05
11:17864148 C T 0.116606 -2.5965e-05
11:17864247 C G 1.264522 6.6104e-06
11:17872074 G C 0.045257 -1.4268e-05
11:17873452 T C 0.022977 -8.7750e-06
11:17874226 C A 0.419601 2.7663e-05
11:17877764 T C 0.036074 -6.0908e-06
11:17883383 A G 0.040290 -1.7578e-05
11:17891959 G A 0.291573 -5.5143e-07
11:17893113 A C 0.697207 -2.3895e-05
11:17897201 C T 0.072408 1.2908e-05
11:17898719 A G 0.058957 -2.9742e-05
11:17900750 T C 0.131875 5.2128e-06
11:17901878 C T 1.324852 1.8545e-05
11:17911963 C A 0.113149 6.9136e-06
11:17912901 C T 0.031566 -3.7343e-06
11:17913170 T C 0.381092 5.5901e-06
11:17924341 C T 0.130674 2.8731e-05
11:17929728 C T 0.210300 1.7521e-05
11:17930293 G A 0.946139 1.1971e-05
11:17949838 C A 0.782867 -1.5685e-05
11:17950104 C T 0.300924 5.0491e-06
11:17958214 T C 0.022055 -1.1587e-05
11:17965443 A G 0.070558 3.0472e-05
11:17969186 T C 0.021487 1.9783e-05
11:17970797 T C 0.167796 -4.1818e-05
11:17976679 T C 0.034961 -3.0706e-05
11:17990586 T C 0.051635 5.2757e-08
11:18017064 T C 0.562982 2.2303e-05
11:18021316 C T 0.785701 -1.7130e-05
11:18039772 C T 0.109047 -1.5978e-05
11:18044640 A C 0.131914 5.2791e-06
11:18047816 T G 0.781939 -1.0468e-05
11:18052248 G T 0.163009 -3.6237e-05
11:18053545 T C 1.117733 5.5913e-06
11:18058026 C T 0.797090 -7.8851e-06
11:18068882 C T 0.841364 5.3800e-06
11:18096091 T C 0.520267 1.2834e-05
11:18096574 T C 0.826085 2.0089e-05
11:18102014 A G 0.044452 1.8552e-05
11:18109343 A G 0.129320 -3.6187e-05
11:18120373 C T 0.041741 -2.4836e-05
11:18120918 C T 0.166160 1.6853e-05
11:18126491 A G 0.822924 2.1218e-05
11:18127464 T C 0.067429 1.4917e-05
11:18132400 C A 0.040596 -3.0039e-05
11:18138106 A C 0.156874 -1.9753e-05
11:18141144 T C 0.069668 2.0836e-05
11:18157157 T C 0.072518 5.0974e-06
11:18158958 T C 0.047366 -1.8727e-05
11:18158993 C T 0.338605 3.1800e-06
11:18159254 G A 1.530430 -2.0684e-05
11:18162878 T C 0.043997 -2.8924e-05
11:18165679 A G 0.022312 -9.8877e-06
11:18165766 C T 0.105772 -1.1951e-05
11:18172582 A G 0.148526 2.2261e-05
11:18193107 T C 0.675440 4.6909e-05
11:18193840 C G 0.563764 -1.3097e-04
11:18194348 T G 0.098998 2.2268e-05
11:18194878 G T 0.600069 2.4268e-05
11:18195348 T C 0.578335 4.1728e-05
11:18195609 T C 0.020838 3.3873e-05
11:18209334 A G 0.030147 -9.2145e-06
11:18209585 T C 0.191166 -1.9843e-05
11:18210204 G A 0.596391 4.2715e-05
11:18210814 A G 0.587507 3.1102e-05
11:18212384 G A 0.619430 -8.8245e-05
11:18212985 C G 0.104684 -2.5444e-05
11:18215891 G A 0.043572 -1.2815e-05
11:18219240 C T 0.773191 5.4099e-05
11:18220150 C G 0.049986 -1.1429e-05
11:18224752 G A 0.522912 1.5627e-05
11:18231289 A C 0.991827 -5.4187e-06
11:18234712 G T 1.955126 1.7029e-05
11:18236312 C T 0.020455 7.1127e-06
11:18236367 T C 0.040118 4.5590e-06
11:18237027 A G 0.032195 -3.2145e-06
11:18244937 T G 0.098128 -4.2427e-05
11:18245666 C T 1.048746 1.5169e-05
11:18251667 A G 0.117739 -1.1478e-05
11:18252716 A G 0.033292 -1.8745e-05
11:18253176 T C 1.949144 3.8915e-06
11:18257123 C A 0.872592 -1.1897e-05
11:18264738 T C 1.534279 -5.9144e-06
11:18265799 T C 0.104074 -1.2482e-05
11:18267027 T C 1.745420 7.8062e-06
11:18274671 T C 0.552751 -3.4002e-05
11:18275477 A G 0.140216 -2.8631e-05
11:18276223 T C 0.065037 -3.5176e-05
11:18278098 G T 1.035967 -1.8958e-05
11:18280635 G A 1.479892 1.0043e-05
11:18280646 G T 0.182717 1.4324e-05
11:18281786 G A 0.431036 4.4005e-05
11:18282051 G A 0.426943 -6.3295e-06
11:18285205 T C 0.094454 3.3421e-06
11:18287809 A G 0.135922 -8.6325e-05
11:18291312 T C 0.136000 -2.1744e-05
11:18291736 A G 1.078958 -2.1298e-05
11:18293709 G A 0.593334 -2.9952e-06
11:18303533 A G 0.083687 8.0453e-06
11:18305333 C T 0.360199 5.3117e-05
11:18306399 A G 0.397124 4.5673e-05
11:18314359 A G 0.071551 4.8168e-05
11:18319180 T G 0.172860 -4.0873e-05
11:18319731 T G 0.029631 -3.4311e-06
11:18323517 C T 1.429361 -4.0026e-05
11:18325146 T C 1.171435 -2.9166e-05
11:18335684 A G 1.258579 -1.3414e-05
11:18340241 G T 0.182584 -2.8550e-05
11:18340278 A G 0.118002 2.0499e-05
11:18348186 T C 0.046902 3.2867e-05
11:18355102 G T 0.479973 -5.5065e-06
11:18361376 G T 0.034847 3.7055e-06
11:18369611 T C 0.089163 4.6394e-05
11:18383584 G A 0.060415 -1.0096e-05
11:18385946 G A 0.052615 -1.2464e-05
11:18388464 G C 0.255995 1.8190e-05
11:18396810 C T 0.143647 1.4817e-05
11:18396819 G A 0.210044 4.8156e-05
11:18402912 T C 0.122932 3.5940e-05
11:18404416 A G 0.048827 -2.9032e-06
11:18411764 C T 0.041118 -1.9559e-05
11:18413187 A G 0.057471 -8.1943e-06
11:18415815 T C 0.228724 1.5987e-05
11:18419534 T C 1.446217 -7.9682e-05
11:18419806 G A 0.341964 -1.9864e-05
11:18435700 T C 0.334651 -7.6238e-06
11:18435817 T C 0.029190 -1.2023e-05
11:18446663 T C 0.254781 -2.8182e-05
11:18461178 G T 0.062927 1.0002e-05
11:18465392 T C 0.155050 4.0182e-05
11:18472133 A G 0.188300 5.7356e-05
11:18478663 G A 0.076676 -4.8402e-05
11:18479211 T C 0.595596 1.9348e-05
11:18488535 A G 0.072012 5.7323e-06
11:18494774 A G 0.039528 -9.5626e-06
11:18506679 C T 0.048321 -2.4128e-05
11:18512447 C T 0.082853 1.4615e-05
11:18515062 T C 0.176450 -1.0658e-05
11:18516797 T C 0.064683 -1.2856e-05
11:18523475 A G 0.024224 5.2149e-05
11:18535331 C A 0.325053 1.0440e-05
11:18537800 T C 0.662811 2.1796e-05
11:18542227 G A 0.340980 1.6660e-05
11:18550800 T G 0.055913 -1.2207e-05
11:18576278 T C 0.032497 5.2563e-06
11:18577569 T C 0.028304 -2.0167e-05
11:18590005 T C 1.760491 2.7906e-05
11:18591571 G A 0.940546 -1.5622e-05
11:18600283 C T 0.036214 3.7324e-05
11:18603332 A G 0.321213 1.6154e-06
11:18608839 A G 0.238987 -5.6045e-06
11:18609717 C T 0.034863 3.4009e-05
11:18611376 C G 0.029602 1.1133e-05
11:18611951 T C 0.174720 -6.9548e-06
11:18628730 A G 0.840156 -1.5344e-05
11:18632984 C T 1.481492 -1.3201e-05
11:18633897 C T 0.181581 1.3130e-05
11:18635397 A C 0.026268 -1.9101e-05
11:18636481 T C 0.082178 2.7696e-05
11:18638853 C T 0.156371 1.3129e-05
11:18640801 A C 0.033682 3.5476e-05
11:18656758 A G 0.077303 -3.9125e-05
11:18661845 G T 0.027849 -2.3722e-05
11:18671611 G A 0.033218 2.8828e-05
11:18689653 A C 0.677521 -1.8101e-05
11:18692137 C T 0.583995 4.7917e-06
11:18701995 A G 0.288531 -3.2082e-05
11:18702657 C T 0.082227 -5.1154e-06
11:18703274 T C 0.431270 -3.9400e-05
11:18709886 T G 0.062846 1.6526e-05
11:18714835 T C 0.032072 7.7632e-05
11:18717887 A G 0.116252 -1.3684e-05
11:18719433 C T 0.796996 -5.1172e-06
11:18719929 G A 0.879619 3.7782e-06
11:18721442 C T 0.437323 1.1528e-04
11:18723210 T C 0.039800 1.0545e-05
11:18723921 C T 0.048749 8.0011e-06
11:18725399 T C 0.046539 -2.7570e-06
11:18727448 C T 0.110838 -2.3078e-05
11:18728650 C T 0.791095 1.2015e-05
11:18729237 C T 0.354512 -8.9683e-05
11:18729819 T C 0.114023 1.0927e-05
11:18730895 G A 1.441890 -5.3669e-05
11:18735480 A G 0.037817 -9.1725e-07
11:18735677 A G 0.040073 -3.3509e-06
11:18735947 C T 1.503587 -7.7778e-05
11:18738281 T C 1.490110 -1.3743e-04
11:18739358 G A 1.858239 -1.2152e-05
11:18739903 G A 0.369787 1.1998e-04
11:18741260 C T 0.120631 2.4388e-05
11:18743180 G C 0.840795 6.8758e-05
11:18744505 C T 0.189832 -1.1005e-05
11:18746427 G A 0.056036 -3.6248e-06
11:18747474 A C 0.101276 -4.7680e-05
11:18748046 G A 0.699936 4.6479e-05
11:18751041 T C 0.939663 -4.8712e-05
11:18751854 C T 0.257758 1.5960e-04
11:18753097 C G 0.057630 9.1282e-06
11:18756585 G A 0.664141 1.0665e-05
11:18758373 G A 0.042702 -1.6265e-05
11:18761154 G A 0.054705 1.4850e-05
11:18764026 C G 0.746822 -4.1068e-05
11:18765648 G A 0.031478 1.8788e-05
11:18767082 C T 1.503700 7.1341e-06
11:18774441 C T 0.052339 -4.2239e-07
11:18777004 T C 1.381391 4.6812e-06
11:18779139 A G 0.607625 4.7307e-05
11:18784590 G A 0.457519 -3.2951e-05
11:18784805 A G 1.524691 -3.5733e-05
11:18785336 C A 0.631712 -8.7258e-06
11:18787044 C T 1.841883 -2.3314e-05
11:18787903 A G 0.024857 -8.7588e-07
11:18790683 T C 0.054553 3.9417e-05
11:18792009 A C 0.054601 3.9029e-06
11:18792184 A G 1.449482 5.5474e-06
11:18792764 T C 0.024301 -1.4948e-05
11:18792807 G A 0.157679 -3.0967e-07
11:18792880 C T 1.884971 1.9938e-05
11:18793197 A G 0.931922 3.2981e-05
11:18793323 T C 1.341818 1.2279e-05
11:18793685 T C 0.580081 -1.9407e-05
11:18797527 C T 0.022098 -2.1526e-05
11:18797650 C T 1.415735 1.8859e-05
11:18804934 G A 0.685557 3.2398e-05
11:18805315 T C 0.057613 -4.7617e-05
11:18808557 C T 0.405095 -2.5634e-05
11:18809135 T C 0.051758 1.9113e-05
11:18810693 C T 0.095388 7.3312e-06
11:18814687 A C 0.125380 -4.1751e-06
11:18815368 C T 0.547152 1.2497e-05
11:18816245 T C 0.580010 1.6972e-06
11:18817229 T C 0.054893 8.8169e-06
11:18823599 A G 0.490396 -6.4042e-06
11:18824813 G A 0.072249 2.1270e-05
11:18858840 T G 1.034542 -6.3310e-06
11:18867803 A G 1.760753 2.7747e-05
11:18868117 C T 0.399448 4.6037e-06
11:18886795 A G 0.022877 7.1394e-07
11:18887345 C A 0.172639 1.0406e-05
11:18893046 T C 0.464637 -1.4583e-06
11:18903001 G T 0.033266 -2.9259e-05
11:18926092 C T 1.776207 -5.2256e-05
11:18971468 G A 0.026428 -5.6486e-06
11:18979703 A G 0.090068 -1.6095e-05
11:18980496 A G 0.791975 4.9068e-06
11:18997469 T C 0.083002 1.6834e-05
11:19008408 T C 0.040845 3.2454e-05
11:19009516 T G 0.051781 -2.6010e-05
11:19020397 G T 0.050093 -2.9805e-06
11:19024381 A G 0.059999 -5.5159e-05
11:19040177 T C 0.411759 4.5051e-06
11:19053042 T G 0.036542 1.9833e-05
11:19057767 A G 0.788927 -1.1916e-05
11:19062554 G A 0.251555 -6.2062e-06
11:19077904 G T 0.100546 3.3117e-06
11:19079004 A G 0.036684 2.3428e-05
11:19079292 G A 0.545919 -7.6346e-06
11:19080439 A G 0.188816 -3.7750e-05
11:19081340 A G 0.113750 4.9159e-05
11:19083281 C T 1.260757 -2.0722e-05
11:19089480 T C 0.078565 3.3739e-05
11:19101057 G A 0.042429 1.8404e-05
11:19104372 T C 0.092626 3.6162e-05
11:19112656 C T 0.079808 4.6647e-05
11:19114623 T C 0.037441 4.5046e-06
11:19115857 T C 0.220109 1.7172e-05
11:19118703 C T 0.119683 -3.3069e-05
11:19124905 A G 0.339078 -4.5401e-06
11:19131552 C A 0.056542 1.6293e-05
11:19132288 A G 0.393537 5.6539e-06
11:19134500 T C 1.310320 -1.9056e-05
11:19135804 G A 1.921578 -5.9953e-06
11:19140128 A C 0.036522 7.2310e-06
11:19145288 G A 1.395994 -3.1388e-05
11:19145413 T C 0.035311 7.0729e-07
11:19167850 G A 1.438287 -6.5078e-05
11:19172911 T C 1.264859 -1.2713e-05
11:19173955 C T 0.037197 1.2809e-06
11:19181434 T C 0.166375 3.3919e-05
11:19182570 C G 0.124231 -2.3577e-05
11:19184916 G A 0.077088 -6.4730e-06
11:19184951 A G 0.022656 -7.3307e-06
11:19188122 G A 1.283640 -2.6631e-05
11:19189086 G T 0.407815 3.4652e-06
11:19189752 G A 0.209768 -1.7918e-05
11:19191851 G A 1.050612 -2.3236e-05
11:19198361 A C 0.048291 -5.0487e-05
11:19200304 A G 0.241006 1.8575e-05
11:19203165 G A 1.492551 -5.6749e-05
11:19203555 C A 0.177816 6.1675e-06
11:19205207 T C 0.213796 -1.5547e-06
11:19205425 T C 0.027080 -2.6961e-05
11:19206913 C T 0.209872 3.7558e-06
11:19208070 A C 0.928316 2.3325e-05
11:19209050 C T 0.304884 -1.6701e-05
11:19213023 G A 0.726023 -2.3538e-05
11:19214866 T C 0.128827 3.5541e-06
11:19218262 G T 0.304562 4.0486e-05
11:19223149 A G 0.291832 -7.1124e-06
11:19225123 G A 0.980376 2.8979e-05
11:19230095 T C 0.048684 9.2098e-06
11:19231758 G A 0.057315 1.6953e-05
11:19234797 A G 0.424953 -6.7076e-05
11:19239443 T C 0.099962 -1.0607e-05
11:19239579 A G 0.161389 -1.1809e-05
11:19251826 A G 0.202014 -3.3008e-05
11:19251968 C T 0.193071 -7.7338e-06
11:19259115 A G 0.379116 -1.3818e-05
11:19265226 T C 0.515126 3.6875e-05
11:19276058 T C 1.542293 -3.4177e-05
11:19278531 T A 0.218950 2.3970e-05
11:19281653 G T 1.050404 -5.6518e-05
11:19284671 G C 0.045026 -2.4400e-05
11:19287901 G A 0.155027 -8.2430e-07
11:19289727 C T 0.116256 -2.3240e-05
11:19295632 T G 0.086527 7.4899e-06
11:19299216 G C 0.110715 -2.2221e-05
11:19300736 A G 0.039047 3.0601e-06
11:19300756 C T 0.469518 2.4168e-05
11:19303067 C T 0.753077 -4.7764e-06
11:19309674 G A 0.325043 -6.6961e-06
11:19309709 G T 0.207983 1.3255e-05
11:19311030 T G 0.329341 3.2805e-05
11:19311303 G A 0.085810 -6.6463e-06
11:19313755 C T 1.215130 3.8906e-05
11:19318913 T C 0.032020 -1.6930e-05
11:19325063 T C 0.068162 -2.0222e-05
11:19330074 C G 0.067322 -6.1588e-06
11:19331234 A G 0.299203 -1.5020e-05
11:19342039 C T 1.795808 1.9963e-05
11:19345589 A G 0.250351 3.5417e-05
11:19350768 A G 0.457025 2.6944e-05
11:19351469 G C 0.133725 -1.9545e-06
11:19364067 A G 0.305280 -1.6526e-05
11:19369293 A G 0.064274 2.2057e-06
11:19372237 A G 0.054809 -3.4962e-05
11:19373169 T C 0.134098 -1.2339e-05
11:19379648 G A 0.040151 4.3916e-05
11:19382058 T G 0.048915 4.9017e-06
11:19383074 A G 0.037314 -2.0407e-05
11:19388069 G A 1.306039 2.0808e-06
11:19389360 A C 0.068023 -1.7488e-05
11:19393173 T C 1.485777 -8.1886e-06
11:19398174 T C 0.166920 -8.0799e-05
11:19398650 T C 0.066656 3.7736e-05
11:19399532 A G 0.027207 1.6546e-05
11:19404001 C T 0.045958 2.5586e-05
11:19408733 G A 0.280300 3.6217e-05
11:19413100 A G 0.600614 2.2832e-06
11:19413403 T C 0.076796 2.4413e-05
11:19414953 C A 1.545730 2.1548e-05
11:19415032 A G 0.078322 -3.3404e-05
11:19415602 A G 0.041462 5.1431e-06
11:19418355 C A 0.798152 -1.6632e-05
11:19419843 A G 0.724248 1.0692e-05
11:19421401 C T 0.058785 -1.1652e-05
11:19422628 G A 0.480872 2.6509e-05
11:19424501 G A 0.095895 -9.7278e-06
11:19427092 G T 0.624529 -1.1916e-05
11:19427476 G T 0.275720 1.7068e-05
11:19431413 T G 0.233245 -6.5712e-05
11:19431539 T C 0.145108 1.7472e-05
11:19441522 C A 1.399918 -4.9435e-05
11:19442292 A C 1.851056 -6.8292e-06
11:19446562 A G 0.023896 1.4815e-05
11:19450687 A C 0.688177 -5.4981e-04
11:19469119 T C 0.106044 1.3127e-05
11:19470002 G C 0.100656 -1.0685e-05
11:19471443 A G 0.384478 1.4630e-05
11:19472049 A G 0.760140 -1.8456e-04
11:19472651 A G 0.074813 -2.7825e-05
11:19475028 A G 0.220654 -5.3321e-05
11:19478525 A G 0.585972 -3.8028e-05
11:19481871 C G 0.788573 5.9534e-05
11:19483304 A G 1.413820 1.6461e-05
11:19504056 G A 0.038025 -3.6412e-05
11:19505609 A G 0.023763 -3.7044e-06
11:19509950 G A 0.895355 -7.0571e-05
11:19521110 C T 0.097927 -1.8961e-05
11:19528822 G A 0.784192 5.5912e-05
11:19531673 C T 0.024681 1.3313e-05
11:19536099 G A 0.380563 3.2022e-05
11:19541555 A G 0.049453 2.3508e-05
11:19544364 G T 0.737913 -1.8064e-05
11:19546078 T C 0.073761 -1.0463e-05
11:19547522 G A 0.026755 5.3115e-05
11:19549934 G A 0.804066 -2.0913e-05
11:19556074 A G 0.022510 -4.9926e-05
11:19556270 A G 0.029712 2.2330e-06
11:19559749 T C 0.197973 -2.3235e-05
11:19562013 C A 0.516787 -2.0731e-05
11:19564496 C T 0.202010 -1.6958e-05
11:19565635 A G 0.153891 -4.0211e-06
11:19567075 C A 0.355915 -2.2787e-05
11:19569074 A G 1.805250 4.1309e-05
11:19569535 T C 0.037460 -2.0747e-05
11:19569563 A C 1.664310 2.4767e-05
11:19574197 G A 0.482372 -4.8990e-05
11:19583390 T G 0.124903 -1.1227e-05
11:19586853 A G 0.334651 -2.3345e-06
11:19594002 G A 1.368203 1.6232e-05
11:19594992 G A 0.043858 -8.4615e-06
11:19596205 C T 0.027515 2.4755e-06
11:19599971 C T 1.807769 2.2455e-05
11:19609944 A C 1.757313 2.1630e-05
11:19614747 A G 0.214893 -2.6873e-05
11:19627896 G A 1.926031 -1.1928e-05
11:19631202 G A 0.132355 -3.4836e-06
11:19639644 G A 0.037898 -4.1972e-06
11:19657846 T C 0.031605 1.4356e-05
11:19658312 A G 0.028411 -3.3273e-06
11:19675359 T C 0.064313 -1.3423e-05
11:19684290 T C 0.032857 -1.7032e-05
11:19698825 C T 0.085764 9.2593e-06
11:19701350 A G 1.759786 -2.8153e-05
11:19701379 G A 1.808681 -7.1195e-06
11:19705593 G T 0.199638 -1.9576e-05
11:19710216 C T 1.822911 6.4337e-06
11:19712573 G T 0.031066 -6.1524e-06
11:19717062 A G 0.174619 -1.9174e-05
11:19722555 C T 1.623244 1.4624e-05
11:19729452 C G 0.107907 6.2806e-06
11:19735746 T C 0.112900 3.2524e-05
11:19735987 G A 0.983242 1.5169e-04
11:19737593 A G 0.203562 -2.2597e-05
11:19739815 G A 0.052462 2.0418e-05
11:19748830 T C 0.195723 3.3867e-05
11:19756789 C T 0.621086 4.5490e-05
11:19757005 A G 0.041485 -6.1321e-05
11:19757364 C T 0.032942 -1.4940e-05
11:19770798 T C 0.216643 -2.2071e-05
11:19770987 A G 0.854989 5.1182e-05
11:19771054 T C 0.924736 -1.0573e-05
11:19771138 T A 0.056763 2.1395e-05
11:19777121 T C 0.020364 1.7192e-05
11:19781153 T C 0.037626 -2.2297e-05
11:19782861 G A 0.659987 2.3493e-05
11:19783308 T C 0.026340 -6.0700e-06
11:19786640 C T 0.767579 1.5397e-05
11:19789118 G A 0.326809 2.7305e-05
11:19790797 A G 0.254265 1.9698e-05
11:19792216 T C 0.105259 -2.5810e-05
11:19804145 A G 0.030783 -8.7391e-06
11:19808063 T G 0.327802 -1.0544e-05
11:19809755 C A 0.987737 1.3037e-06
11:19810766 A G 0.155683 1.5461e-05
11:19816149 C A 0.187554 -3.3009e-05
11:19820452 C T 0.020465 -3.2084e-05
11:19822500 G C 0.037937 -2.9317e-05
11:19822778 T C 0.085145 2.9038e-05
11:19832639 A G 0.259611 -9.6913e-06
11:19836403 C T 1.272792 8.0408e-07
11:19838292 C T 0.388905 3.2886e-06
11:19838349 C T 0.045464 -1.5463e-05
11:19838663 T C 1.753645 4.8358e-06
11:19841807 A C 1.081584 3.0138e-06
11:19842316 G A 1.784224 1.6954e-05
11:19848022 C T 1.352029 -2.6447e-05
11:19848473 T C 0.027651 8.5601e-07
11:19848474 A G 0.539677 2.8716e-05
11:19848912 G A 0.043374 2.2702e-05
11:19849896 T C 0.022286 9.4794e-06
11:19852152 C G 0.068321 1.1711e-05
11:19854088 A G 0.615873 -4.8249e-06
11:19855883 G A 1.305773 1.3276e-05
11:19855903 G A 0.358375 5.7368e-06
11:19856396 T C 0.255375 3.9493e-06
11:19857043 T C 0.397591 -1.7738e-05
11:19858957 A G 0.024009 6.7415e-07
11:19861308 C A 0.294942 1.7685e-05
11:19861995 A G 1.062242 -2.6748e-06
11:19867475 G T 0.342487 2.4280e-05
11:19868759 C T 0.635338 -2.6511e-05
11:19876050 T G 0.267839 -3.8244e-05
11:19877912 T C 0.047639 1.5598e-05
11:19882812 G A 0.223592 -4.2618e-05
11:19883824 C G 0.121754 1.4451e-05
11:19885510 A G 0.128976 2.2188e-05
11:19885634 T C 0.055767 3.9576e-05
11:19891290 C T 0.416368 7.3576e-05
11:19898188 G A 0.487231 -3.3371e-05
11:19904490 G A 0.416644 1.0020e-05
11:19905436 T C 0.094746 -5.4263e-06
11:19906795 T C 1.290826 1.1867e-04
11:19907615 C A 0.405670 -3.4146e-05
11:19907925 C T 0.056906 -7.2466e-06
11:19908124 A G 0.048136 3.1217e-06
11:19909206 A G 0.076709 -1.4764e-05
11:19910401 G A 0.058503 -1.3743e-05
11:19912646 A C 0.306484 -3.4542e-05
11:19921028 G A 0.300583 -5.7433e-05
11:19921293 C T 0.737539 4.0279e-05
11:19921355 A G 0.908296 -1.1196e-06
11:19926420 T C 0.634458 -6.9916e-06
11:19930124 G A 0.060976 6.7423e-06
11:19930435 G T 0.256073 -6.7770e-05
11:19931852 C T 1.928621 -2.8572e-05
11:19937036 G A 0.256992 -3.4922e-05
11:19939841 T C 0.916858 -1.1468e-05
11:19942585 G A 0.108118 1.3360e-05
11:19948073 A G 0.803322 1.0231e-05
11:19949618 C T 0.022500 -1.3522e-05
11:19950260 A G 0.118849 -1.9244e-06
11:19953047 T C 0.059509 3.7846e-05
11:19953289 A G 0.033299 -6.3129e-06
11:19955194 C G 0.063131 -3.2456e-05
11:19955322 T C 0.024827 1.3819e-05
11:19955905 G A 0.146961 -2.2390e-05
11:19956948 G A 1.083723 -1.0892e-05
11:19957211 A G 0.106375 -1.6267e-06
11:19959099 A G 0.076238 -1.4319e-05
11:19959313 A G 1.022059 -3.1880e-06
11:19960416 C T 0.027960 5.8883e-06
11:19963642 G A 0.374283 1.0046e-04
11:19967872 C T 0.453594 2.3198e-05
11:19969010 T C 0.033834 -7.6795e-06
11:19971251 A G 0.030443 1.5240e-05
11:19971703 C G 0.093503 2.8547e-05
11:19975274 A G 1.814816 3.0115e-05
11:19976809 G A 0.812391 -2.3442e-05
11:19977718 G A 1.303602 -4.5117e-06
11:19981190 A G 1.151687 -4.8884e-07
11:19985339 G C 1.112676 2.9552e-05
11:19985876 T C 0.034672 1.3482e-05
11:19987362 G A 1.596505 7.3076e-06
11:19988521 C T 0.068357 4.1462e-05
11:19988694 T C 0.298009 -3.3292e-05
11:19990698 C T 1.617703 -2.1711e-05
11:19992797 T C 0.180397 6.6786e-06
11:19993934 C G 1.675502 6.6581e-07
11:19996984 T C 1.322784 -2.9377e-05
11:19997143 A G 0.041290 7.7945e-06
11:19997228 T C 0.071499 -1.9292e-05
11:19997298 A G 0.441225 2.9624e-05
11:20001383 C T 0.032429 -3.3660e-05
11:20006316 A G 0.233784 9.4568e-06
11:20007675 C T 1.328280 -2.3676e-05
11:20011445 C T 1.552183 -6.3496e-06
11:20017218 G C 0.223887 -9.5778e-06
11:20019716 T G 0.467032 1.3342e-05
11:20019891 T C 0.150869 -3.0998e-05
11:20019990 T C 0.062937 -2.1694e-05
11:20020589 T G 0.286473 4.6564e-05
11:20022249 T C 0.109511 5.8950e-06
11:20022435 C A 0.378366 -5.4085e-06
11:20024894 T G 0.130083 7.6675e-05
11:20035823 G A 0.060103 2.1535e-05
11:20037120 T C 0.240389 -1.4090e-05
11:20039079 T C 0.053433 1.5093e-05
11:20040206 C T 0.164482 1.5457e-05
11:20044696 G A 0.335080 3.0325e-05
11:20046171 A G 0.165651 5.1955e-05
11:20046848 G T 0.260562 -4.5201e-06
11:20047332 T C 0.159088 -5.6268e-06
11:20050483 G A 0.075777 2.5973e-05
11:20052212 T C 0.526447 -2.7263e-05
11:20055240 C T 0.084177 8.1790e-06
11:20055663 T G 1.240042 -1.4732e-04
11:20058768 T C 0.523026 -7.8741e-05
11:20062277 C T 0.970314 8.4478e-05
11:20065673 T G 0.375493 -2.5905e-05
11:20065779 G C 1.974553 -2.0297e-05
11:20068964 G A 1.106736 3.6610e-05
11:20070668 G A 0.053835 -3.4152e-05
11:20072722 C T 0.105045 1.7830e-05
11:20075275 G A 0.027781 1.8606e-05
11:20079333 A G 0.183490 -2.2287e-05
11:20083701 C A 0.044234 1.9654e-05
11:20086415 C T 0.219931 -3.6765e-05
11:20087212 C T 1.020199 2.0970e-05
11:20087893 G T 0.885036 3.2432e-05
11:20089549 C T 0.057227 1.2523e-05
11:20089574 G A 0.033899 4.1918e-06
11:20089792 C G 0.360722 -1.7434e-05
11:20089944 C T 0.370810 -1.1956e-05
11:20091167 A G 0.263860 -1.0811e-05
11:20092350 C T 0.974747 -1.9086e-05
11:20097434 G A 0.473787 -2.4836e-05
11:20098893 G A 0.646796 -8.3378e-06
11:20099005 C G 0.044779 -1.6072e-05
11:20099930 G T 0.046974 2.5264e-07
11:20101425 T C 1.741778 1.2392e-05
11:20101924 G T 1.217435 3.6054e-05
11:20110173 A G 0.059791 -1.6768e-05
11:20112492 A G 0.999146 7.6020e-07
11:20113184 G A 0.047113 6.8433e-06
11:20113326 A G 0.045448 8.7033e-06
11:20113591 A C 1.693656 4.7912e-06
11:20115277 T C 1.223842 5.2707e-05
11:20116556 C T 1.319246 1.7888e-05
11:20116843 G A 0.133147 3.0748e-06
11:20117790 T C 0.025619 -1.9293e-05
11:20119506 C T 0.381394 2.7323e-05
11:20121234 G A 1.515398 -2.5900e-05
11:20121505 G A 1.929786 9.6103e-06
11:20123299 T A 1.037168 -1.1462e-05
11:20123691 C T 0.455149 3.9947e-05
11:20124434 G A 0.038129 1.3496e-05
11:20127046 A C 1.660801 7.8531e-06
11:20129311 A G 0.144494 -2.1331e-05
11:20129964 A G 0.066939 2.1818e-05
11:20130683 G A 0.160746 -3.7853e-05
11:20131200 T C 1.753856 1.0711e-05
11:20134174 A G 0.044000 7.1106e-06
11:20137957 T G 0.118898 -2.2246e-05
11:20138414 T C 0.159497 -2.1346e-05
11:20138596 A C 1.753282 4.6275e-05
11:20141839 A G 0.441582 -2.1573e-06
11:20142714 T C 0.048265 1.8913e-05
11:20144052 A G 0.081272 1.2684e-05
11:20144079 C T 0.073223 1.3416e-05
11:20145010 G A 0.086823 2.6030e-05
11:20149017 A G 0.035750 -3.8830e-06
11:20151087 G A 0.247614 3.9175e-05
11:20151420 C T 0.033438 -1.2294e-05
11:20152156 C T 0.364581 -2.6532e-06
11:20156166 T G 1.316286 2.0737e-05
11:20156775 A T 0.381339 5.1774e-07
11:20157835 A G 0.134419 1.0247e-06
11:20159583 C T 0.287989 3.3779e-05
11:20161170 G A 0.029748 -2.3584e-05
11:20161931 A G 0.865710 1.3922e-05
11:20162833 T C 0.252142 2.5929e-05
11:20163553 A G 0.066825 -1.3732e-05
11:20165500 G T 1.589747 -2.1802e-05
11:20169982 C T 0.306997 -3.1678e-05
11:20175605 T G 1.860059 -9.9232e-05
11:20176986 C T 0.766524 5.8922e-05
11:20178131 G C 0.254229 -2.4293e-05
11:20179231 G T 0.859988 -2.9925e-06
11:20179956 C A 0.258387 6.9265e-06
11:20180604 G A 1.863740 2.7507e-05
11:20181876 A G 0.039297 3.4924e-05
11:20183835 G T 0.745647 1.3129e-05
11:20185911 T C 0.048207 3.0537e-05
11:20185940 T C 0.047886 1.6456e-05
11:20186756 T C 0.042485 4.0444e-06
11:20187679 A G 0.020900 6.1871e-06
11:20188946 T C 0.078494 -1.5968e-05
11:20189976 A G 0.135646 -4.5390e-06
11:20193796 G A 0.184847 -2.3301e-05
11:20194626 G T 0.230217 1.2509e-05
11:20202134 A G 0.701657 -1.5720e-05
11:20203103 T C 0.092477 7.4121e-06
11:20217304 C A 0.523110 1.2379e-05
11:20218607 A G 0.216169 -1.3785e-05
11:20220144 C T 0.024688 4.7191e-05
11:20230601 C T 0.262668 -3.6421e-05
11:20235805 A G 0.206363 4.7898e-06
11:20238149 T C 0.859005 -2.2607e-05
11:20244114 C T 0.288177 7.7769e-06
11:20244652 G A 1.085674 2.1412e-05
11:20246743 A C 0.084573 3.5711e-05
11:20249251 T C 1.199339 1.7635e-05
11:20265438 A G 0.232440 -8.8048e-06
11:20269390 G A 1.692773 -5.6708e-06
11:20272195 A G 1.977902 -6.1924e-06
11:20272425 T C 0.070762 3.5150e-05
11:20276221 A G 1.036740 -6.8592e-05
11:20280253 G A 0.020971 3.5100e-05
11:20282368 T C 0.788973 -4.3296e-05
11:20288810 C T 0.595271 4.6392e-05
11:20290186 A G 1.662522 1.4486e-05
11:20292262 A G 0.104766 -5.1266e-06
11:20293239 A G 0.056610 -1.3834e-05
11:20306987 G A 0.562797 -1.6063e-05
11:20309358 C T 0.039421 -9.1067e-06
11:20310244 G A 1.252769 -6.6050e-05
11:20316202 A G 0.582149 -7.2408e-06
11:20326091 A G 0.519959 4.1889e-05
11:20327700 G C 0.133442 3.2046e-05
11:20336022 T C 0.089195 4.4760e-06
11:20340987 C A 0.348313 2.3905e-05
11:20342458 A G 0.038560 -6.1250e-06
11:20348171 T C 0.034367 1.0865e-05
11:20348856 G T 0.611371 3.4189e-05
11:20352734 A G 0.286853 6.3679e-06
11:20357928 A C 0.732395 -5.6642e-05
11:20363159 A T 0.901152 -3.5392e-05
11:20372360 G A 0.845297 -4.1066e-05
11:20372362 G A 0.068867 -5.2019e-06
11:20373033 G A 0.053303 4.4550e-05
11:20373730 T C 0.454383 1.0564e-07
11:20378577 G A 0.034704 -1.0773e-05
11:20380868 A G 0.021059 1.0305e-05
11:20386301 C A 1.112828 4.8487e-05
11:20391787 C T 0.510779 -6.6711e-05
11:20399344 T C 0.133897 3.2748e-05
11:20404613 G T 1.905793 6.0228e-05
11:20416589 G T 0.140499 1.5216e-05
11:20432892 A G 1.886266 1.2300e-04
11:20451879 C T 1.900240 7.0379e-05
11:20453750 T C 0.059217 5.7213e-06
11:20459724 G A 0.084168 -3.0152e-05
11:20460371 G A 0.093298 -6.3733e-05
11:20469360 G A 0.069444 2.6219e-06
11:20471736 G T 0.202322 5.0894e-05
11:20483650 C T 0.051141 -1.0523e-05
11:20484886 T C 0.064173 -2.1041e-05
11:20498814 G A 1.813839 4.0569e-05
11:20502071 A G 0.096235 1.7877e-05
11:20509740 G A 0.157114 3.9273e-05
11:20513260 G A 0.546016 -3.5799e-05
11:20520345 G A 0.031199 5.8469e-05
11:20521666 G A 0.078702 1.4856e-05
11:20523201 A G 0.090572 8.3561e-07
11:20532700 A G 0.047084 3.1768e-06
11:20536677 C G 0.141849 4.0102e-05
11:20537480 C T 0.056159 -3.0242e-06
11:20543610 G A 0.211268 2.2524e-05
11:20544421 G A 0.121245 -1.9958e-05
11:20546402 T C 1.546789 2.4840e-06
11:20551427 A G 0.071661 -2.8270e-05
11:20559009 T C 0.083483 1.1231e-05
11:20565191 T G 1.476221 2.9284e-07
11:20567545 C T 0.177680 -1.7622e-05
11:20572834 A G 1.268076 5.8270e-07
11:20574033 G A 0.578607 8.8073e-06
11:20582309 T C 0.074657 -2.2372e-05
11:20585803 G T 0.131738 -1.5356e-05
11:20596670 G T 0.058723 -1.0330e-05
11:20602578 T C 0.546107 -1.3940e-05
11:20603009 T G 0.280699 6.0278e-06
11:20603221 T G 0.048402 4.9778e-07
11:20606224 T C 0.077796 -2.5906e-05
11:20614167 C A 0.067254 -1.0093e-05
11:20622605 G A 0.210842 2.2333e-05
11:20622937 A C 0.066212 1.4985e-05
11:20622975 A G 0.673554 -8.1118e-06
11:20625081 C T 0.464809 -2.2740e-05
11:20630385 T C 0.078679 -1.6507e-05
11:20638531 A G 0.764457 -2.2887e-05
11:20640883 C A 0.444889 6.0604e-06
11:20641022 A G 1.392122 -1.8359e-05
11:20645999 T C 0.607421 9.7838e-07
11:20648007 T C 0.047064 -2.1220e-05
11:20648364 C G 0.330685 2.7944e-05
11:20648380 A G 0.585901 -8.9052e-07
11:20648556 A C 1.233174 -8.8273e-06
11:20648846 T G 0.533367 -5.3950e-05
11:20650770 C T 0.164404 1.7929e-05
11:20653783 G A 0.421458 1.3755e-05
11:20657520 C T 0.052177 -1.9391e-05
11:20659757 A G 0.745839 6.8432e-06
11:20665566 C A 0.643641 2.3319e-05
11:20670662 A G 0.051898 -3.1259e-06
11:20671224 T C 0.065153 -2.1933e-05
11:20671568 A G 1.734261 2.4444e-05
11:20675645 G A 0.101747 4.3443e-06
11:20680283 A G 0.111634 -1.0752e-04
11:20681843 G C 0.052242 1.3670e-05
11:20684366 T C 0.930504 -5.7867e-05
11:20685887 T C 1.372686 -1.2518e-05
11:20687297 T G 0.361556 -3.6788e-05
11:20689056 T G 0.055770 -2.1665e-05
11:20689247 G A 0.021461 2.2555e-06
11:20689486 G A 0.218230 1.7035e-05
11:20690111 G T 0.633780 -5.6367e-05
11:20692208 G A 0.946113 7.2947e-05
11:20692327 T G 0.062946 -1.5208e-05
11:20692597 A G 0.225491 1.1066e-05
11:20696659 C A 0.267855 -1.0291e-04
11:20696690 T C 0.022987 9.9162e-06
11:20697097 T C 0.028661 -1.6958e-05
11:20698929 G C 1.490908 7.0206e-05
11:20699233 A G 0.059356 2.0948e-05
11:20701178 A G 0.022020 1.5352e-05
11:20703518 G T 0.251668 -1.7058e-05
11:20718728 C T 0.405916 2.8801e-05
11:20735026 T C 0.089231 3.7673e-05
11:20740264 A G 1.613838 4.1117e-05
11:20743908 T C 0.042585 5.0727e-05
11:20746890 A G 0.300515 -6.2463e-05
11:20754381 C T 0.331477 -5.6195e-05
11:20760175 T C 0.073051 -7.3074e-05
11:20763105 T C 0.049434 4.2172e-06
11:20764527 T C 1.302719 2.1595e-04
11:20774632 G A 0.055510 -1.6638e-06
11:20775804 A G 0.026937 -3.0997e-05
11:20776697 A G 1.627639 6.5025e-05
11:20778475 G A 0.076819 7.6115e-06
11:20779281 A G 0.159717 3.7702e-05
11:20781586 C T 0.328692 -4.9309e-05
11:20782189 A G 0.036801 1.7537e-05
11:20785332 T C 0.087845 8.0469e-06
11:20785926 C T 1.704315 6.5446e-05
11:20790071 T C 0.036694 3.3054e-07
11:20791256 T C 0.031020 -3.0465e-05
11:20792282 C T 0.638649 -3.9626e-05
11:20800390 A G 0.424431 1.2891e-05
11:20805286 A G 1.509186 -3.7834e-05
11:20809264 G T 1.374380 7.8321e-07
11:20820962 C T 0.178972 3.4331e-06
11:20828130 G A 0.044614 7.0431e-06
11:20831600 C T 0.402979 -1.6489e-05
11:20836004 A G 0.086190 9.3485e-06
11:20836447 A G 0.101925 1.1088e-05
11:20842974 G A 1.533017 -1.4727e-05
11:20852227 G A 0.143754 -9.7375e-06
11:20853197 C A 0.234066 1.7824e-05
11:20859887 C T 0.125445 1.0514e-05
11:20865910 T A 0.343554 4.1037e-05
11:20867920 A G 0.412892 1.9485e-05
11:20876550 C T 0.092061 -1.7061e-06
11:20882864 A G 0.191043 6.3840e-06
11:20888031 T G 1.531114 1.3176e-05
11:20891797 G A 1.456740 1.3160e-05
11:20899163 G A 1.675216 3.9776e-05
11:20903772 C T 0.083574 -2.4802e-05
11:20910614 C T 1.734229 2.5748e-05
11:20911090 T C 0.105447 -7.6341e-06
11:20916395 A G 0.026090 -2.0836e-05
11:20920616 T C 0.036094 -6.1004e-06
11:20921253 C T 1.555968 2.7081e-05
11:20922067 A G 0.110400 -4.2553e-05
11:20925402 T C 0.160188 -2.5424e-05
11:20930897 C T 0.077624 2.9083e-06
11:20930997 G A 1.889661 1.2754e-05
11:20931802 T C 0.071785 2.3812e-05
11:20936373 C T 0.122618 -1.0358e-05
11:20937855 A C 1.885082 2.2391e-05
11:20939655 C T 0.120728 1.4435e-05
11:20950550 T G 0.161441 6.6165e-05
11:20955053 G A 0.086849 -2.4909e-05
11:20955287 G T 0.043543 7.8115e-05
11:20957161 A G 0.180702 -1.3784e-05
11:20959004 T C 0.101964 9.5647e-06
11:20959394 T C 0.097855 3.0598e-06
11:20960917 G A 1.508277 -2.7959e-06
11:20970939 G T 0.110417 -3.6576e-05
11:20978612 A G 0.391950 1.1662e-05
11:20982770 A C 0.046428 3.6563e-06
11:20984205 T A 0.092967 -4.1207e-05
11:20988027 C T 0.154125 2.7400e-05
11:20989193 C T 0.035672 -2.1956e-05
11:20994611 A C 0.092759 2.1890e-05
11:21007031 T C 0.178705 -1.9001e-05
11:21008069 T C 0.114295 -2.7634e-05
11:21008313 G T 0.063813 -3.5687e-06
11:21016033 G A 0.530264 -1.4768e-05
11:21016295 C A 0.467600 -2.4783e-06
11:21017138 T G 0.316682 -1.6932e-05
11:21018771 C T 0.286308 5.8125e-04
11:21022626 A G 0.499020 -9.9073e-05
11:21023048 C T 0.463793 -3.8277e-05
11:21023274 T C 0.026057 -3.5374e-05
11:21033554 T C 0.084787 1.3777e-05
11:21038721 G A 0.117031 -2.4786e-05
11:21047605 T C 1.869868 -5.5408e-05
11:21049878 T G 0.379294 3.0188e-05
11:21050393 G A 0.022971 1.9346e-05
11:21054400 C T 0.147341 -8.8601e-05
11:21056520 T G 0.106956 3.9683e-06
11:21059030 G A 0.292329 1.5638e-05
11:21062689 A G 0.106106 1.2633e-05
11:21063622 C T 0.271659 2.7701e-05
11:21064322 T C 0.195840 2.0483e-05
11:21064581 A C 0.170558 4.0683e-06
11:21065300 A T 0.052300 1.1406e-05
11:21070913 T C 0.488662 -1.9809e-05
11:21075331 A G 0.343366 -2.0095e-05
11:21077519 C T 0.021254 -1.9920e-05
11:21079681 G A 1.149344 -2.5374e-05
11:21081891 A G 0.715289 -2.0117e-05
11:21082995 G A 0.440819 -2.2611e-06
11:21084216 A G 1.464861 -2.8514e-06
11:21084889 C T 0.094561 -1.6455e-05
11:21086918 T G 0.038947 1.0965e-05
11:21091725 G A 0.051570 -1.4845e-05
11:21094538 G T 0.034578 8.6896e-06
11:21094621 C T 0.873780 -1.3185e-05
11:21109736 T C 0.349465 3.5646e-06
11:21113696 G A 0.029225 1.5870e-05
11:21114073 T C 0.083694 2.1949e-06
11:21126948 A G 0.111312 -2.2380e-05
11:21130957 C T 0.036012 2.4147e-05
11:21135086 C T 0.057393 1.7349e-05
11:21135713 T C 0.023510 2.6308e-05
11:21138276 T C 0.020335 -1.8361e-05
11:21139432 C A 0.057529 -1.7591e-05
11:21141994 T G 0.338283 -2.0840e-05
11:21151161 C T 0.214403 -1.7806e-05
11:21151875 T C 1.421698 -5.9239e-06
11:21158493 A G 0.039343 8.8088e-06
11:21164000 C G 0.396134 1.1145e-05
11:21166174 G A 0.695483 6.5821e-06
11:21174213 C G 0.198683 -2.1945e-06
11:21176538 T C 0.047253 -1.4904e-05
11:21181521 T C 0.101406 -5.2785e-05
11:21184296 A G 1.561917 1.1428e-05
11:21184719 C T 0.147049 3.5056e-05
11:21185737 C T 0.491645 2.5816e-06
11:21188308 C T 0.032244 -4.8314e-06
11:21190116 A C 0.046285 -2.7855e-05
11:21194295 C A 0.954195 2.4551e-05
11:21196180 T G 0.712579 8.4729e-06
11:21205247 A G 0.987150 -1.4370e-05
11:21210092 A C 1.479188 -3.5962e-05
11:21216427 A C 0.027236 3.3737e-05
11:21220155 A T 0.063397 1.4330e-05
11:21227564 T G 0.114698 1.3900e-05
11:21228203 A G 0.207382 8.1432e-06
11:21239470 G T 0.233979 1.8051e-05
11:21239474 A G 0.226938 4.1559e-06
11:21240436 T G 0.149659 -2.4934e-05
11:21240672 A G 0.143910 6.0571e-06
11:21247267 A G 0.036847 4.1722e-05
11:21248971 G A 0.314313 5.8671e-06
11:21249177 A G 0.948190 -1.0495e-05
11:21250615 A G 0.030037 3.2129e-06
11:21253899 C A 1.024753 1.4586e-05
11:21255348 C T 0.694045 -1.7035e-05
11:21257955 A C 0.068081 9.4207e-06
11:21259201 T G 0.350614 -1.9425e-05
11:21259545 A G 0.624623 4.6157e-06
11:21260860 C T 0.067374 2.7615e-05
11:21260940 T C 0.049002 -2.2809e-05
11:21262344 A G 0.454484 3.0742e-05
11:21262460 T C 0.466795 5.1706e-06
11:21262591 C T 0.599722 2.2701e-05
11:21263171 G T 1.571898 -5.0237e-06
11:21263842 T C 0.341211 -3.9918e-06
11:21264181 A G 0.319496 -1.8584e-05
11:21264617 A G 0.099105 1.4374e-05
11:21264711 T C 1.409899 -1.4782e-05
11:21279056 A T 0.069334 8.6085e-06
11:21281105 G A 0.124562 2.2647e-05
11:21283102 T C 0.449667 3.7742e-05
11:21283527 A G 0.278161 -5.7174e-06
11:21285515 A G 0.039713 -1.9691e-05
11:21289902 G A 0.185379 3.3029e-05
11:21301878 G A 0.071804 -4.5394e-06
11:21305927 C T 1.909432 3.4224e-05
11:21306929 C A 0.067305 -2.5921e-06
11:21308000 A G 0.037321 -1.4711e-05
11:21308589 G A 0.104090 1.8472e-05
11:21309799 G A 0.068221 -8.1686e-06
11:21315859 T C 0.073031 7.6000e-06
11:21321010 C T 0.208567 9.4092e-06
11:21321305 C T 0.614766 3.2629e-05
11:21324159 G C 0.067679 1.3733e-07
11:21326156 G A 0.050823 2.3034e-05
11:21329752 T C 0.103539 3.2845e-05
11:21330530 G A 0.970405 -4.0891e-05
11:21342067 C T 0.789450 -2.7723e-05
11:21343384 A C 0.059256 -1.1239e-05
11:21343939 G A 1.845236 2.1241e-06
11:21345128 G A 1.051622 -4.2152e-05
11:21345249 A G 1.813251 5.2110e-06
11:21350620 G A 0.485442 -6.4703e-05
11:21351017 T G 0.309243 -9.7403e-08
11:21353780 A G 0.295435 -9.2943e-06
11:21357253 G A 1.044007 -1.5482e-05
11:21359470 G A 0.395127 1.4912e-05
11:21361563 G A 0.042033 -2.0476e-06
11:21362546 T C 0.062242 7.6726e-06
11:21362764 A G 0.395611 7.4228e-06
11:21364574 G T 0.438362 -1.0305e-05
11:21366741 A C 0.728282 4.1671e-06
11:21367530 G A 0.803679 7.9711e-07
11:21370159 G A 0.320480 -7.5425e-06
11:21370866 G A 0.027690 -1.8872e-05
11:21374517 C T 0.238081 1.7050e-05
11:21376048 T G 0.079623 -6.8918e-06
11:21376291 T C 0.065981 1.2683e-05
11:21378056 T C 0.626983 1.4314e-05
11:21378172 T C 0.551846 3.8089e-06
11:21383866 G T 0.744664 -2.8378e-05
11:21387264 C T 1.256518 -2.6490e-05
11:21391795 T C 1.390982 4.9895e-06
11:21392487 T C 0.092438 -3.1110e-06
11:21392886 A G 0.175005 1.8370e-05
11:21393356 T C 0.033312 -1.4575e-05
11:21393685 T C 0.562482 1.2386e-05
11:21395259 A C 0.463209 -1.7641e-05
11:21396218 T C 0.391002 -3.1548e-05
11:21400116 T C 0.300966 1.8623e-05
11:21403581 A G 0.043121 2.6623e-07
11:21404281 C A 0.271211 -1.1863e-05
11:21408479 A G 0.041472 -2.0405e-05
11:21409969 G T 0.186875 -7.5552e-05
11:21411524 T G 0.023412 2.5791e-05
11:21413780 G A 1.101955 3.3107e-06
11:21415258 G A 0.742953 1.3107e-05
11:21417522 A G 0.113633 1.7751e-05
11:21417601 G A 0.262516 -1.2623e-05
11:21417889 T C 0.175538 -1.6138e-05
11:21418215 C G 0.055397 -7.5097e-06
11:21419354 G A 0.093428 -2.9947e-06
11:21422283 A G 0.779910 8.4185e-06
11:21424273 C A 0.126412 1.7484e-05
11:21424500 C T 1.326024 3.7893e-05
11:21425625 G A 0.082506 -4.8674e-05
11:21429135 C A 0.928472 5.5758e-06
11:21429653 C T 0.650775 -2.5482e-05
11:21429998 A G 0.221638 -8.5798e-06
11:21431793 T G 0.424736 -2.3926e-05
11:21432958 A G 0.874374 1.2878e-05
11:21436232 C T 1.006446 4.8488e-05
11:21439602 C T 0.054020 -6.2026e-07
11:21439725 G C 0.039943 -1.3954e-06
11:21441271 A G 0.219775 -2.3634e-05
11:21441732 T C 0.071249 1.2371e-06
11:21443083 G T 0.770676 3.5099e-05
11:21448287 C A 0.065163 9.1979e-06
11:21448619 A G 0.108807 9.7443e-06
11:21461874 A G 1.881362 -4.9293e-05
11:21462647 G A 0.563222 3.5834e-05
11:21464433 G A 0.550791 -7.4151e-06
11:21470821 C T 0.243674 -9.1900e-08
11:21483422 G A 0.278011 -1.5187e-05
11:21495251 C T 1.712887 -7.5775e-06
11:21496506 T C 0.843642 -2.9434e-06
11:21504718 A G 0.084395 -5.2723e-06
11:21518963 A T 0.131251 2.2767e-05
11:21521278 A G 1.037165 2.1250e-05
11:21523231 A C 0.141190 -7.7852e-06
11:21523967 T C 0.085992 2.0918e-05
11:21528959 T C 0.027239 -1.8581e-05
11:21529190 A C 0.343772 2.0548e-05
11:21533893 C A 0.991395 1.7316e-05
11:21537020 G A 0.434470 7.2310e-05
11:21539629 C T 0.399155 7.1533e-06
11:21539845 T C 0.820282 -3.3057e-05
11:21549811 A G 0.224462 -5.7902e-07
11:21563411 C T 0.021770 -2.7866e-06
11:21568433 G A 1.197843 9.3133e-06
11:21575673 A G 0.223994 -1.3067e-05
11:21583548 G A 0.103415 -8.5174e-06
11:21586006 C A 0.197385 3.3267e-05
11:21586339 T C 1.659419 1.3389e-05
11:21587453 A G 0.467409 -1.3839e-05
11:21600834 T C 0.021023 2.0867e-05
11:21601202 G A 0.021422 2.1676e-05
11:21609484 A G 0.209304 2.0544e-05
11:21613559 G C 0.543377 8.0598e-06
11:21619937 T C 0.875896 1.2544e-05
11:21623741 G A 0.137217 1.2199e-05
11:21626844 T C 0.057935 3.2550e-06
11:21628183 T C 0.905699 9.0621e-06
11:21637925 G T 0.022818 -5.1236e-05
11:21641407 A G 0.776996 -3.8574e-06
11:21645289 C T 0.078893 -2.7247e-07
11:21648581 C G 0.084450 2.8562e-05
11:21649542 A C 0.364221 -8.5806e-06
11:21649802 A G 0.063719 -2.7722e-06
11:21655839 C T 0.363990 -1.4289e-05
11:21655881 T G 0.108901 -2.9428e-05
11:21656866 G A 1.023195 -1.3815e-05
11:21669202 G A 0.342120 3.4627e-06
11:21669880 T C 1.303826 -3.6732e-05
11:21677481 A G 0.112215 1.3715e-05
11:21677821 C T 0.282640 5.2759e-05
11:21682823 G A 0.260159 5.4200e-06
11:21684910 G A 0.022984 -6.0505e-05
11:21686012 G A 0.054572 -1.1817e-05
11:21686363 T C 0.020770 -6.5593e-06
11:21703923 C T 0.024263 -5.6719e-05
11:21705222 G C 1.122621 4.4590e-06
11:21726926 G T 0.044471 -4.0411e-06
11:21756085 A G 0.878983 -1.0081e-05
11:21769610 G T 0.086579 -1.9955e-05
11:21770657 C G 0.868690 -1.1482e-05
11:21772160 C G 0.301219 -1.6036e-05
11:21772653 T C 1.069685 5.8350e-06
11:21773057 T C 0.581146 -5.2099e-06
11:21773152 T C 1.162856 -9.6305e-06
11:21780200 T C 0.138730 -1.6549e-05
11:21790929 A T 0.020945 -1.4385e-05
11:21800924 G A 0.054111 -1.6110e-05
11:21805747 C T 0.060045 -1.4344e-05
11:21816616 G A 1.744317 1.3801e-04
11:21819997 C T 0.720314 -1.9933e-06
11:21840174 T C 0.732239 -2.1731e-06
11:21841437 C A 0.025415 -8.3317e-06
11:21842157 T C 0.084473 1.2339e-05
11:21860166 G A 0.093558 -4.5322e-05
11:21861514 A G 0.023003 -1.0115e-05
11:21866593 A G 0.159584 6.4556e-05
11:21867202 G A 0.143271 -1.8460e-06
11:21874203 T C 0.020689 -1.6073e-05
11:21876787 A G 1.850182 5.5514e-05
11:21877350 C T 0.027898 1.8715e-05
11:21887634 A G 1.961232 6.5994e-05
11:21889809 G A 0.138490 -2.3974e-05
11:21894297 A G 0.055893 -2.8829e-05
11:21894814 A G 0.610751 1.5308e-05
11:21894862 A C 0.880333 -2.8561e-05
11:21895786 G A 0.295127 1.4055e-05
11:21905063 G A 0.063651 1.4416e-05
11:21907166 A G 0.093701 -4.1552e-05
11:21908660 A G 0.354574 7.0591e-07
11:21915480 A G 0.047087 2.8973e-05
11:21921702 C A 0.102523 -3.7159e-06
11:21923086 A G 0.039375 -1.9408e-05
11:21923459 T C 0.163674 -8.9818e-07
11:21924352 C A 0.064728 -2.2014e-05
11:21928473 C T 0.411288 -2.5248e-05
11:21931517 T G 0.045708 1.2623e-05
11:21936145 T C 0.038142 1.4008e-05
11:21942487 A C 0.035123 1.6326e-06
11:21944402 C A 0.106135 2.8503e-05
11:21955152 C T 0.944451 -1.5399e-05
11:21955916 A G 1.796350 -1.6371e-06
11:21959809 A G 0.039236 -1.5074e-05
11:21962151 C T 0.479785 2.8491e-05
11:21966386 T G 0.334070 -3.8537e-06
11:21968442 T C 0.079896 1.0284e-05
11:21982176 C T 0.020835 -4.2660e-06
11:21987695 T C 0.041904 7.7331e-06
11:22001998 C T 1.563651 4.3017e-06
11:22002162 G A 0.021572 -9.8164e-06
11:22003721 A G 0.153628 -2.5196e-05
11:22007739 T C 0.065163 1.4940e-05
11:22011571 G A 0.034779 9.3684e-06
11:22014122 C T 0.092818 -1.8717e-06
11:22014349 C G 0.202491 9.2580e-06
11:22023647 C T 0.057422 -9.0626e-06
11:22025808 C T 0.355324 -6.1180e-06
11:22026317 C T 0.026983 9.5304e-07
11:22027066 T C 0.108553 -3.0184e-05
11:22034138 T C 0.689514 -2.2834e-05
11:22046084 C T 0.038869 -3.9427e-05
11:22054424 T C 1.320506 1.3357e-06
11:22067052 G C 0.035217 1.1659e-05
11:22073720 A G 0.039430 -5.1390e-06
11:22078862 T C 0.082269 1.1477e-05
11:22098022 G A 0.202111 -1.5597e-05
11:22111355 C T 0.175807 5.3373e-05
11:22111833 C T 0.050969 1.3749e-05
11:22114093 A G 0.412113 6.5486e-06
11:22131598 T C 0.592175 4.0230e-05
11:22135638 G C 0.046139 -6.9752e-06
11:22136419 C T 0.130606 2.9827e-05
11:22145565 C T 0.043666 -1.6070e-05
11:22161471 T C 0.172996 2.6175e-05
11:22168213 G A 0.091721 -2.6972e-05
11:22170435 A G 0.053313 7.7110e-06
11:22175677 T G 1.040573 2.2888e-05
11:22178915 T G 0.028807 2.2110e-07
11:22183699 G A 0.062190 1.7585e-05
11:22194214 T G 0.081538 -2.9145e-05
11:22202381 C T 0.033387 -1.7061e-05
11:22205063 T C 0.056386 -1.4206e-05
11:22206994 G T 0.046737 9.3352e-06
11:22207459 C G 0.043604 3.9717e-05
11:22207495 A C 0.348332 -4.0468e-05
11:22219879 A G 0.027755 3.8527e-06
11:22226709 G A 0.097608 -1.1645e-05
11:22235192 G A 0.064086 3.7567e-05
11:22236717 T C 0.075605 -3.9633e-05
11:22240431 T C 0.040193 1.0277e-05
11:22244783 T C 1.613948 -8.0080e-06
11:22271520 A G 0.034695 2.2720e-05
11:22271870 T A 1.177456 1.2533e-05
11:22286816 A T 0.063287 2.8369e-05
11:22296266 T C 0.023214 -2.8544e-05
11:22301077 G A 0.081259 1.8355e-06
11:22301590 A G 0.073758 2.0393e-05
11:22301807 G A 1.309074 -3.1881e-06
11:22302241 T C 0.033500 -3.1852e-05
11:22305928 G A 0.144394 -2.8854e-06
11:22321465 G A 0.030563 5.4753e-06
11:22327542 T C 0.102812 1.2361e-05
11:22341290 G A 0.048473 1.6665e-05
11:22342231 A G 0.020504 -1.6734e-05
11:22345050 T C 0.353503 -1.0215e-05
11:22347321 T G 0.029092 -4.3797e-06
11:22350192 T G 0.029037 -4.3222e-06
11:22351549 A G 0.020056 -1.3513e-05
11:22351688 T C 0.251227 -5.7979e-05
11:22352006 G A 0.583804 2.4814e-05
11:22359651 A G 0.091928 -7.7084e-07
11:22360432 C T 0.268900 2.2011e-05
11:22362296 T C 0.269663 1.0345e-05
11:22366709 T C 0.452676 2.6685e-05
11:22371158 A G 0.050710 -1.2413e-05
11:22371664 C T 1.769741 1.8156e-05
11:22372284 A C 0.020874 -8.1611e-06
11:22372382 C T 1.268414 -1.0351e-05
11:22373423 G A 0.138370 -2.6353e-05
11:22373951 C T 0.091402 4.6263e-05
11:22374142 C T 0.236403 1.0814e-05
11:22379184 T C 0.470343 8.4616e-07
11:22384970 T C 0.303543 -1.4158e-05
11:22387745 C T 0.701799 3.8133e-06
11:22395570 A G 0.861046 4.6186e-06
11:22395838 C T 0.044672 -2.7674e-07
11:22406423 A G 0.076968 9.5144e-06
11:22406520 A C 0.396163 -2.2456e-05
11:22407885 C T 0.086482 -8.4537e-06
11:22417107 G A 1.309671 -1.9677e-05
11:22419009 G A 0.910642 -1.3920e-06
11:22420946 A G 0.051329 6.1663e-06
11:22437195 C T 0.241821 6.2352e-06
11:22438085 A G 0.026249 -2.6980e-05
11:22444324 C T 0.036048 -4.5167e-05
11:22445120 C T 0.475027 -2.9993e-05
11:22450837 A G 0.024019 7.4410e-05
11:22451185 T C 0.056549 1.1599e-04
11:22451365 A G 1.005336 -2.6558e-05
11:22451989 T C 0.100186 2.0213e-05
11:22463055 A G 0.042439 1.4998e-05
11:22463521 C T 0.047915 9.4055e-06
11:22464164 T C 0.140788 1.5180e-05
11:22464592 A G 0.049324 -6.9338e-05
11:22469386 T G 0.033899 1.7051e-05
11:22475296 C A 0.075839 5.1807e-06
11:22482860 A T 0.041170 1.5771e-05
11:22490590 A C 0.028654 -1.5940e-05
11:22491078 G A 0.027512 -8.6143e-06
11:22499539 C T 0.875299 1.2772e-05
11:22499589 A G 0.032406 3.1019e-05
11:22505458 G T 0.049363 -6.5704e-05
11:22506935 G T 1.275451 -1.5374e-05
11:22512159 T C 0.079133 -5.3459e-06
11:22518569 C A 0.044854 7.5745e-06
11:22519471 G T 0.588621 2.0421e-05
11:22533437 G A 1.312161 2.5375e-06
11:22536309 A C 0.101374 1.6040e-05
11:22537165 T C 0.507732 -1.1411e-05
11:22537787 A G 0.043851 -4.8605e-05
11:22554280 A G 0.058850 -2.1389e-05
11:22556292 G A 1.424353 1.0416e-06
11:22568121 A C 0.227948 -2.2568e-05
11:22579629 T C 0.107067 -1.3836e-05
11:22582176 C T 0.145988 -5.7934e-06
11:22583068 G A 0.054007 7.3883e-06
11:22587033 C T 0.298756 -1.2369e-05
11:22591940 A C 0.383718 2.8980e-05
11:22594411 A G 0.024844 1.6359e-05
11:22600921 A G 0.772795 -1.0657e-05
11:22608583 C T 1.191637 1.1736e-05
11:22613634 G T 0.041878 -1.1945e-05
11:22618766 A C 0.425226 1.8807e-05
11:22629016 G A 0.400726 -2.2864e-05
11:22642988 A G 0.375003 2.7009e-05
11:22644603 A G 0.035454 -6.4070e-07
11:22646398 A G 0.036055 2.2603e-05
11:22646532 T C 0.048054 7.9354e-06
11:22646970 A G 0.023487 1.6072e-05
11:22648121 G A 0.071058 1.2419e-05
11:22656835 G C 0.035493 6.2845e-06
11:22668039 T C 0.316354 -2.3834e-05
11:22682184 C T 0.049606 -1.6424e-05
11:22689884 G A 1.187037 7.7802e-06
11:22690204 C T 0.159928 -1.9346e-05
11:22693436 T C 0.212900 -2.9331e-05
11:22695460 G A 0.038875 -2.0549e-05
11:22696692 T C 0.215247 7.9721e-06
11:22697264 C G 0.070869 -2.1684e-05
11:22697623 G A 1.352510 3.6808e-06
11:22701957 T C 0.591458 1.6586e-05
11:22715405 A G 0.028933 -1.6204e-05
11:22717120 C T 0.316413 2.9953e-05
11:22721489 T C 1.592506 -6.4153e-05
11:22725729 G C 0.081305 4.4968e-05
11:22759539 T C 0.065105 -3.7210e-06
11:22761978 T C 0.066848 3.0963e-05
11:22781546 T G 0.024899 -3.1811e-05
11:22785294 A G 0.101565 8.2246e-06
11:22786413 A G 1.639048 -4.5162e-05
11:22790693 G T 0.775230 7.1701e-05
11:22794589 A G 0.077351 3.8070e-06
11:22798871 T C 0.172499 9.6042e-07
11:22799343 T C 0.066695 1.8632e-05
11:22800257 C A 1.200644 5.0430e-06
11:22809587 T G 0.029894 -4.8377e-05
11:22812930 A G 0.101906 -5.8265e-05
11:22814231 A G 1.335839 -2.0521e-05
11:22814385 T C 1.730532 2.6467e-05
11:22828273 T C 0.053306 -2.1664e-05
11:22834189 T C 0.568467 1.3954e-05
11:22843155 T A 1.140343 -3.0847e-05
11:22848169 C T 0.064303 3.1354e-06
11:22856832 G A 1.057899 1.9763e-05
11:22858569 T G 0.047759 2.7721e-05
11:22862090 G C 1.096310 3.2468e-05
11:22863849 C T 0.374150 -4.0178e-06
11:22864086 G T 0.037704 3.3091e-05
11:22878095 G C 0.020767 -1.2636e-05
11:22878845 A G 0.060746 -5.6827e-05
11:22881002 T C 0.716409 4.1338e-05
11:22881542 G A 0.280199 4.0137e-05
11:22883201 A G 0.075433 -5.1527e-05
11:22892505 T C 0.075956 2.2709e-05
11:22899302 G A 1.497030 -2.2311e-05
11:22903133 G A 0.038281 -6.7404e-06
11:22906480 A C 0.035214 4.4581e-05
11:22910051 C T 0.312852 7.4597e-05
11:22912856 G A 0.055517 1.0475e-05
11:22927488 T C 0.230071 -2.3267e-05
11:22937489 A G 0.066724 -1.4456e-05
11:22938620 T A 0.065202 1.0738e-05
11:22942764 G A 0.750140 1.7020e-05
11:22947200 C T 0.033520 -2.3897e-05
11:22960668 C A 0.390317 2.8175e-05
11:22970811 G A 0.881290 -3.7278e-05
11:22972725 T C 0.057721 9.2274e-06
11:22979023 C A 0.400447 3.2531e-05
11:23005212 T C 0.061654 -2.5509e-05
11:23012373 A G 0.025246 -6.8001e-06
11:23016327 T C 0.068591 1.7741e-05
11:23021443 G C 0.403920 8.4519e-06
11:23039387 A G 0.023506 -2.5089e-05
11:23040052 A G 0.103357 -1.1529e-05
11:23040284 G A 0.057990 4.3384e-05
11:23041219 G A 0.051862 2.5674e-05
11:23042200 T C 0.083048 4.4324e-06
11:23043523 T C 0.026541 -1.0712e-05
11:23044592 A T 0.417066 1.0739e-05
11:23059183 G T 0.715380 -9.7348e-06
11:23060338 A G 0.048632 2.4430e-05
11:23063745 C G 0.034506 -2.1092e-05
11:23071061 C T 1.138379 3.5555e-06
11:23075367 G A 0.052501 2.8488e-05
11:23076672 G A 0.055104 -4.0133e-06
11:23081179 A G 0.755398 -1.5104e-05
11:23082825 A C 0.380807 1.6689e-05
11:23093707 A C 0.060759 -2.6397e-05
11:23096814 G A 0.762097 3.6142e-06
11:23107140 G C 0.043449 6.2952e-06
11:23121843 G A 0.919724 3.0857e-05
11:23125029 T C 0.737140 3.6465e-05
11:23129682 A G 0.181338 -3.1174e-07
11:23139558 A G 0.367220 -6.3712e-06
11:23153735 T G 0.032299 -1.5614e-05
11:23156318 C T 0.715812 -2.5521e-05
11:23156863 A G 0.076900 -3.7171e-05
11:23161263 C A 0.087150 -3.2369e-06
11:23163357 G A 1.128775 2.4937e-05
11:23163698 G A 0.270494 2.7153e-05
11:23165946 A G 0.068802 1.7260e-05
11:23171794 C T 0.586307 1.1602e-06
11:23175126 A G 0.203763 5.2179e-05
11:23178893 G A 0.107761 -6.8113e-06
11:23178973 A G 0.159016 2.8873e-05
11:23189583 T C 0.108154 -1.3108e-05
11:23193026 A G 0.424905 1.6541e-05
11:23197362 A G 1.634471 -1.3835e-04
11:23200462 G A 0.111358 3.0268e-05
11:23203909 C T 0.118336 7.8091e-07
11:23212048 T G 0.172155 -3.4765e-05
11:23214382 C T 0.314706 9.5370e-05
11:23219092 A C 0.156027 -7.8192e-06
11:23224072 A G 0.025687 -9.4801e-06
11:23224235 C T 1.204649 -6.5276e-05
11:23228998 A G 1.211910 -8.8911e-05
11:23231539 C A 0.064770 -1.2109e-05
11:23232884 A C 0.529754 -5.0117e-05
11:23238594 T C 0.049340 2.3954e-05
11:23247163 G A 0.566189 -8.7752e-06
11:23247267 T C 0.186366 -1.5250e-05
11:23251251 C T 0.144102 -3.4602e-05
11:23252367 C T 0.143261 -2.4965e-05
11:23256291 G A 1.228406 3.6898e-05
11:23274488 T C 0.052193 -2.3535e-05
11:23275740 A G 0.061359 2.5371e-05
11:23278406 G A 0.359388 2.3617e-05
11:23288951 G T 0.588027 4.9507e-05
11:23296188 A G 0.652862 2.0076e-05
11:23302761 G A 0.059726 -4.2544e-06
11:23317611 A G 0.036022 -1.9588e-05
11:23326081 G A 0.978240 -1.6378e-05
11:23335805 G A 0.065955 4.6229e-06
11:23337374 T C 0.976656 -1.5442e-05
11:23353253 T C 0.041251 -1.5006e-05
11:23361059 A G 0.539933 -3.9752e-05
11:23366964 T C 0.415008 4.4073e-06
11:23372252 C G 0.025051 4.1024e-06
11:23374790 A C 0.047181 2.1994e-05
11:23378675 A G 0.915044 -1.3076e-05
11:23379264 A G 0.053952 -1.2678e-06
11:23399304 T C 0.041465 2.8015e-05
11:23415352 C T 0.774740 -1.3231e-05
11:23425890 C A 0.231346 -2.0206e-05
11:23429071 T C 0.431575 3.9416e-05
11:23438670 C T 0.066731 -2.2751e-05
11:23447428 T A 1.741155 -6.1888e-05
11:23448534 G A 1.248916 1.7585e-05
11:23460475 T G 1.717279 -9.7071e-05
11:23464776 C T 0.032991 -6.5741e-05
11:23469200 G A 0.962819 -2.2407e-05
11:23469736 T G 0.035302 3.8945e-06
11:23475729 C T 0.021134 -5.7609e-06
11:23478696 A C 0.073735 1.2043e-05
11:23481908 A G 0.375204 -2.6656e-06
11:23500771 G A 0.653073 -2.9020e-05
11:23506203 A G 0.147354 -2.0017e-05
11:23518436 T C 0.049564 2.0671e-05
11:23520285 A C 0.027281 2.2781e-05
11:23521591 G A 1.623711 1.8640e-05
11:23525886 A G 0.107716 3.7508e-05
11:23529264 T G 0.655878 -5.3338e-05
11:23530869 G A 1.534065 -3.2236e-06
11:23531223 T G 1.278752 -5.7220e-05
11:23531560 G A 0.044922 1.3376e-05
11:23532516 C T 0.915031 -5.1754e-05
11:23533754 A G 1.896643 -8.1518e-05
11:23535906 G A 0.338900 2.6348e-05
11:23536237 G A 0.271302 -2.0666e-06
11:23536654 G A 0.419211 -6.5472e-05
11:23540793 T C 1.322638 -7.7375e-07
11:23542583 C T 0.109618 9.3329e-06
11:23551056 A G 0.042141 3.3659e-05
11:23559874 T C 0.035688 -3.3513e-05
11:23562214 C T 0.027661 2.7669e-05
11:23564329 A G 0.684275 5.9188e-05
11:23565554 T C 0.381946 3.2176e-05
11:23572721 G A 0.746650 7.8873e-05
11:23575384 T C 0.863464 -9.1908e-05
11:23577497 A G 0.045208 -1.6476e-05
11:23579484 T C 0.032088 4.8807e-06
11:23579534 T C 0.578581 -1.0568e-05
11:23582746 C T 0.024571 2.9961e-05
11:23583025 G A 0.195344 -3.5459e-05
11:23585400 C T 0.027901 -4.3314e-05
11:23586539 G T 0.075056 6.8601e-06
11:23587874 G A 0.122355 8.8031e-06
11:23588524 G A 1.948667 -5.7878e-06
11:23589348 C T 0.104811 1.6939e-05
11:23592527 G A 0.859738 7.9499e-05
11:23601334 A G 0.056711 1.2539e-05
11:23602096 G A 0.047103 -5.9654e-05
11:23607195 T C 0.076790 5.9737e-05
11:23612003 T C 0.262496 1.4336e-06
11:23617236 G A 0.036519 4.3143e-05
11:23618097 A G 0.080772 4.8637e-06
11:23623891 C T 0.062239 1.7007e-05
11:23628945 A G 0.183811 -1.4748e-05
11:23632897 G A 0.023373 3.2149e-07
11:23634688 G A 0.051034 1.1403e-05
11:23636359 T C 0.116386 2.1684e-05
11:23637579 G A 0.115045 -2.1772e-06
11:23639047 A C 0.040862 -2.5118e-05
11:23653481 G A 0.081444 2.0024e-05
11:23662959 A G 0.224738 1.1553e-05
11:23667516 C A 0.622806 3.1354e-05
11:23671406 C G 0.026619 -3.5480e-05
11:23671985 C T 0.215779 1.3835e-05
11:23673697 T C 0.091328 3.5737e-05
11:23675928 G A 0.294799 -1.6039e-05
11:23676139 A G 1.616606 6.4684e-06
11:23678836 G T 0.167686 -1.9023e-05
11:23681326 A G 0.046117 -1.9016e-05
11:23687802 T C 0.063914 -1.3279e-05
11:23691345 A G 0.045464 -3.0572e-05
11:23691647 C T 0.074557 2.2497e-05
11:23698494 A C 0.029907 -3.3178e-05
11:23700621 T C 0.021319 7.0845e-06
11:23706327 C T 0.067221 1.5282e-05
11:23707966 C G 0.037509 -2.5508e-05
11:23714221 T G 1.470356 2.8462e-05
11:23715537 T C 0.067211 -6.7855e-06
11:23718890 A C 0.066767 -3.5620e-06
11:23739454 C A 0.470401 -2.4214e-05
11:23743945 A C 0.033000 -1.9302e-05
11:23768143 C A 0.367944 -2.8357e-05
11:23769127 C G 0.452887 -2.1597e-05
11:23771820 C T 0.034409 -1.1302e-05
11:23774619 T C 0.073927 1.6436e-05
11:23780120 A G 1.046513 -6.5325e-05
11:23783736 C T 0.086475 7.7229e-06
11:23784536 G T 1.206055 -2.7826e-05
11:23787626 C A 0.042105 -1.3725e-05
11:23792941 A G 0.027249 -1.6216e-05
11:23796456 A G 0.308188 -3.1963e-05
11:23814993 C T 0.037213 -3.8658e-05
11:23819545 G A 1.947622 -5.0761e-06
11:23827855 A G 1.733245 2.2023e-06
11:23832442 G A 0.028664 -1.9880e-05
11:23837159 C T 0.236335 -5.2047e-06
11:23848840 T G 0.073765 -1.6574e-05
11:23861041 G T 0.100179 2.3542e-06
11:23861143 G A 0.124630 -1.9129e-05
11:23861759 T C 0.367041 -2.1916e-05
11:23865129 T C 0.102886 -1.8586e-05
11:23875418 T C 0.085936 -2.8281e-05
11:23883478 A G 0.046824 -9.6171e-06
11:23892262 A G 0.048509 4.5409e-05
11:23905605 A G 0.097190 -1.1413e-05
11:23922318 T G 0.151129 8.0883e-05
11:23923787 A G 0.160412 -1.8053e-05
11:23924729 T C 0.049051 8.8944e-06
11:23926286 T C 0.609839 -3.7512e-06
11:23929633 C T 0.108378 6.0191e-05
11:23934961 C T 0.023217 -4.8469e-05
11:23941748 T C 0.037759 -5.2983e-05
11:23945915 T C 1.810720 -1.2295e-04
11:23967368 C T 0.074638 -2.6958e-05
11:23973175 A G 1.754992 -4.9688e-05
11:23975204 T C 0.115889 6.5190e-05
11:23977082 T C 0.036155 -4.7829e-05
11:23986338 A C 0.252311 1.5866e-05
11:23991067 C G 0.049190 4.0256e-05
11:23997178 C T 0.152518 1.2771e-04
11:23997478 A G 0.244732 -1.4150e-05
11:24010403 G A 0.085521 -2.3739e-05
11:24011508 C T 0.390694 6.4852e-05
11:24025593 A G 1.465922 -3.8853e-05
11:24025846 A G 0.024785 2.6945e-05
11:24028551 G C 0.148993 -1.7933e-05
11:24036413 A G 0.690361 3.4497e-05
11:24049308 G A 0.064073 -3.8464e-05
11:24051239 G C 0.137642 5.1756e-06
11:24056041 A G 0.723433 -2.8838e-06
11:24069644 G A 0.049593 -1.1616e-05
11:24071872 G C 0.106995 1.1152e-05
11:24074207 A G 0.689858 2.0207e-05
11:24074924 C T 0.032880 -2.9805e-05
11:24075078 C T 0.042550 -2.3763e-05
11:24080358 G C 0.084521 2.9273e-06
11:24081368 T G 0.025885 2.1315e-05
11:24087758 T C 0.587430 2.0006e-04
11:24088858 C T 0.546610 -4.8227e-06
11:24088986 G A 1.045805 -4.2271e-05
11:24089590 G T 0.074226 7.1153e-06
11:24089629 T C 0.114789 1.9347e-04
11:24092402 C T 0.114006 2.2515e-05
11:24096276 T C 0.023204 -3.7570e-05
11:24096959 T C 0.624977 1.6242e-05
11:24100335 G A 0.068724 2.7435e-06
11:24104485 G T 0.044504 -6.8563e-07
11:24108575 G A 1.850627 7.2219e-06
11:24115151 T C 0.028407 -6.4487e-05
11:24115764 G T 1.813550 7.7318e-06
11:24122573 A G 0.137844 1.2866e-05
11:24123914 T C 0.042186 2.0631e-05
11:24125503 T C 0.673162 -2.8928e-05
11:24132009 C T 0.914852 2.0025e-05
11:24133988 A C 0.027366 -2.3881e-05
11:24134890 G A 0.435898 2.4555e-05
11:24135455 A G 0.053219 -5.6824e-05
11:24136352 C T 1.439163 5.1208e-05
11:24138504 A G 0.031871 -3.7335e-05
11:24141762 A G 0.055543 6.3447e-06
11:24145350 A G 0.351361 1.2140e-05
11:24152390 C T 0.063423 -1.4484e-05
11:24159696 T C 0.414047 -3.7619e-05
11:24164306 C T 0.239389 -3.9189e-05
11:24175352 G A 0.137545 1.2878e-05
11:24179216 T C 1.683120 1.6741e-05
11:24188935 C T 1.175813 1.1752e-05
11:24193325 T C 0.210333 -4.5553e-05
11:24197954 T C 1.755378 2.9871e-05
11:24199507 T G 0.045623 -1.2274e-05
11:24202130 C T 0.403498 5.7348e-05
11:24203101 C T 0.979551 -2.4038e-05
11:24203135 C T 0.099851 1.8165e-05
11:24210175 A G 0.359800 1.0418e-05
11:24210226 C T 0.287876 -1.6761e-06
11:24211382 A G 0.024522 6.7126e-06
11:24231056 C T 0.097131 1.6473e-05
11:24233684 T C 0.190816 -8.7953e-06
11:24246032 C T 0.046097 -9.1449e-06
11:24247220 T C 0.100397 1.5404e-05
11:24247531 C T 1.357219 -2.4989e-05
11:24248160 C G 0.218347 -8.8887e-06
11:24250082 T C 0.171406 -2.7420e-05
11:24256395 T G 0.196791 1.3435e-07
11:24259404 A G 0.024227 -7.0043e-06
11:24259879 C T 0.249873 -1.1468e-05
11:24270248 G A 0.031170 4.3895e-06
11:24274099 G T 0.045877 -1.7498e-05
11:24274914 T C 0.028554 7.4073e-06
11:24277612 G A 0.044955 2.9371e-05
11:24306481 C T 0.057198 2.4059e-05
11:24311033 G T 0.043280 -1.1386e-05
11:24313084 A T 0.059762 5.3469e-05
11:24313383 A G 0.046272 -2.0822e-06
11:24315106 A T 0.093697 -1.1134e-05
11:24315321 A G 0.025645 4.7200e-05
11:24344256 C A 0.096395 -9.8562e-05
11:24356685 A G 0.049544 2.3091e-06
11:24359362 G A 0.992768 -2.1858e-05
11:24362020 G A 0.046802 9.3065e-06
11:24369351 T C 0.061099 2.5188e-05
11:24371534 C T 1.346804 -2.5261e-05
11:24377105 G A 1.300820 -2.2139e-05
11:24379238 T G 0.177592 1.9925e-06
11:24387419 C G 0.069779 -1.7006e-05
11:24389385 C T 0.080802 6.9193e-06
11:24395822 G A 0.067292 1.1132e-05
11:24404914 C T 0.089231 4.6922e-06
11:24405921 C A 0.996378 -1.0725e-05
11:24411521 G A 0.035746 -3.2650e-05
11:24411959 A C 0.180461 1.4335e-05
11:24426519 A G 0.021682 -7.4342e-07
11:24433663 T C 0.123322 -4.2594e-06
11:24442808 A G 0.186528 1.6400e-05
11:24457229 T C 0.101445 -3.8779e-06
11:24478787 A G 0.031585 1.9848e-05
11:24480040 A G 0.632079 -1.7876e-05
11:24480164 G A 0.088303 -6.7473e-06
11:24486510 A G 1.838027 -3.4079e-05
11:24488124 G A 0.134273 -7.1401e-05
11:24495128 G A 1.736319 -2.3533e-05
11:24499882 A G 0.097761 1.6023e-05
11:24505000 G A 0.026453 1.6315e-05
11:24519813 A G 0.086005 -1.7906e-05
11:24521298 A G 0.167478 2.4020e-05
11:24527958 G A 0.651580 -1.4827e-05
11:24536686 C T 0.298363 3.0860e-05
11:24536761 T C 0.175216 3.8854e-05
11:24537226 A G 0.069600 -2.0646e-07
11:24539843 T C 0.105739 -1.7434e-05
11:24540770 T C 0.114454 -6.8813e-05
11:24543242 G A 0.973865 -1.1989e-05
11:24544063 A G 0.041439 -2.1347e-05
11:24544241 T C 0.070061 1.7075e-05
11:24550418 C T 0.140778 7.1716e-06
11:24551110 A G 0.235293 8.4246e-06
11:24552157 C G 0.151320 1.7798e-05
11:24553333 G A 0.640674 -7.7223e-06
11:24554442 C A 0.069763 -4.1584e-06
11:24557639 A G 0.168815 3.6199e-05
11:24565004 G A 0.761665 1.2672e-06
11:24581490 T G 0.272786 2.7228e-05
11:24583891 C T 0.191247 -2.5892e-05
11:24585255 A G 0.179621 -5.5596e-06
11:24602890 A G 1.289771 9.8277e-06
11:24604491 G T 0.040943 -6.4095e-06
11:24606241 C G 0.128265 -4.0966e-06
11:24607322 G A 0.961868 -1.7445e-06
11:24608983 A C 0.064482 1.4654e-05
11:24611130 G C 0.278774 9.7679e-06
11:24613361 A G 0.040492 -9.9423e-06
11:24622957 G A 0.108622 -2.5717e-06
11:24625783 C T 1.951566 3.1630e-05
11:24628341 A C 0.585135 4.0631e-05
11:24629223 T C 0.036201 -1.9321e-06
11:24632642 C T 0.082171 -6.3418e-06
11:24635502 T C 0.669172 1.1542e-05
11:24635661 A G 0.317922 1.0629e-05
11:24643305 T C 0.348491 -4.9631e-06
11:24648621 A G 0.052991 2.1167e-05
11:24649362 T C 0.811856 -1.6914e-05
11:24652686 G A 0.060298 -2.5824e-05
11:24657502 T C 0.278745 -2.2185e-05
11:24678819 G T 1.060531 2.8300e-05
11:24690002 C A 0.497504 -1.0403e-05
11:24693810 G A 0.051096 -3.0664e-06
11:24696166 A G 0.155744 5.9597e-05
11:24698670 A G 0.334012 1.2278e-05
11:24715370 T C 0.327838 1.1320e-05
11:24722990 G A 0.448485 4.0354e-06
11:24726505 C T 0.302021 -1.5121e-05
11:24728006 G A 1.479350 2.8849e-05
11:24728229 C T 0.664339 1.8308e-07
11:24732061 A G 0.272299 -1.7505e-06
11:24733266 G A 0.874672 1.0811e-05
11:24734390 C T 0.087443 1.8488e-05
11:24736616 A T 0.170175 7.1318e-05
11:24737583 A G 0.832639 -4.8383e-05
11:24739804 A G 1.351331 -3.2587e-05
11:24741384 G A 0.173775 4.5066e-05
11:24741659 T C 0.237065 1.4626e-06
11:24744592 C T 0.547649 2.5300e-05
11:24746789 A G 0.843295 -4.1049e-05
11:24749376 G T 1.567413 1.1011e-05
11:24749824 T C 0.810087 -4.1370e-05
11:24751542 G A 1.456918 2.1524e-05
11:24751744 T G 0.751983 -1.1394e-05
11:24751859 G A 0.272214 9.0500e-06
11:24752636 A G 0.129982 2.2042e-05
11:24753539 G A 0.364159 -1.8294e-05
11:24755786 C T 1.544254 2.8017e-05
11:24756847 G T 0.820142 -3.9589e-05
11:24761290 A G 0.048788 -1.7512e-05
11:24761831 A G 1.014934 -2.6806e-06
11:24762483 A G 0.606710 -6.8980e-05
11:24770644 A G 0.289064 1.6957e-05
11:24772838 G A 0.399276 -4.5124e-05
11:24773198 G A 0.880031 1.2692e-05
11:24777792 G A 0.295795 7.3269e-06
11:24778268 T C 0.033309 3.1331e-05
11:24778459 T C 0.121391 2.3141e-05
11:24782627 T C 0.039752 -1.4316e-06
11:24795382 T C 0.057970 -9.9908e-06
11:24797106 G T 1.376990 1.8641e-05
11:24802152 C T 1.358852 4.6476e-05
11:24809287 G A 0.056468 -2.2509e-05
11:24814922 T C 0.024250 1.3600e-05
11:24816684 G A 1.629336 2.8286e-05
11:24817779 G A 1.974858 1.6001e-05
11:24818179 G A 0.127275 4.8258e-06
11:24821364 G A 0.041537 1.8724e-05
11:24826045 C T 0.052579 -3.3742e-05
11:24832009 A G 1.288560 2.4682e-05
11:24832715 A C 0.051151 -3.3717e-07
11:24832854 T C 0.146406 1.0283e-05
11:24835517 A G 0.095651 1.2858e-05
11:24835961 C A 0.033468 -3.8719e-05
11:24837039 T C 0.629995 -3.5187e-05
11:24838844 T C 0.038914 -1.0237e-05
11:24839022 G A 0.854938 2.2185e-05
11:24840482 G A 1.610056 4.1610e-05
11:24841760 A G 1.584447 3.2290e-05
11:24842866 C A 1.889090 -1.0525e-05
11:24843020 G A 0.996381 3.3249e-05
11:24849161 C T 0.052112 -4.3056e-06
11:24849566 T C 0.304916 -1.6899e-05
11:24864013 A G 0.028041 -2.7380e-06
11:24869950 T G 0.389710 -2.3664e-05
11:24878624 C T 0.270046 3.0812e-05
11:24884031 C A 0.077195 -3.4785e-05
11:24886354 C T 0.434564 -2.9175e-05
11:24891444 C G 1.203185 -2.4108e-06
11:24893378 A G 0.046909 -8.7888e-06
11:24899962 A G 0.055776 -2.6204e-05
11:24901720 G A 0.118447 -2.7624e-05
11:24904056 T C 0.068967 3.0037e-05
11:24907270 C A 1.024379 -2.3673e-05
11:24908652 C T 0.059048 -2.7283e-05
11:24909950 G A 0.071243 4.9796e-06
11:24910833 A G 0.783961 1.7601e-05
11:24933911 G A 0.044185 1.6986e-05
11:24935544 G A 0.032328 2.2577e-06
11:24947111 G C 0.050830 7.4273e-06
11:24953850 C G 0.968947 -4.2619e-05
11:24964837 C G 0.032426 -9.9140e-06
11:24989650 T C 0.931935 -3.5279e-05
11:24997581 A G 1.013415 4.8289e-05
11:24999952 A G 0.037454 -2.1994e-07
11:25007609 T C 0.033695 4.4906e-06
11:25028839 T C 0.057204 5.3732e-07
11:25029607 A C 0.020429 3.8485e-05
11:25030175 C T 0.079519 -2.2304e-05
11:25030350 C T 0.056059 -2.2548e-05
11:25036682 G T 0.967211 -4.6351e-05
11:25041192 G A 1.066864 4.6285e-05
11:25048327 G A 0.046509 2.3975e-05
11:25056539 A G 0.039875 -4.0971e-06
11:25060539 A G 0.929919 -3.8956e-05
11:25070959 C A 1.017291 4.8824e-05
11:25072473 A G 0.072528 4.4177e-06
11:25079425 A G 0.047032 -1.9829e-05
11:25086324 A G 0.126347 -1.5961e-06
11:25088515 G A 0.064030 -2.5677e-05
11:25094233 G T 1.959534 4.4203e-06
11:25095635 C T 0.888146 -5.3948e-05
11:25096846 T G 0.240749 5.0596e-05
11:25098911 T C 0.062586 3.4599e-05
11:25098938 C G 0.830276 -1.3753e-06
11:25099453 G T 0.831233 1.1301e-06
11:25099794 A G 0.131115 1.0543e-05
11:25100385 T C 0.039304 -7.3465e-06
11:25105668 G T 0.064550 -2.0324e-05
11:25106214 T G 0.061677 -2.2937e-05
11:25110148 C T 0.239461 6.9067e-06
11:25110410 C T 0.031494 4.0901e-05
11:25114430 T G 0.028011 -2.3135e-05
11:25117372 G T 0.033357 1.8899e-05
11:25120534 T G 0.456246 5.4417e-05
11:25128699 A G 0.040063 1.2070e-05
11:25134757 G A 0.045172 3.9171e-05
11:25135932 A G 0.705123 -2.1135e-04
11:25137683 A G 1.161415 -3.1058e-05
11:25146150 T G 0.064394 -2.3063e-05
11:25147596 T C 0.178355 3.8490e-06
11:25148066 G A 0.068896 -4.7368e-05
11:25157951 C T 0.336543 5.8217e-05
11:25160027 G C 0.101004 -4.1141e-05
11:25162545 T C 0.139580 -2.2976e-06
11:25168388 A G 0.031520 -5.4908e-06
11:25171374 C T 0.162139 2.7090e-05
11:25173713 G A 0.507138 -6.7137e-06
11:25182688 C T 0.082509 -1.3620e-05
11:25195911 C T 1.381131 -4.9311e-05
11:25196187 A G 0.216987 2.7888e-05
11:25198458 G T 0.080610 -4.2940e-06
11:25199463 G A 0.029946 -2.9937e-06
11:25199808 G A 0.032328 1.4625e-05
11:25199923 A G 0.205620 2.9134e-05
11:25201097 C T 0.958041 -1.0262e-05
11:25202771 T G 0.199498 -4.8061e-06
11:25209045 C A 0.720632 -3.5728e-05
11:25211011 C G 0.689482 -2.2338e-05
11:25211057 G T 0.087423 7.2685e-05
11:25223579 C T 0.072427 3.0079e-05
11:25226526 T C 0.240818 -8.2008e-06
11:25227887 G A 0.042176 -3.1865e-05
11:25231221 T C 0.028911 1.5004e-06
11:25234630 T C 0.677206 -8.5028e-06
11:25239258 A G 0.146182 1.1039e-05
11:25244795 T C 0.034117 1.1023e-06
11:25246796 G T 0.295558 -7.6819e-07
11:25256476 T C 1.148068 3.4013e-05
11:25258235 T C 0.067228 -8.7446e-06
11:25260988 C G 0.143881 -2.7437e-05
11:25261036 G A 0.614006 2.6929e-08
11:25261319 A G 0.132848 -2.8573e-05
11:25269455 G T 0.060356 -3.1180e-05
11:25275069 G A 1.091867 5.6289e-05
11:25277449 G A 0.688881 -3.8602e-05
11:25282974 T G 0.044286 -1.7388e-05
11:25288222 A C 0.021913 2.6752e-05
11:25291785 T C 0.026541 -1.0167e-05
11:25293183 T G 0.027187 5.2406e-05
11:25294995 C T 0.864214 1.5452e-05
11:25304206 C T 0.138490 -1.6801e-05
11:25304795 C T 0.141359 2.9791e-05
11:25315617 G A 0.658792 -4.8237e-05
11:25316532 C A 0.048574 -1.6766e-06
11:25316768 G A 0.031361 2.3906e-05
11:25324095 T C 0.053683 -4.6173e-05
11:25339580 A G 0.029404 5.4687e-05
11:25339987 T C 0.518128 -4.3675e-05
11:25347620 G A 0.172626 -3.3260e-05
11:25354854 C T 0.038080 2.3924e-05
11:25356126 T C 0.082113 9.9876e-06
11:25359286 T C 0.077273 -6.7793e-06
11:25361082 C T 0.138301 -1.2141e-05
11:25375362 G T 0.230827 -4.1818e-06
11:25376205 G A 0.524928 -5.1164e-05
11:25380739 C T 0.586800 1.9273e-05
11:25383955 C T 0.048798 1.0360e-05
11:25389948 T G 0.755466 1.2707e-05
11:25391785 T C 0.233466 -6.9354e-06
11:25392309 T C 0.032442 -1.4028e-05
11:25396690 G A 1.129684 -2.0636e-05
11:25404473 G T 1.406845 -2.3214e-05
11:25408986 C T 0.079448 1.6835e-06
11:25415577 G A 0.092139 -3.0037e-05
11:25418802 T C 0.065945 5.7023e-06
11:25429113 C T 0.049447 -4.0683e-06
11:25431743 A G 0.102347 2.9354e-05
11:25432057 G A 1.119093 -3.0959e-05
11:25444797 C T 0.049187 -4.8438e-07
11:25453443 T C 0.273318 1.6395e-06
11:25455522 G A 0.056513 -1.0011e-05
11:25463783 T C 0.115370 2.3268e-05
11:25477879 G A 0.313712 -2.2545e-06
11:25489600 G A 0.089380 -1.8078e-05
11:25492445 T G 1.499883 -2.4971e-05
11:25524018 T C 0.138853 6.4603e-06
11:25531839 G A 0.464163 1.8750e-05
11:25537085 G A 0.117710 1.6390e-05
11:25540483 A G 1.088653 -2.6551e-05
11:25548792 T C 0.036295 -4.0392e-06
11:25557013 A G 0.044244 -2.7790e-05
11:25561574 A G 0.067536 6.8280e-06
11:25569097 A T 0.038697 1.1756e-05
11:25583142 A G 0.103483 -2.5821e-05
11:25592332 G A 0.131449 2.6290e-05
11:25593848 A G 0.046795 -1.3588e-05
11:25597866 G T 0.161542 -6.3569e-06
11:25606707 A G 0.057107 6.7363e-06
11:25613253 A G 0.031436 1.3379e-05
11:25620721 G A 0.136107 -8.5461e-06
11:25630365 C T 1.684791 -3.2730e-07
11:25630806 T C 0.045860 -8.8520e-06
11:25634872 G A 0.035357 -2.1229e-05
11:25639583 G A 0.450229 1.6503e-05
11:25646608 T C 0.118379 3.6145e-05
11:25647321 G A 0.138993 2.9204e-05
11:25659682 C T 0.115736 -9.8314e-07
11:25664486 C T 0.038668 -1.7692e-05
11:25664643 T C 0.272873 1.2335e-07
11:25665264 C T 0.140048 -1.2348e-05
11:25671657 A G 0.810892 8.1015e-05
11:25674033 T C 1.746751 3.3595e-05
11:25676109 C T 0.058827 -1.7002e-05
11:25680015 T C 1.486660 4.8816e-05
11:25682233 G A 1.956912 3.2131e-06
11:25684596 T C 0.230966 -3.3259e-05
11:25685129 A G 0.110319 -2.3044e-05
11:25687417 C T 1.040050 1.8469e-05
11:25688804 C A 0.053290 -5.2488e-06
11:25692540 C T 0.461164 -1.3656e-05
11:25693444 G T 0.024921 1.9910e-06
11:25695000 G C 0.171909 1.1255e-05
11:25700989 C T 1.149762 2.6454e-06
11:25701663 T C 1.937041 -7.6137e-05
11:25704768 C T 0.032238 -3.2648e-05
11:25705124 G A 0.265437 -2.2222e-05
11:25706158 C T 0.350572 -3.7140e-05
11:25710784 A C 0.125208 2.6118e-05
11:25712481 G C 1.448898 -2.4742e-05
11:25717000 A G 0.034753 -2.0397e-05
11:25725972 C A 0.047006 6.9322e-06
11:25731305 C T 0.394118 1.2052e-05
11:25731449 C A 0.106174 1.3706e-05
11:25738998 T G 0.032078 4.4442e-06
11:25746591 G A 1.166131 5.0686e-07
11:25746694 C T 1.559636 1.3751e-05
11:25756137 T G 0.059684 -2.7615e-05
11:25756735 A G 0.275194 -5.4999e-06
11:25789144 G A 0.043517 1.2462e-05
11:25791864 C T 0.284539 -1.3972e-05
11:25792022 T C 1.558110 -7.3376e-06
11:25792160 T C 0.064443 1.6276e-06
11:25792402 A G 0.072408 -9.0575e-06
11:25794783 G A 0.909831 6.5267e-06
11:25800758 C T 1.067124 1.2889e-05
11:25811586 G A 0.283127 -8.6540e-06
11:25811886 A G 0.069467 -1.1004e-05
11:25815165 T C 1.467951 -2.5375e-05
11:25817694 C T 0.294017 -4.7776e-05
11:25818510 A G 1.176790 6.9630e-07
11:25824721 C T 0.056929 4.5356e-05
11:25826554 T C 0.496105 2.1888e-05
11:25835141 C T 0.513691 -2.1132e-06
11:25835890 C T 1.004778 -7.7219e-06
11:25841714 A G 0.055945 -1.4413e-05
11:25848434 C T 0.041683 1.0860e-05
11:25860834 T G 1.773396 1.6632e-06
11:25861764 G A 0.544101 -2.0402e-05
11:25863523 C G 0.049726 4.3216e-06
11:25864858 T C 0.052073 7.8780e-06
11:25869674 A G 0.580185 -1.4431e-05
11:25870689 G A 1.218960 1.8981e-05
11:25885914 C T 0.717224 3.4121e-05
11:25902011 C T 0.102334 -2.0921e-05
11:25902659 A G 0.493898 2.7197e-05
11:25904966 A C 0.256634 -8.3651e-06
11:25905642 G A 0.056571 -2.8801e-05
11:25919397 G T 0.080013 1.4758e-05
11:25939284 G A 0.496358 2.1479e-05
11:25940638 A G 0.028466 2.4487e-05
11:25941885 A G 0.025665 -1.0048e-05
11:25949720 A G 0.253674 -4.0345e-06
11:25952777 G A 1.431601 5.8087e-05
11:25961566 G T 1.523682 3.9220e-05
11:25963235 C A 0.479405 4.4984e-05
11:25971521 G A 0.055231 -2.1528e-05
11:25973247 A C 0.315228 -1.0034e-05
11:25975003 A G 0.525214 4.6419e-05
11:25982135 C T 0.022977 -4.1035e-06
11:25982137 G C 1.971248 3.2805e-05
11:25985507 A G 0.819951 -7.9516e-05
11:25988542 A C 0.033081 4.2808e-05
11:25992172 G A 0.139905 -7.1832e-06
11:25994328 T C 0.070655 3.2873e-07
11:26006051 A G 0.052206 -6.6120e-06
11:26010492 T C 0.094233 3.7926e-05
11:26014763 G A 0.591419 2.3837e-06
11:26015034 C G 1.163924 8.1723e-05
11:26016331 C A 0.072924 -7.3203e-06
11:26020007 A C 0.020958 -1.6851e-05
11:26024756 G A 0.787314 -2.8088e-05
11:26025004 T C 0.054059 4.6704e-06
11:26027235 T C 0.457772 -2.4803e-05
11:26029879 A C 0.751324 -3.7736e-05
11:26029912 A G 1.853626 -3.5342e-05
11:26032888 T G 0.761117 1.1285e-05
11:26033710 T C 0.044143 -2.8661e-05
11:26042002 A T 0.992126 -3.9965e-06
11:26044992 C T 1.155303 -4.1222e-06
11:26045487 T G 0.420948 1.6905e-05
11:26045601 G A 0.835404 -4.1882e-05
11:26049214 G T 1.737172 -3.3673e-06
11:26050585 C A 0.106194 -2.3656e-05
11:26056749 G A 0.085625 -2.0714e-06
11:26057685 T G 0.179011 -5.7534e-06
11:26060688 A G 0.090828 -1.8559e-05
11:26061074 G A 1.711154 -2.3131e-05
11:26061870 C T 0.022594 -2.2626e-05
11:26064106 C A 0.039940 1.7071e-05
11:26067835 A G 0.916696 1.4269e-06
11:26070407 T C 1.760805 -2.5472e-05
11:26076096 T C 0.054056 5.5136e-06
11:26077904 A G 0.048499 -8.2927e-06
11:26086438 C G 0.048129 -1.1555e-05
11:26091038 T C 0.218834 1.9836e-05
11:26095532 C G 0.051527 -2.4667e-07
11:26098143 T C 0.030215 4.2739e-06
11:26098783 T G 0.041073 -2.7432e-05
11:26102097 C A 0.033792 -7.7140e-07
11:26105630 C T 0.043367 -1.9338e-05
11:26111836 C T 0.070344 1.8355e-05
11:26112346 A T 0.092470 -2.0223e-05
11:26115566 C T 0.795425 -2.7963e-05
11:26122766 A G 0.070603 -1.5340e-05
11:26128863 A G 0.041683 -4.2346e-06
11:26141344 C A 0.027521 3.1587e-05
11:26143738 C A 1.045873 -2.3002e-05
11:26144277 T C 0.026032 2.8009e-05
11:26150478 C A 0.181562 -7.7550e-06
11:26164105 G A 0.028800 3.2431e-05
11:26164122 C T 0.042527 -2.2975e-05
11:26165548 G A 0.130333 -2.1407e-05
11:26174205 T C 0.027596 1.3915e-05
11:26175038 C G 0.075835 1.3193e-05
11:26175808 A G 0.066410 -5.8989e-05
11:26175866 A G 0.029842 -2.1048e-05
11:26177507 T C 0.028196 3.3349e-05
11:26178913 G A 1.911389 7.8299e-08
11:26208454 G A 0.109488 -1.9056e-05
11:26209863 A G 0.106814 -3.6138e-05
11:26212490 A G 0.060934 8.7619e-06
11:26219588 C T 0.073437 -1.3822e-06
11:26225219 A G 0.052985 4.5842e-06
11:26225295 G A 0.028008 2.6297e-05
11:26225442 A G 0.042799 -3.3898e-05
11:26227388 C T 0.110871 1.3757e-05
11:26228968 C T 0.033094 -3.8062e-06
11:26239658 A G 0.750870 -2.3273e-05
11:26248151 A C 0.060405 2.3717e-06
11:26249625 T C 0.035185 2.5528e-05
11:26250298 G A 0.886289 -2.3124e-05
11:26263085 C T 0.721375 -7.6207e-06
11:26264947 G T 0.031059 1.6422e-05
11:26267921 A G 0.066403 -1.9011e-05
11:26275280 A G 0.125211 2.0954e-05
11:26289656 A G 0.021095 -1.7518e-05
11:26295022 G T 0.181188 2.4257e-05
11:26303474 A G 0.334417 1.5587e-05
11:26303605 C T 0.088293 2.9467e-05
11:26305030 A G 0.036895 1.9635e-05
11:26310392 T C 0.128307 5.4414e-05
11:26317323 T C 0.304491 2.1862e-05
11:26319240 T G 0.034487 -3.0267e-05
11:26319619 T C 0.180507 -1.1260e-05
11:26320409 A G 0.036227 -1.7680e-05
11:26327207 C T 0.036451 2.0918e-05
11:26332604 G A 0.040774 -5.8393e-06
11:26336927 A G 0.046665 -1.6774e-05
11:26348128 A G 0.071447 -1.9450e-05
11:26350123 T C 0.248922 2.8324e-05
11:26350731 C T 0.643414 8.5664e-07
11:26353811 T C 0.062836 2.3584e-06
11:26354203 T G 0.041459 -1.8143e-05
11:26361574 G T 0.737594 -1.5751e-05
11:26363311 G T 0.630446 7.9139e-07
11:26363708 T G 0.622663 7.9239e-06
11:26363962 T C 0.195960 -4.8227e-05
11:26365213 C T 0.023675 -2.1536e-05
11:26368230 T C 0.026217 -5.9099e-06
11:26380992 T G 0.204705 1.9163e-05
11:26384611 C T 0.049035 -4.5728e-05
11:26396169 G A 0.035552 -5.0585e-05
11:26397672 C T 0.402385 -4.0564e-05
11:26398982 G C 0.101140 2.6052e-05
11:26401379 A G 1.233219 6.8552e-06
11:26403154 T C 0.035016 -2.6694e-07
11:26410061 G T 0.101280 2.4925e-05
11:26438423 G C 0.267696 1.7026e-05
11:26442752 T C 0.033361 -1.1521e-06
11:26446191 A G 1.784117 3.1978e-05
11:26449863 T C 0.099319 1.2796e-05
11:26449892 T C 1.491577 1.4937e-05
11:26451226 G A 0.031199 2.3886e-05
11:26452730 T C 0.049544 -4.4664e-05
11:26459108 A G 0.133215 6.0628e-06
11:26465970 C T 1.931769 2.2773e-05
11:26469452 G A 0.025817 1.5780e-05
11:26471710 C T 1.511497 3.8162e-05
11:26480020 G A 0.028216 -4.5996e-05
11:26482181 C A 0.032176 3.2570e-05
11:26482771 G A 0.081155 -6.0272e-06
11:26485520 A G 0.237358 1.1431e-05
11:26494826 C A 0.031179 -6.4406e-06
11:26500028 A G 0.146127 -2.4327e-05
11:26508441 A G 1.941601 4.3560e-05
11:26508892 T C 0.175232 -2.3319e-05
11:26513170 G A 0.044250 -2.1238e-05
11:26514607 T C 0.045825 -1.5401e-05
11:26525562 A G 0.054066 1.0854e-05
11:26526901 G A 1.386984 -6.1078e-07
11:26535720 C A 0.061314 -2.5462e-05
11:26537075 T C 0.062596 2.9185e-05
11:26545047 T C 0.071476 -1.0780e-05
11:26545368 A G 0.087887 -1.5135e-05
11:26547713 A G 0.223949 8.7001e-06
11:26553503 G A 1.079422 -6.1080e-06
11:26554127 T C 1.241827 -3.5845e-05
11:26558873 C T 0.169098 4.3881e-06
11:26561238 C T 0.045565 -7.2297e-07
11:26568056 A C 1.487396 1.0636e-05
11:26568364 T C 0.074550 1.0705e-05
11:26572595 A G 1.385254 1.3450e-05
11:26578624 G A 0.034506 8.3423e-06
11:26580120 A G 0.288914 3.1135e-06
11:26582222 G T 0.036431 1.2685e-05
11:26583061 A G 1.522438 9.9333e-06
11:26585014 T G 1.317458 3.4330e-05
11:26586801 A G 1.316192 3.4942e-05
11:26587018 T C 0.027856 3.9536e-06
11:26587133 C T 1.499072 1.4155e-05
11:26587394 C T 0.084242 -1.8781e-05
11:26591124 C T 0.205344 3.1123e-05
11:26592436 C G 0.106427 -4.7859e-05
11:26594718 C A 0.037002 2.1897e-05
11:26599592 C T 0.974137 -3.6197e-05
11:26600856 G A 0.315043 -3.2104e-05
11:26601395 T C 1.944331 -5.9481e-06
11:26605250 A G 0.104444 -5.2373e-05
11:26605314 A G 0.023529 2.4561e-05
11:26622483 C T 0.372582 3.7195e-05
11:26623486 A G 0.188034 -2.2610e-05
11:26637037 T C 0.020514 1.2085e-05
11:26639265 G A 0.046837 4.5934e-06
11:26640374 C T 1.843155 2.2064e-05
11:26643635 C T 0.657835 2.0361e-05
11:26655344 G A 0.826618 1.7721e-05
11:26661690 C T 1.855269 9.9821e-06
11:26668918 G T 0.046432 -1.2741e-05
11:26674033 T C 1.716370 -2.9606e-06
11:26676301 T C 0.431672 1.0549e-05
11:26682183 T C 0.052680 2.8400e-05
11:26685153 A G 0.338150 -1.8866e-05
11:26692742 A G 0.563832 2.2051e-05
11:26693049 C A 0.149301 -1.2851e-05
11:26694595 T C 0.094204 1.6085e-05
11:26694903 T C 0.146104 -1.3925e-05
11:26695526 C T 0.140466 1.4005e-05
11:26700310 G C 0.112556 -9.6331e-05
11:26701589 T C 0.042874 3.0763e-05
11:26702222 A G 1.352727 -1.2020e-06
11:26705310 G A 1.234663 1.1224e-05
11:26713331 T C 0.026006 8.6874e-06
11:26713961 A G 0.079964 -1.3813e-05
11:26714283 G A 0.042215 -2.2036e-05
11:26716217 G A 1.076183 -2.7663e-05
11:26718439 G C 0.642349 2.1980e-05
11:26720410 C T 1.715792 -7.9609e-06
11:26722399 T C 1.272029 -2.9095e-05
11:26730322 T G 0.451413 3.0097e-05
11:26732923 G A 0.594574 1.0787e-05
11:26734209 T C 1.915897 -1.2299e-05
11:26738553 G T 0.059808 -1.9688e-05
11:26739070 A G 0.139856 2.1160e-05
11:26745908 T G 1.772533 5.4553e-06
11:26749310 T G 1.258342 -4.3854e-06
11:26752782 T C 0.559856 1.9958e-05
11:26754408 T G 0.042894 -2.6918e-06
11:26756407 G A 0.482732 1.6314e-05
11:26756556 C T 0.430559 1.9094e-05
11:26762635 A T 0.115600 -2.7186e-05
11:26764406 A G 0.084648 1.7004e-05
11:26767433 C T 0.160185 1.3869e-05
11:26770983 T G 0.494959 -4.9058e-06
11:26772771 C T 0.189355 3.5452e-06
11:26774573 A G 0.454484 -2.2039e-05
11:26774813 G T 0.725890 -2.6756e-05
11:26790378 C A 0.962212 -1.9242e-06
11:26798642 A G 0.024883 2.9094e-05
11:26813112 C T 1.796052 2.0752e-05
11:26816338 G A 0.170315 7.4425e-05
11:26819090 T C 0.077793 -1.5034e-05
11:26831912 C G 0.045003 1.1142e-05
11:26846618 A G 0.143780 -3.2736e-05
11:26849546 T C 0.062797 -4.2969e-06
11:26849829 C A 0.044143 2.9037e-07
11:26850207 A G 0.773266 3.3172e-05
11:26856672 G A 0.077767 1.8170e-05
11:26857146 A G 1.856534 2.6617e-05
11:26869920 T C 0.020053 2.3495e-05
11:26871098 C T 0.087430 -3.8661e-05
11:26873510 T C 0.045377 1.0319e-05
11:26874580 T C 0.801755 -3.1870e-05
11:26877606 T C 0.064939 3.5565e-05
11:26880931 G A 0.170331 -4.0314e-05
11:26927067 T C 0.043517 1.4371e-05
11:26939502 T G 0.354655 1.0631e-06
11:26961363 C T 0.399710 2.3238e-05
11:26967504 A G 0.051271 8.0956e-06
11:26970603 C A 0.112273 1.0419e-05
11:26973784 C T 0.330698 4.4289e-06
11:26975418 T C 0.227919 -1.0692e-05
11:26977103 G C 0.371942 -3.3737e-06
11:26982869 T C 0.174697 -1.6356e-05
11:26993693 T C 0.050184 -3.7457e-05
11:27007293 T C 0.110861 -4.8859e-07
11:27007809 T C 0.107667 6.0450e-06
11:27017607 G C 0.079227 -2.3369e-05
11:27018019 A G 0.340046 -6.8390e-05
11:27019216 A C 0.054293 -9.5588e-08
11:27020159 A C 0.061005 -1.1869e-05
11:27020461 T C 0.189858 4.1809e-05
11:27024672 T C 1.610533 -7.4792e-05
11:27026865 C T 0.246180 -2.7233e-05
11:27029464 C T 0.716338 -6.1398e-05
11:27031167 T C 0.446532 -2.5457e-05
11:27038044 A G 0.757066 5.4852e-05
11:27038907 T C 0.046565 -3.2320e-05
11:27062046 C T 0.073362 -5.5006e-05
11:27068913 C T 0.028011 1.7528e-05
11:27071247 C T 0.943519 3.1179e-06
11:27074645 T C 0.092061 8.2765e-05
11:27075551 T C 1.690361 -9.0334e-05
11:27080748 T G 0.043974 -1.4821e-05
11:27087956 A G 0.711560 -4.3543e-06
11:27098919 C T 0.049668 2.1512e-05
11:27101170 G T 0.030865 -8.5038e-06
11:27102375 C T 0.376909 -1.4198e-05
11:27104547 G A 0.042170 -3.1285e-05
11:27120261 A G 0.047908 2.3219e-05
11:27139093 G C 0.517729 -2.0503e-05
11:27145384 T C 0.030543 -1.6074e-05
11:27148847 A G 0.089143 2.7788e-06
11:27151993 A G 1.286077 -3.5017e-05
11:27153560 T G 0.048616 2.5243e-05
11:27157860 G A 0.110059 3.8380e-06
11:27169483 T C 0.049573 1.6451e-05
11:27174607 T C 1.706837 -9.0274e-05
11:27190529 A G 0.834843 -1.6133e-05
11:27191666 T C 0.050151 -8.5451e-06
11:27192859 T C 0.356139 -6.0929e-06
11:27193466 A G 1.895984 2.3134e-05
11:27194934 A G 0.249688 3.4903e-05
11:27204897 T G 0.229847 2.6543e-05
11:27204924 A G 1.671555 -1.4892e-05
11:27209845 C G 0.084297 3.9077e-05
11:27210389 T A 0.032744 -9.4101e-06
11:27217793 T C 1.172340 -7.4415e-05
11:27217822 G A 0.031994 -2.4331e-05
11:27218729 T C 0.145007 -8.7639e-06
11:27220728 C T 0.384114 -1.7068e-06
11:27223289 G C 0.440932 1.2116e-05
11:27224030 C T 0.313014 -7.2548e-05
11:27225418 G A 0.327319 8.6077e-05
11:27229688 A C 1.565829 -1.0284e-04
11:27239030 C G 0.043397 5.0555e-05
11:27249506 G A 1.861111 -3.3938e-05
11:27260264 G A 1.688352 -1.3294e-05
11:27261039 A G 0.413349 5.3934e-05
11:27262287 G A 0.453835 2.6659e-05
11:27269546 T C 0.671746 -1.3924e-05
11:27280876 C T 0.152151 -1.1349e-05
11:27285025 T G 0.161545 -3.8932e-05
11:27321933 T C 0.028047 -1.2685e-05
11:27325462 A G 1.245300 -1.4753e-05
11:27337967 C T 0.064105 1.5562e-05
11:27342117 A G 0.429799 3.5532e-05
11:27353309 G A 0.509445 2.0097e-05
11:27362257 C T 0.134364 -1.0743e-05
11:27363218 C T 0.129223 -1.8000e-05
11:27364260 A G 0.559470 -1.1451e-05
11:27372239 C T 0.738945 -3.2041e-05
11:27374570 G A 0.060570 7.2833e-06
11:27384585 A G 0.135163 -8.9885e-06
11:27389681 T C 0.033198 1.0779e-05
11:27389739 C T 0.052852 -1.4760e-05
11:27390144 A G 0.061820 4.0835e-05
11:27397067 G A 0.581198 1.3630e-05
11:27398500 A G 0.023970 -1.1122e-06
11:27400717 T C 1.257650 -1.8427e-05
11:27401389 T C 0.670247 -3.2067e-05
11:27421935 A G 0.033361 1.2674e-05
11:27431166 C T 0.078020 -2.7393e-05
11:27443151 C T 0.648659 6.5882e-06
11:27465591 C T 0.824271 2.6111e-06
11:27471596 G A 0.338007 -1.3009e-05
11:27477274 T C 0.062054 -2.0157e-05
11:27486942 T C 0.182558 1.4915e-05
11:27490132 G A 0.049668 6.5142e-06
11:27495259 T C 1.892956 -2.3051e-05
11:27518920 G A 0.020718 2.9929e-05
11:27520587 C T 0.056455 -2.6527e-06
11:27520671 G T 1.106723 -1.9846e-06
11:27523616 A G 0.054682 -6.1232e-06
11:27526105 C T 0.082525 9.8257e-06
11:27534260 T C 0.082408 4.1993e-06
11:27540084 T C 0.091562 1.5900e-05
11:27563382 T G 0.471430 -2.8043e-05
11:27567092 A G 0.039651 1.6839e-05
11:27577231 C A 0.469583 -3.6668e-05
11:27583129 C T 1.538057 -2.2191e-05
11:27604203 G A 0.061392 -7.5250e-06
11:27604634 C A 0.050051 1.1313e-05
11:27620319 G A 0.184178 1.6497e-05
11:27626162 G A 0.124825 -5.0808e-06
11:27629719 A G 0.040670 1.5421e-05
11:27634373 C G 0.402499 -7.3209e-05
11:27635206 C T 0.111251 3.2200e-05
11:27636059 C A 0.074235 4.2664e-05
11:27640223 G T 1.596268 7.7895e-05
11:27643725 T C 0.373984 -5.8558e-05
11:27645530 A G 1.469535 2.2647e-05
11:27646016 A G 0.050589 1.0527e-06
11:27656851 A T 0.103321 2.5877e-05
11:27656910 G A 0.402015 -6.8448e-05
11:27664695 C T 0.073563 1.7180e-05
11:27667202 G T 1.366911 -2.6275e-05
11:27668230 T C 0.037230 1.7323e-05
11:27670108 C T 0.402710 -7.6868e-05
11:27676984 A G 0.026376 -8.1272e-06
11:27678203 A G 0.080876 5.5035e-06
11:27679916 T C 0.379246 -6.4538e-05
11:27694241 C G 0.375785 -7.4060e-05
11:27696319 T C 0.273727 9.8565e-06
11:27699411 T C 0.037548 9.9356e-06
11:27701365 A G 0.527073 1.9235e-05
11:27702383 T G 0.406618 -8.5043e-05
11:27703188 A T 1.582308 4.9294e-05
11:27720937 T C 0.120547 6.2074e-07
11:27728539 C A 1.583460 5.5493e-05
11:27733767 C G 0.110602 4.3693e-05
11:27736029 T C 0.041745 -4.3354e-06
11:27745683 A C 0.027405 -2.3410e-05
11:27748285 A G 0.197986 3.9423e-05
11:27748493 A C 0.415488 1.4158e-05
11:27750449 T C 0.062625 2.2973e-05
11:27755478 G C 0.158481 -2.2261e-05
11:27764496 T C 0.201559 -7.9843e-06
11:27765787 C T 0.995222 1.8734e-05
11:27766758 C T 0.211378 -6.5022e-06
11:27770979 T C 0.052952 1.1001e-06
11:27775906 A G 0.039885 1.3620e-05
11:27776622 A G 1.202014 3.5855e-05
11:27776773 T C 0.030738 -4.4554e-05
11:27779018 A G 0.046289 -2.9046e-05
11:27779215 G A 0.073664 -6.7796e-05
11:27781979 G A 0.476458 2.0263e-05
11:27786474 C T 0.740941 -3.4178e-07
11:27788859 T C 0.077247 -1.6174e-05
11:27791994 T A 1.019332 2.8648e-05
11:27793470 T G 0.398432 7.2895e-06
11:27800107 G A 0.696785 -1.8180e-05
11:27801789 A G 0.046094 2.0109e-05
11:27811712 T C 0.050723 4.4426e-05
11:27813531 T C 0.055134 2.3921e-05
11:27822771 C T 0.024970 5.8689e-05
11:27825078 G A 0.105804 4.5772e-05
11:27836736 C T 0.110368 -1.4941e-05
11:27844415 T C 0.212400 1.1690e-05
11:27852685 A G 0.123530 -2.0072e-05
11:27852849 A G 0.335878 3.5602e-05
11:27856509 G A 0.050638 -1.6221e-05
11:27874027 T C 0.045201 -1.2047e-05
11:27885065 C T 0.088364 -6.3560e-06
11:27885995 T C 0.048856 -1.9342e-05
11:27901952 T C 0.191264 -9.6092e-07
11:27901978 A G 1.439125 3.0743e-05
11:27902340 A G 1.685700 3.8906e-05
11:27904978 A G 0.039667 2.5619e-05
11:27924494 T C 0.264944 -5.1530e-05
11:27927772 C T 0.089289 -3.4318e-05
11:27928708 C T 1.602545 8.3696e-05
11:27930009 T C 0.043702 2.6745e-05
11:27930226 G A 0.031556 1.3033e-05
11:27957427 A G 0.272812 -5.4149e-05
11:27960541 T C 1.612523 8.7400e-06
11:27967223 T C 0.032578 -1.1860e-05
11:27970101 A C 0.025106 -4.3744e-06
11:27978450 C T 0.579081 2.5765e-05
11:27985341 A G 0.025681 -1.5996e-05
11:27987520 A G 0.042627 4.5195e-05
11:27999638 G A 0.047779 5.1376e-05
11:28007269 T C 1.693188 9.2933e-05
11:28009463 C T 0.515018 2.2099e-05
11:28013323 A G 0.086569 3.2271e-05
11:28028911 G A 1.607093 3.8501e-05
11:28044848 T C 0.037174 1.3506e-06
11:28053517 T C 0.056403 -2.2221e-05
11:28055949 T C 0.074878 1.8934e-05
11:28071201 T C 0.025376 -3.0932e-05
11:28076685 C T 0.093830 -1.0348e-05
11:28106253 A G 0.043254 1.4155e-06
11:28110151 C T 0.074498 5.7396e-05
11:28116537 T C 0.581207 5.4120e-05
11:28120992 C G 0.036240 -1.3208e-05
11:28139727 T G 0.041972 -3.4327e-05
11:28190747 A G 0.338040 2.2254e-05
11:28230627 T G 0.259724 -5.3664e-06
11:28231197 T C 0.092821 -8.3820e-06
11:28233768 G A 0.505683 2.2881e-05
11:28247844 G C 0.024675 -1.8393e-05
11:28273682 G A 0.166215 7.5490e-06
11:28289161 G A 0.320308 -8.6100e-05
11:28292078 G A 0.900379 -1.5628e-06
11:28307404 T C 0.037372 1.3016e-05
11:28308199 T C 0.043176 4.4176e-05
11:28313112 T G 0.041306 2.5958e-05
11:28324700 T C 0.031147 1.7504e-05
11:28337944 G T 0.028777 4.5064e-06
11:28342195 A G 0.025532 -4.9266e-06
11:28342580 G A 0.074531 5.3308e-05
11:28342660 G A 0.308775 -8.7169e-05
11:28377743 G A 0.029628 -3.3575e-05
11:28380051 G A 0.529878 3.1738e-05
11:28401622 G T 0.066059 2.9270e-05
11:28422716 T C 0.035191 -1.2391e-05
11:28426241 G T 0.095379 -1.0375e-05
11:28427146 T C 0.277998 -1.7832e-05
11:28436499 A G 0.055101 -1.4124e-05
11:28456071 T G 0.032809 1.3743e-05
11:28457284 A G 0.255521 6.6620e-06
11:28457576 A G 0.043043 1.4833e-05
11:28464705 A G 1.029946 2.1319e-05
11:28467720 A G 0.040712 3.2232e-05
11:28472025 C T 0.058133 -1.8283e-05
11:28485359 G A 0.074884 -3.8045e-06
11:28504072 T C 0.035516 -5.0862e-05
11:28543238 G A 0.045519 -2.3597e-05
11:28556512 C A 0.112218 1.3244e-05
11:28570144 A G 0.041056 -2.8950e-05
11:28572706 C G 0.028359 -6.5731e-06
11:28578068 G A 1.555043 -3.3944e-05
11:28581557 T C 1.358969 1.5604e-06
11:28583968 C A 0.296928 -2.0240e-05
11:28588426 T C 0.143495 -8.1573e-06
11:28594849 G A 0.021452 -6.0794e-06
11:28612392 A G 0.758267 -4.7661e-05
11:28613337 G A 0.365438 2.5012e-05
11:28616953 G C 0.043056 -9.2581e-06
11:28626786 A G 0.786350 -3.5040e-05
11:28634381 A G 0.128230 2.3654e-05
11:28643913 C T 0.742609 -1.8239e-05
11:28645349 A G 0.061314 -2.7986e-05
11:28665337 A G 0.030394 -3.7580e-06
11:28678784 G A 0.032760 -5.4299e-07
11:28680737 G T 0.102458 -2.0059e-05
11:28682209 T C 0.119888 -8.2202e-06
11:28693974 T C 0.062171 8.0043e-06
11:28695446 A G 0.120751 3.9675e-05
11:28704850 C T 0.022101 2.4939e-05
11:28708256 A G 1.888168 1.1144e-05
11:28708258 T C 1.215653 2.3315e-05
11:28710946 T C 0.066666 -5.7216e-05
11:28715284 C G 0.136773 -4.7728e-05
11:28720900 C T 1.946564 2.3215e-05
11:28722010 G A 0.020579 -2.9380e-05
11:28722378 G T 0.419043 1.4221e-05
11:28723710 C T 0.909013 6.4932e-05
11:28726454 G A 0.100098 1.3881e-06
11:28730053 C T 0.622222 -8.2880e-05
11:28733257 C T 0.102205 1.3066e-05
11:28737376 A G 0.047039 -3.2163e-06
11:28743727 A C 0.069698 -1.3494e-05
11:28759252 A C 0.067964 -2.1590e-05
11:28762329 C T 0.109021 2.4382e-06
11:28769084 G A 0.078419 -1.6785e-05
11:28773663 T C 0.109524 -3.3477e-05
11:28778152 C T 1.170033 -7.9779e-05
11:28781128 A G 0.061265 1.1667e-06
11:28783130 A G 0.036279 -1.0208e-06
11:28790003 T C 0.047697 2.3406e-05
11:28820025 A G 0.039002 -3.9698e-05
11:28838085 T C 0.463046 -7.2991e-06
11:28841381 C T 0.074975 -1.7403e-05
11:28842309 A G 0.099163 4.3135e-05
11:28852980 A G 1.685827 1.4767e-05
11:28854844 C T 1.131264 -5.6446e-05
11:28855560 A G 0.051612 -1.5709e-06
11:28858612 C T 1.658646 1.1418e-05
11:28863882 G A 0.029371 -1.0743e-05
11:28865229 C T 0.052368 3.0896e-06
11:28876003 A G 0.040024 2.7003e-05
11:28883528 G T 0.025116 2.1589e-06
11:28884695 A G 0.056769 -2.3831e-05
11:28890240 C T 1.460839 -5.3537e-05
11:28898610 T G 1.093184 -9.7781e-05
11:28902163 G A 0.326796 2.0808e-05
11:28909052 C T 0.036928 9.7657e-07
11:28923520 A G 0.033588 2.2404e-05
11:28948495 G A 0.356505 -2.0699e-05
11:28958790 C T 0.056085 1.8687e-05
11:28962712 C T 0.246271 -1.9054e-05
11:28962881 C T 0.433126 -4.3005e-05
11:28966764 C T 0.080604 -1.7110e-05
11:28970148 T C 0.047016 1.0682e-05
11:28976033 T C 0.073596 -1.1826e-05
11:28976150 G A 0.084382 -1.8267e-05
11:28988479 A G 0.045993 9.4935e-07
11:28997421 A G 0.143394 3.2405e-05
11:29016502 A G 1.106648 -9.8814e-05
11:29023028 A C 0.526213 6.1980e-05
11:29023141 T G 0.072077 -3.5473e-05
11:29024427 A C 0.032117 3.2323e-07
11:29061816 A G 1.082824 -6.4194e-05
11:29109843 A G 0.099173 -7.8534e-06
11:29115687 T G 0.039891 9.0070e-06
11:29119219 T C 0.033955 -3.8712e-05
11:29153322 G A 0.703419 1.1848e-05
11:29159509 G A 0.265379 -9.1796e-06
11:29165578 A G 0.090211 -1.4977e-05
11:29187439 G A 0.062547 4.3161e-05
11:29191130 A G 0.245044 3.1377e-05
11:29195137 G A 0.615844 9.2515e-06
11:29206204 T C 0.158705 1.1740e-05
11:29210862 A C 0.068169 -1.3009e-05
11:29219699 T C 0.046081 -3.1227e-05
11:29228649 T C 0.056007 -7.1475e-05
11:29231610 G A 1.263954 5.4681e-05
11:29246072 A G 0.053673 -1.2250e-05
11:29248671 T C 0.149535 -5.6128e-05
11:29250445 G A 1.060389 3.7037e-05
11:29253663 G A 0.074680 -3.8984e-06
11:29266635 C G 0.042507 -9.6208e-07
11:29271408 T G 0.041800 2.4653e-05
11:29272543 A G 1.055682 1.3634e-04
11:29276505 G A 0.291449 1.7531e-05
11:29282964 T C 0.766294 6.7001e-05
11:29284035 A G 0.033380 -3.0297e-05
11:29297111 T G 0.123098 -1.3634e-05
11:29303045 G A 0.546740 -4.4789e-05
11:29303546 A G 0.034773 1.3260e-04
11:29303661 T C 0.020520 1.3887e-05
11:29304243 C T 0.027223 1.0555e-05
11:29304376 T G 0.054575 3.7767e-07
11:29306356 C G 0.058818 1.0098e-05
11:29312211 A G 0.103616 1.9963e-05
11:29319422 T C 0.062680 -6.8247e-05
11:29337182 C T 1.161019 -4.5209e-05
11:29352394 C T 0.097553 -1.2338e-06
11:29353127 C T 0.118742 -1.1185e-05
11:29365108 T C 0.923762 -1.1504e-06
11:29381884 T G 0.273172 7.3789e-06
11:29385175 C G 0.595784 7.9759e-06
11:29385822 C T 0.079240 -7.8827e-07
11:29405492 T C 0.050784 -1.2678e-05
11:29410030 G A 1.876957 -3.8826e-05
11:29413728 T C 1.486381 4.1239e-06
11:29416204 A G 0.020056 3.8800e-07
11:29419408 T C 0.162434 4.5510e-05
11:29430162 A C 0.208995 -3.2218e-06
11:29453802 G T 0.121553 3.1511e-05
11:29454805 G A 0.781543 7.5350e-06
11:29458062 T C 0.038015 -2.1760e-05
11:29461047 G A 0.090166 1.6009e-05
11:29471837 G T 0.882245 1.9699e-05
11:29474446 T G 0.188819 -7.3718e-05
11:29476055 C T 0.020419 -3.9845e-07
11:29477653 G A 0.108537 5.2484e-05
11:29478337 G A 1.750068 4.0955e-06
11:29488271 C T 0.293393 4.5596e-05
11:29498903 T C 0.288625 -1.6070e-05
11:29500160 G A 0.775853 -9.5441e-07
11:29500962 G T 0.027749 9.4704e-06
11:29501022 T C 0.037570 1.7329e-06
11:29503230 A G 0.431104 -6.4684e-06
11:29503682 C T 0.336956 -2.7800e-06
11:29514947 C T 0.100767 -7.1761e-05
11:29517984 A G 0.688589 -1.6377e-05
11:29518842 G A 0.123890 -1.7677e-05
11:29523747 T C 0.062933 8.6668e-06
11:29529081 C T 0.110365 3.8732e-05
11:29530247 G T 0.867674 8.4414e-06
11:29530618 A G 0.058808 -1.3170e-05
11:29531097 T C 1.561135 1.2688e-05
11:29534277 A G 0.783731 1.9207e-06
11:29538983 T G 0.066916 5.1035e-06
11:29543710 T C 0.137409 -3.0342e-05
11:29545690 G A 1.673197 6.4435e-06
11:29554270 C T 0.815871 -5.4937e-07
11:29559404 C T 0.487267 4.1267e-06
11:29562437 G T 0.108365 -1.8010e-05
11:29575700 T C 0.300430 1.7611e-05
11:29599034 A C 0.037986 -1.2570e-05
11:29600366 T C 0.054118 -2.7012e-06
11:29602028 C G 0.106557 2.1700e-05
11:29605973 T G 0.063677 -2.3118e-05
11:29630345 C T 0.412408 -1.8240e-06
11:29633417 T C 1.975841 3.0478e-05
11:29642280 C T 0.403842 1.6863e-05
11:29655160 G C 0.216412 -8.4124e-07
11:29659444 G A 0.470297 -2.1178e-06
11:29659497 A G 0.024379 2.1253e-05
11:29664580 C T 0.027103 -1.2281e-05
11:29668616 T G 0.095846 5.4033e-06
11:29672604 G A 0.476663 -1.4630e-05
11:29672674 T G 0.941815 -1.6092e-05
11:29674831 A G 0.748536 -2.0220e-06
11:29675996 T G 0.084557 -2.9369e-05
11:29681700 C T 0.033938 1.1192e-05
11:29692276 A G 0.045779 1.0595e-06
11:29692317 T C 0.029842 -4.0296e-05
11:29693548 G A 0.032971 5.8704e-06
11:29696688 G A 0.063482 3.8586e-06
11:29696991 C A 0.160078 -1.6861e-05
11:29704357 T C 0.039645 -1.0560e-05
11:29712615 A C 0.069616 -4.9510e-05
11:29729686 T C 1.644494 2.9122e-05
11:29731276 A C 0.123708 1.4979e-06
11:29755547 A G 0.768167 1.2918e-05
11:29757605 C T 0.388873 -8.0408e-06
11:29767865 G C 0.027369 -5.2045e-06
11:29768419 A G 0.045974 -2.6934e-07
11:29770422 A G 0.027638 1.4214e-05
11:29782686 T C 1.146909 7.8240e-06
11:29797429 T G 0.196207 8.4933e-06
11:29800878 C T 0.438738 -6.9134e-06
11:29802521 A C 0.133063 -5.0548e-05
11:29822057 G A 0.281855 1.0201e-05
11:29822408 T C 0.070019 2.0520e-05
11:29823335 T C 1.248069 -1.1186e-05
11:29824779 C A 0.176011 2.9492e-05
11:29829263 T C 0.043072 -5.9851e-06
11:29841601 C T 0.068708 -2.2037e-05
11:29857519 C A 0.056163 1.9380e-06
11:29858036 A G 0.110644 3.0634e-05
11:29865778 C A 0.193474 -2.8766e-05
11:29879119 C T 1.140840 5.0587e-06
11:29881050 G A 0.341854 -2.7609e-05
11:29882400 A G 0.080500 1.3984e-05
11:29884262 T C 0.115814 -2.7399e-05
11:29886101 T C 0.096086 2.1093e-05
11:29892568 A C 0.337592 -7.0135e-06
11:29897704 C G 0.201069 4.1869e-05
11:29902098 A G 0.033659 -1.9315e-05
11:29909676 A G 0.027538 -3.3317e-05
11:29914282 G T 0.115564 7.5683e-06
11:29922304 A G 0.024892 -2.6576e-05
11:29937403 A C 0.065796 1.0269e-05
11:29944982 G A 0.496222 2.8515e-05
11:29948481 C T 0.743807 5.8714e-06
11:29953725 T C 0.099416 3.1218e-05
11:29980712 C T 0.116425 -1.7408e-05
11:29982667 C A 0.020429 -9.5243e-06
11:29990740 C T 0.029407 1.8434e-05
11:29993560 A C 0.054137 -1.1152e-05
11:30003531 T C 0.034844 -2.9612e-06
11:30003675 C T 0.037914 -3.6133e-05
11:30004238 C T 0.126737 -3.8796e-05
11:30010183 A C 0.039236 -2.2878e-05
11:30012458 C A 0.631855 1.4081e-05
11:30028361 C A 0.519102 -1.6213e-05
11:30033191 A G 0.307276 1.9011e-05
11:30042606 T G 0.053959 1.2020e-05
11:30043719 A G 0.053316 3.8537e-06
11:30054716 C G 0.037973 1.0062e-05
11:30056918 T G 0.427199 -2.3584e-05
11:30057606 G A 0.025493 1.0964e-05
11:30059503 G A 0.080247 -9.1980e-06
11:30059736 G A 0.035039 9.3437e-06
11:30066111 T C 0.035117 1.4931e-05
11:30070199 T C 1.543861 1.0865e-05
11:30095028 T C 0.173285 -3.7910e-06
11:30100213 C G 0.098926 1.1717e-05
11:30131974 T C 0.097212 -1.0790e-05
11:30135331 G A 0.096732 2.2378e-05
11:30138345 C T 0.045211 1.4939e-06
11:30142124 G A 0.851851 8.3272e-05
11:30149302 G T 0.160392 -4.7902e-07
11:30156168 C T 0.811395 -5.9314e-06
11:30158907 C T 0.826949 -6.5567e-06
11:30162228 A G 0.045763 5.1085e-06
11:30169998 C T 0.726111 -1.4022e-05
11:30197088 T C 0.068033 -6.5244e-05
11:30206846 A G 0.158695 3.3002e-05
11:30215430 C T 0.237591 3.4200e-05
11:30216443 C T 0.054949 7.8158e-06
11:30223228 G A 0.042715 -7.3639e-07
11:30225324 T C 0.039395 2.2538e-05
11:30226889 A G 0.151989 -7.0587e-06
11:30231341 C T 0.023464 1.4054e-05
11:30261968 G A 0.155118 -3.4345e-05
11:30268618 A C 0.034571 4.3304e-07
11:30271159 G A 0.851961 1.1786e-05
11:30294760 T C 1.542303 9.0557e-05
11:30303443 G A 0.685294 5.1491e-05
11:30308527 G A 0.054413 -3.0809e-06
11:30326119 C T 0.311119 1.6153e-06
11:30340362 C T 0.527739 3.6193e-05
11:30346052 T C 0.455990 -8.5882e-05
11:30367314 C T 0.044124 1.3755e-05
11:30372818 T C 0.306601 -2.1438e-05
11:30382899 T C 0.348624 -3.6904e-05
11:30395448 T G 0.209872 -2.9469e-05
11:30398888 A G 0.043497 5.1291e-06
11:30405254 A G 0.218989 2.9956e-06
11:30407124 G A 0.030125 1.0651e-05
11:30412693 T G 0.023318 1.5358e-05
11:30425655 A G 0.770166 2.9970e-05
11:30427075 T C 1.815929 -2.8470e-05
11:30429583 C A 0.488143 -1.0312e-04
11:30433063 T C 0.024616 9.7511e-06
11:30439707 T C 0.211878 -1.2569e-06
11:30452281 A G 0.670234 1.6346e-05
11:30454395 A G 1.035571 2.9836e-05
11:30457730 T C 0.048113 4.3669e-06
11:30468206 G A 0.026687 -8.3776e-06
11:30473690 T C 0.147253 7.1740e-06
11:30478524 T G 0.602669 2.3574e-05
11:30500602 A G 0.024681 2.9418e-05
11:30505879 T G 0.436862 2.8033e-05
11:30508108 C T 1.311664 -3.4946e-05
11:30518993 T G 0.067620 5.7283e-06
11:30521663 A G 0.726922 -8.3163e-05
11:30528014 A G 0.034863 2.7605e-05
11:30532002 T C 0.047999 1.9695e-05
11:30533039 C A 1.944776 -1.8252e-05
11:30536218 T C 0.030530 8.7978e-06
11:30540264 T C 0.518404 -1.1220e-04
11:30540401 T C 0.043958 -2.1178e-05
11:30550158 A G 0.026070 -8.0148e-06
11:30555128 C T 0.022789 1.6940e-05
11:30557310 C T 0.048113 1.6189e-06
11:30557370 C T 0.033942 2.7452e-05
11:30558424 A G 0.065627 -1.7799e-05
11:30564908 A G 0.492109 4.6816e-05
11:30567017 A G 0.515768 -1.3124e-05
11:30570487 C T 0.078078 -4.0164e-06
11:30571347 T C 0.815991 -1.5430e-05
11:30573018 C T 0.073336 -1.7413e-06
11:30574638 C T 0.166394 -5.4937e-06
11:30579485 T C 0.855311 -1.1327e-05
11:30582806 T G 0.304095 -1.0377e-06
11:30583902 C G 0.051268 -3.3456e-06
11:30590654 G A 0.120238 -1.5464e-05
11:30597404 A G 1.852678 2.1101e-05
11:30601163 A G 0.026275 -6.0108e-06
11:30604245 C T 0.875143 -2.2524e-06
11:30607515 C A 1.439361 -1.3192e-05
11:30608439 A G 0.031108 -2.7335e-05
11:30618816 C A 0.660931 -1.4635e-05
11:30624982 C T 0.319289 -1.2320e-05
11:30625279 G T 0.068828 -7.5320e-06
11:30626660 A C 1.542786 2.3058e-05
11:30628497 C G 0.084349 -2.7448e-05
11:30630001 G A 0.024857 -5.2938e-07
11:30630607 A G 0.596060 1.0634e-05
11:30638937 G A 0.040359 9.0391e-06
11:30642792 T C 0.026561 -2.0788e-05
11:30643668 C T 1.467022 2.1415e-05
11:30646369 A G 0.054605 -4.7472e-05
11:30647282 A G 1.776191 3.1074e-05
11:30658439 A C 0.843236 1.5446e-05
11:30659793 A G 0.027538 -2.3300e-05
11:30661506 G A 0.070808 2.0703e-05
11:30677153 T C 0.087933 -1.0336e-05
11:30682606 C T 1.416910 8.9469e-06
11:30686020 T C 0.479564 8.2547e-06
11:30686431 T C 0.052625 1.6674e-05
11:30687010 C T 1.692701 3.2445e-05
11:30704319 C T 0.399581 9.7367e-06
11:30704851 T C 0.032702 -5.0852e-05
11:30705199 C T 0.182587 -1.4040e-05
11:30706536 T C 0.085119 3.2381e-05
11:30707635 T C 0.043303 5.4479e-05
11:30716800 A C 0.213705 -1.6613e-05
11:30723695 T A 0.049259 -8.2304e-06
11:30736383 A G 0.191611 -1.6357e-05
11:30737631 C G 0.074378 -1.8597e-06
11:30744333 T C 1.813845 -2.9285e-05
11:30749090 C T 0.906170 -3.2409e-05
11:30749450 C T 0.228165 -2.6887e-05
11:30751596 A G 0.195272 8.3683e-06
11:30754837 A G 0.076212 5.0888e-05
11:30758215 A G 0.856012 -2.9195e-05
11:30760335 C T 0.910055 -2.5528e-05
11:30765377 C T 0.060603 -1.0523e-05
11:30766674 A G 0.159166 -1.2527e-05
11:30767205 C A 0.072888 -7.7749e-05
11:30768678 T C 0.921078 -2.1305e-05
11:30781773 G A 0.951462 5.8406e-06
11:30782340 T G 1.838540 1.5633e-04
11:30785949 T G 0.056614 -2.2822e-05
11:30787426 G A 0.056111 -3.2897e-05
11:30791357 A C 1.738838 1.8488e-04
11:30792331 G A 0.067367 -2.9474e-05
11:30800771 C A 0.193915 1.4920e-05
11:30820101 G A 1.915660 -3.2229e-05
11:30847247 C A 0.027034 8.5054e-06
11:30848413 T C 1.158909 -1.1591e-05
11:30851623 A G 0.559908 2.3426e-05
11:30870389 A G 0.042618 -6.9043e-05
11:30876916 T C 0.052910 3.3801e-05
11:30887718 G T 0.027515 3.3732e-06
11:30899174 A G 0.038434 -1.2012e-05
11:30902893 C T 1.338468 -8.5597e-06
11:30904974 G A 0.030495 4.0491e-05
11:30912916 C T 0.020854 -3.3225e-06
11:30917592 A G 0.027148 -9.6232e-06
11:30932576 G A 0.029920 -4.3054e-06
11:30936460 C T 0.028612 -1.4785e-05
11:30941184 C A 0.606609 -9.6857e-05
11:30945757 A C 1.600929 -2.0927e-05
11:30958218 G A 0.182214 7.8537e-06
11:30974115 A C 0.184097 1.4081e-05
11:30976338 T C 0.023097 -4.2863e-05
11:30977193 A G 0.056419 -8.2366e-06
11:30977347 G T 0.057925 2.8835e-05
11:30984820 C G 0.087407 -2.0224e-05
11:31009088 C T 0.121589 -1.6295e-04
11:31027147 T C 0.078627 1.9030e-05
11:31027219 C T 0.211459 7.7911e-05
11:31031981 C T 0.061375 2.0069e-05
11:31041739 G A 0.160279 2.9832e-05
11:31048056 C G 0.033880 3.0977e-06
11:31062562 G A 0.026074 -5.3235e-05
11:31062955 T C 0.896474 -2.6983e-05
11:31101045 T C 0.027762 -3.7203e-06
11:31105894 G A 0.047175 4.3138e-05
11:31121145 A G 0.106479 -6.6773e-08
11:31124116 C T 0.033692 -5.6675e-06
11:31141069 T C 0.022348 1.0648e-05
11:31149912 C G 0.058736 4.3158e-05
11:31163649 A G 0.073667 -1.9585e-05
11:31164626 G A 0.061609 -1.0898e-05
11:31200588 G A 0.487620 3.9210e-05
11:31209733 T G 1.229697 6.0053e-05
11:31210771 A G 0.573761 4.7059e-06
11:31226476 T C 0.065212 1.3282e-05
11:31252929 C T 0.028901 -2.1700e-05
11:31253994 C T 1.910948 6.1568e-06
11:31267596 C T 0.275898 -4.2502e-06
11:31281902 A G 0.737646 1.9269e-05
11:31285284 A G 0.094444 3.0095e-05
11:31319324 C A 0.039576 -4.2399e-06
11:31343576 T C 0.191328 2.2875e-05
11:31385317 A C 0.063401 -1.4699e-06
11:31400590 C T 0.074229 -2.1105e-05
11:31405359 G A 0.178787 -6.3618e-05
11:31412079 T C 0.158367 1.2132e-05
11:31430229 C T 0.713692 -5.1209e-05
11:31449641 G A 0.468782 3.8332e-05
11:31451026 C A 0.030800 -1.8258e-05
11:31503997 T C 0.031127 1.3773e-06
11:31533697 A G 0.460661 4.0880e-05
11:31536224 T G 0.062901 -1.0054e-05
11:31547227 T G 1.098189 2.2943e-05
11:31573948 C T 0.164158 4.6956e-05
11:31579608 T C 0.106460 -5.5374e-06
11:31618567 G A 0.258420 2.0894e-05
11:31630246 T C 0.042433 -2.5418e-07
11:31641946 A G 0.022711 -2.5238e-05
11:31645796 G A 0.031410 9.8284e-07
11:31652904 C T 0.147529 1.2906e-05
11:31661314 C T 0.606278 -2.2990e-05
11:31662118 T C 0.038330 4.3635e-05
11:31678948 A C 0.808000 -4.2494e-06
11:31689453 A G 0.926323 -9.9785e-06
11:31690224 A G 1.468506 -6.2231e-05
11:31690406 C A 0.465617 4.0874e-05
11:31702833 A G 0.042033 1.8872e-05
11:31718908 C T 0.095427 1.1335e-05
11:31761802 G C 0.122910 -8.5313e-06
11:31783582 C T 0.034114 3.3646e-06
11:31796942 G A 0.738964 -6.1033e-05
11:31812582 T C 1.598173 -1.6298e-05
11:31813576 T C 0.564339 -6.8447e-06
11:31815896 A T 1.033124 -4.8831e-06
11:31818413 G C 0.510568 -5.1719e-06
11:31832367 T C 0.083044 1.2978e-05
11:31841125 T G 0.374834 4.2193e-05
11:31853968 A C 0.325822 -1.1843e-05
11:31855821 A G 0.083389 -8.8760e-06
11:31863361 C T 0.072606 2.0035e-06
11:31874705 T C 0.838812 -6.1206e-05
11:31876312 A G 0.066010 -2.1317e-06
11:31877805 T C 0.044692 5.3985e-06
11:31879380 G A 1.580792 -8.4970e-05
11:31881172 C T 1.575884 -1.4043e-04
11:31886280 T C 0.032935 7.6957e-06
11:31896113 T C 0.044990 -5.1634e-05
11:31898539 G A 0.608589 -1.2039e-04
11:31899895 T C 0.038771 -1.7671e-05
11:31903191 G T 0.268005 -5.4133e-05
11:31904417 T C 0.316335 -1.9373e-05
11:31905329 T C 0.100741 -1.4757e-05
11:31905534 T C 0.511545 -2.7770e-05
11:31914369 A G 0.032348 -3.1709e-05
11:31917219 C T 0.768725 -7.6746e-05
11:31922471 C A 0.185626 -1.1597e-05
11:31923837 G A 1.021075 -1.0482e-04
11:31929592 C T 0.103552 -2.0538e-05
11:31929705 C T 0.067156 2.2855e-05
11:31936309 G A 1.482547 -1.0808e-04
11:31940171 G A 0.021036 -1.7068e-05
11:31941777 T C 0.027729 5.1637e-06
11:31944178 A G 0.132910 1.0896e-05
11:31952520 A C 0.423905 -3.2839e-05
11:31953347 T C 0.040011 -8.6684e-06
11:31958762 G A 0.107073 -6.3583e-06
11:31964532 A C 0.251931 -6.1526e-05
11:31979648 C A 1.611939 9.2468e-06
11:31988613 C A 1.435944 4.3477e-05
11:32000108 C A 1.183363 1.1303e-04
11:32000872 C A 0.261997 2.3559e-05
11:32008784 G A 0.216529 -2.7466e-05
11:32013026 T C 0.049927 -1.7466e-05
11:32018885 T G 0.343649 -1.2950e-05
11:32023605 T C 0.129109 -2.6117e-05
11:32027980 A G 0.076929 -3.2207e-05
11:32030595 C T 0.023792 1.0510e-06
11:32035669 G A 0.066845 1.8061e-05
11:32036899 G A 0.827900 2.4221e-06
11:32040404 T C 0.028164 -2.3469e-05
11:32044946 C T 0.344642 -1.8406e-05
11:32050671 C G 0.480119 2.3845e-06
11:32051441 A G 0.067338 -1.4891e-05
11:32052522 G A 0.174122 -3.3424e-05
11:32053923 T C 1.024396 -3.7446e-05
11:32055285 A G 0.850393 -1.2915e-05
11:32060266 G T 0.079562 -1.6194e-05
11:32061633 G A 0.617255 -2.0921e-05
11:32061702 C T 0.035318 -1.0358e-05
11:32063566 T C 1.689628 1.1037e-05
11:32069766 C A 0.082846 -6.9499e-06
11:32070503 A G 1.419653 -2.3925e-05
11:32071242 A G 0.057094 -7.9041e-06
11:32072812 T G 0.568292 -1.9634e-04
11:32077503 G A 1.007663 -1.6195e-05
11:32077703 A G 0.036272 2.4640e-07
11:32079221 T C 0.433837 -2.5245e-06
11:32082692 G A 0.067841 -2.1828e-05
11:32087108 T C 0.626905 -1.2926e-06
11:32101281 G A 0.576709 1.1077e-05
11:32104673 A G 0.122663 6.2087e-05
11:32108352 G A 0.036691 -1.9375e-06
11:32109720 C T 0.327351 -1.8281e-05
11:32111895 T C 0.280589 1.7541e-05
11:32112307 G A 0.096849 -6.6029e-06
11:32119030 C T 0.298538 -2.3207e-05
11:32123016 G A 1.006047 1.1639e-05
11:32123882 A C 0.033231 -3.3943e-05
11:32124685 A G 1.336754 -1.6477e-05
11:32141499 G A 0.728253 -2.9458e-06
11:32156346 C T 0.047259 -9.1058e-06
11:32165156 C T 0.200316 5.6883e-05
11:32170856 T C 0.084466 1.7481e-05
11:32171743 T C 0.186031 7.5009e-06
11:32172856 C T 0.317072 -2.6604e-05
11:32201174 T C 0.110874 -3.0326e-05
11:32202065 C A 0.613705 1.9490e-05
11:32208950 G A 0.106810 -2.2885e-05
11:32211626 G A 0.489438 3.9782e-06
11:32215614 C T 0.731905 4.0429e-06
11:32217436 A C 0.078987 -3.2683e-05
11:32219777 G T 0.809882 -1.2396e-05
11:32222334 T G 0.240470 -9.6317e-06
11:32226687 A C 1.616431 1.0833e-05
11:32230877 A G 1.176992 1.8996e-05
11:32231912 G T 0.096401 2.8923e-06
11:32233553 C T 0.302823 -1.8248e-05
11:32246346 G C 0.200521 2.3723e-05
11:32246855 G A 0.192104 -5.4543e-06
11:32248517 C T 0.045435 -8.2317e-06
11:32251355 T C 0.051664 -1.0248e-05
11:32253218 C T 0.128204 -2.1845e-06
11:32253367 C T 0.071343 -6.1216e-05
11:32263818 T C 0.978805 -2.3259e-06
11:32264012 C T 0.023720 -6.3280e-05
11:32266118 G A 0.020802 8.3051e-06
11:32266937 G A 1.372712 -5.8755e-05
11:32268793 C T 0.611105 -1.7006e-06
11:32269024 T C 0.374120 -1.2446e-05
11:32272767 C T 0.059941 1.3541e-05
11:32274680 C T 1.974095 3.2099e-05
11:32276662 A G 0.443036 -1.9945e-05
11:32277411 C A 0.172623 -3.5178e-07
11:32278371 A C 0.041547 -2.8937e-05
11:32278550 T C 0.024996 -1.6657e-05
11:32278559 C T 0.305017 -1.6517e-05
11:32284036 C T 0.386136 3.7527e-05
11:32284392 A C 0.497988 -2.3723e-05
11:32284757 C T 0.307302 7.8547e-06
11:32292444 T C 0.773289 -2.7449e-06
11:32293377 A C 1.281254 -1.4708e-05
11:32293506 G A 0.101932 -4.3712e-05
11:32294647 T G 0.067354 1.6419e-05
11:32295909 T G 0.035253 -4.8476e-05
11:32296936 T C 0.061797 -8.4502e-06
11:32301238 C T 0.063232 -1.9273e-05
11:32302371 G C 0.029258 -1.9096e-05
11:32302441 G A 1.338192 -5.0204e-05
11:32302799 T C 0.701968 -3.5387e-06
11:32320110 C T 1.362646 5.8785e-05
11:32322197 T C 0.120683 2.6301e-05
11:32326995 G A 0.027995 -3.2526e-05
11:32332499 T C 0.425930 -1.4632e-05
11:32342423 G A 0.068802 1.2818e-05
11:32345499 C T 0.226766 7.4565e-06
11:32351427 T C 0.311125 2.9321e-05
11:32355232 T G 0.036204 -1.8602e-05
11:32357821 T C 0.056838 -1.3699e-06
11:32358747 T G 0.818779 5.0004e-06
11:32364187 A G 0.311106 2.7603e-05
11:32371754 A G 0.123384 -2.0602e-05
11:32382167 C T 0.509796 6.5111e-05
11:32383854 A G 0.051534 -6.0737e-06
11:32384455 G A 0.223680 1.1106e-05
11:32385079 C T 0.238799 4.0717e-05
11:32386352 A C 0.028745 1.3269e-05
11:32388502 G C 0.398337 7.7561e-05
11:32394689 C T 0.097699 -3.0907e-05
11:32405108 G A 0.073612 -1.4985e-05
11:32405418 G A 0.057114 6.6372e-06
11:32417945 C T 0.288784 5.7307e-05
11:32423752 C T 0.158253 -3.1629e-06
11:32427428 G T 0.576527 5.0535e-05
11:32429099 T C 0.617775 5.7129e-05
11:32430655 A G 0.047892 -1.7595e-05
11:32446985 A C 0.038057 8.6304e-06
11:32449799 T G 0.443756 3.2310e-05
11:32454299 A G 0.057471 -1.8053e-05
11:32456298 A G 0.129560 -8.4467e-06
11:32460157 A C 0.117983 -2.7203e-05
11:32460464 A G 0.129739 -1.1561e-05
11:32460624 C G 0.357232 -6.4718e-05
11:32460676 T C 0.255953 4.2252e-05
11:32471003 A G 0.043066 -4.6157e-05
11:32471119 A G 0.050203 -2.4283e-05
11:32473807 C T 0.813122 5.3914e-05
11:32499831 A G 0.428270 4.3559e-05
11:32503566 A G 0.167939 4.8212e-05
11:32503596 T C 0.143514 -1.9063e-06
11:32515800 C T 0.133582 3.3291e-05
11:32516564 A G 0.264580 -2.4806e-05
11:32518198 C T 0.999890 6.4514e-05
11:32522007 C T 0.403485 1.2030e-04
11:32530384 T G 0.439754 4.9307e-05
11:32531611 G C 0.038820 -1.4121e-05
11:32533478 C T 0.077361 -5.0252e-06
11:32541784 A G 0.966302 8.2733e-05
11:32549261 T C 0.305231 2.0495e-05
11:32549624 G A 0.535594 3.2270e-05
11:32553135 C T 0.372754 4.9149e-06
11:32562808 A G 0.914583 3.0733e-05
11:32570282 A G 0.151564 1.7585e-05
11:32574697 G A 1.260192 2.1845e-05
11:32583695 T C 0.590020 3.9227e-05
11:32584666 A G 0.082194 -1.7580e-05
11:32584713 G A 0.321577 1.7636e-05
11:32585042 T C 0.034711 -9.6771e-06
11:32585048 C A 0.061791 -1.2266e-05
11:32586375 G A 1.030845 -3.6317e-05
11:32587295 A G 1.004012 -2.4394e-06
11:32591024 T C 0.302183 3.2467e-05
11:32596285 A G 0.444876 3.0184e-05
11:32597748 A C 0.114441 6.1428e-06
11:32597750 C T 0.222589 -5.6150e-05
11:32601144 C A 0.659545 8.4227e-07
11:32613135 G A 0.876035 -3.3383e-05
11:32622065 C T 0.036590 -7.9745e-05
11:32625110 G A 0.545270 1.7340e-06
11:32640901 A G 0.110728 2.0878e-05
11:32645307 C T 0.112455 3.9600e-05
11:32657197 G T 0.141862 1.6925e-05
11:32670562 C T 0.139973 -7.3787e-05
11:32674757 G A 0.020679 -4.9378e-06
11:32677580 G A 0.879116 -3.3765e-05
11:32681346 G A 0.024233 1.5415e-05
11:32689456 C T 0.034321 2.4968e-05
11:32691569 C T 0.074855 2.2038e-05
11:32692145 A C 0.035763 9.1634e-06
11:32696178 C G 0.026372 -3.7760e-05
11:32707915 C T 1.468090 -1.6333e-06
11:32722089 C T 0.507686 2.4129e-05
11:32728684 T C 0.080318 -4.6408e-06
11:32728773 T G 0.114331 6.0893e-06
11:32738847 G C 0.165797 1.8066e-05
11:32775602 T C 0.427268 1.5021e-05
11:32792327 T C 1.450832 2.5703e-06
11:32810697 T G 1.118615 4.3440e-05
11:32813650 A G 1.828536 6.6136e-06
11:32820142 C G 0.110809 2.0669e-05
11:32824150 G A 0.119716 -1.0914e-04
11:32839079 G T 0.263905 1.5670e-05
11:32839784 T C 0.141443 5.0259e-06
11:32842092 C A 0.073310 2.0343e-05
11:32842905 C A 0.223777 1.7793e-05
11:32846693 G C 0.112111 5.4063e-07
11:32848860 T C 0.023815 1.0335e-05
11:32851032 C A 0.068808 -5.0920e-06
11:32852167 T C 0.154647 1.8718e-06
11:32855458 G T 1.668643 2.6009e-06
11:32874919 A C 0.190329 2.1640e-05
11:32874926 A G 0.769193 -2.8286e-05
11:32895664 C T 1.183691 9.2826e-08
11:32900433 T C 0.748465 -2.9762e-05
11:32904549 A C 0.038807 -1.2748e-05
11:32905825 A G 0.191182 2.3808e-05
11:32916005 A G 1.633978 6.4050e-06
11:32918271 G A 0.034639 -1.5683e-05
11:32938165 G A 0.845265 1.6289e-05
11:32938935 G A 0.082778 -1.3724e-05
11:32955122 G A 0.128483 -9.1334e-05
11:32956492 T C 0.090416 -8.3266e-06
11:32971013 C T 0.064647 -7.5620e-06
11:32978170 T C 0.390135 2.8305e-05
11:32986685 A C 0.117044 1.9199e-06
11:32993887 A G 1.637545 -1.4931e-06
11:32996805 T C 0.297753 -2.1756e-06
11:32999618 G A 0.024019 1.6484e-07
11:33002023 C T 0.186917 -1.3255e-05
11:33005960 G T 1.541475 9.9354e-06
11:33028368 A G 0.045542 -3.8772e-06
11:33032722 G A 0.077621 -1.5716e-05
11:33038469 T G 0.101000 -1.7251e-05
11:33043577 A G 1.557477 1.6051e-05
11:33046589 T G 0.103688 -1.0444e-04
11:33053005 C T 0.073576 -7.7374e-06
11:33054856 T C 0.088712 1.2918e-05
11:33060544 C T 1.469269 1.2611e-05
11:33064137 G A 0.340783 1.3734e-05
11:33066474 A G 0.818714 2.5957e-05
11:33079580 G A 0.345875 2.3098e-05
11:33086078 T C 0.811262 2.3627e-05
11:33090362 T C 0.063907 -8.5712e-06
11:33091567 T C 1.715503 -1.4427e-05
11:33093099 G A 0.310223 -4.3507e-05
11:33094059 T C 0.055143 6.0154e-06
11:33094215 A G 0.028531 1.3838e-05
11:33103521 T C 0.053868 7.5332e-06
11:33106616 T C 0.817510 2.8939e-05
11:33121166 A G 0.030004 -2.1315e-05
11:33132051 A G 0.060983 -2.4039e-05
11:33134120 G T 0.059694 -3.0360e-05
11:33138200 C G 0.067374 2.7327e-05
11:33140133 G A 0.148399 4.2507e-05
11:33156954 A C 0.081142 -5.9606e-05
11:33162009 G A 1.377853 -9.1709e-06
11:33176522 T C 0.045247 -2.7881e-07
11:33179769 G A 0.026392 -1.0821e-05
11:33183073 A G 0.211044 2.4894e-05
11:33191246 C T 0.221148 -7.8884e-06
11:33204185 G A 0.053884 -1.4004e-05
11:33210059 C T 0.027041 -1.3248e-05
11:33222902 G A 1.409935 -9.0352e-06
11:33248296 G A 0.799733 3.3162e-05
11:33251104 T A 0.088335 -3.7395e-06
11:33251117 A G 0.044877 -2.7279e-05
11:33263328 T G 0.871102 1.7571e-05
11:33302206 A T 0.053868 -5.4497e-06
11:33303373 G A 0.052806 -1.6020e-05
11:33310265 T C 0.236157 -6.7441e-06
11:33312652 A G 0.197625 -8.9154e-06
11:33329338 A G 0.140362 -4.2361e-07
11:33332456 G C 0.134595 2.7951e-06
11:33340529 G A 0.210109 1.8984e-05
11:33342503 G T 1.342954 -1.3224e-05
11:33347977 A G 0.461420 -3.6572e-05
11:33349218 G T 0.098485 3.3797e-05
11:33364672 A G 0.031037 1.7314e-05
11:33365491 A G 0.028641 1.6217e-05
11:33367146 T C 0.045250 -3.2968e-05
11:33367914 A G 0.031465 -2.0424e-05
11:33370464 T C 0.057844 -3.2200e-06
11:33382232 A G 0.792819 3.6551e-05
11:33383473 T C 0.067672 -2.2795e-06
11:33386976 C T 1.132521 -1.2823e-04
11:33390547 T C 0.226283 1.1221e-06
11:33391655 G A 0.182643 7.8625e-06
11:33392009 G C 0.992012 -2.2808e-05
11:33392869 C T 0.221008 7.0769e-05
11:33392954 T G 1.046006 -6.1970e-06
11:33393140 T C 0.086690 7.8564e-06
11:33394202 G A 0.129171 6.0682e-05
11:33394460 C T 1.537570 6.1242e-05
11:33395054 C T 0.209304 2.1964e-05
11:33401367 C A 0.352364 2.4954e-05
11:33401635 T G 0.167209 -6.3739e-05
11:33406971 A C 1.297308 4.6055e-05
11:33409235 C T 1.026466 3.0833e-05
11:33409441 G A 0.129752 -1.3071e-05
11:33414335 T C 0.181163 5.6394e-05
11:33423884 G T 0.031472 1.2209e-05
11:33432307 C G 0.048275 -6.5356e-06
11:33432999 C T 0.813560 3.8498e-05
11:33433735 T C 0.021728 -1.8517e-06
11:33433897 A G 0.538538 2.0874e-05
11:33439879 G A 0.201926 3.6821e-05
11:33443587 G A 1.443305 2.4297e-05
11:33450037 T C 0.071544 1.0471e-04
11:33467359 C T 0.114146 -1.2227e-05
11:33470473 G A 0.178306 3.5983e-07
11:33475393 C A 0.503019 2.7115e-06
11:33477930 G A 0.385059 -4.6293e-05
11:33498468 T C 0.622731 -2.1369e-05
11:33503353 C T 0.041193 -8.6970e-06
11:33507903 T G 0.024233 -6.7389e-06
11:33512351 G A 0.182519 4.4210e-05
11:33515683 G T 0.485783 -1.8992e-05
11:33518531 G A 0.038067 -2.7979e-06
11:33537498 G A 0.794030 -4.4725e-05
11:33564123 C T 1.237260 -1.3961e-04
11:33565520 G C 0.021624 3.8797e-05
11:33565593 T C 0.105230 2.2842e-05
11:33566507 A G 0.032611 -6.6119e-06
11:33571981 A G 0.022646 -1.6314e-06
11:33578510 T C 0.548785 -2.1955e-05
11:33579543 G A 0.033912 -1.3877e-05
11:33580966 G A 1.905014 -2.5925e-05
11:33581306 A G 0.757793 -2.2430e-05
11:33582421 A G 0.449560 -4.0407e-05
11:33588210 G A 0.130472 2.1393e-06
11:33599124 C T 0.133348 2.2705e-06
11:33602880 T C 0.112916 -1.4849e-05
11:33604377 G A 0.039726 -5.0723e-06
11:33604960 T C 0.474157 -2.9979e-05
11:33606334 A G 0.021708 -1.5138e-05
11:33606545 G C 0.029871 -1.5059e-05
11:33609520 G C 0.124818 -4.7828e-05
11:33615452 G A 0.484673 -2.4437e-05
11:33625595 G A 0.060694 -1.7289e-05
11:33627868 C T 0.027284 1.9275e-05
11:33631423 A G 0.767180 -1.1508e-05
11:33638992 C T 0.618843 -2.3940e-05
11:33640104 C A 1.285344 -3.8676e-05
11:33643373 G A 1.210894 -3.8725e-05
11:33652440 G A 0.066189 -1.0981e-05
11:33652553 A G 0.096109 -1.7592e-05
11:33653432 A G 0.025963 -2.1006e-05
11:33654867 A G 0.654881 1.6993e-05
11:33660597 T C 0.030916 -2.7029e-05
11:33667333 G A 1.225163 -1.9900e-05
11:33669912 T C 0.074096 -6.4429e-06
11:33671867 A G 0.776035 3.5409e-06
11:33673507 C T 0.139846 -3.6890e-06
11:33676609 A G 0.737974 7.6888e-06
11:33680711 C T 0.052183 -2.4648e-05
11:33680791 C T 0.536756 -1.8228e-05
11:33682938 T C 0.148497 -1.8213e-05
11:33689652 A G 0.121848 1.4533e-05
11:33691528 C T 0.057785 -8.4341e-06
11:33694407 C T 0.047237 -2.1887e-05
11:33697591 G A 0.088001 -3.9017e-06
11:33699981 A G 0.063832 -4.2073e-05
11:33707442 C A 0.285334 -9.0124e-06
11:33711440 A G 0.032676 8.4401e-06
11:33714641 G A 0.665985 -4.6818e-06
11:33715779 A G 1.115360 6.8815e-06
11:33717140 C T 1.448917 1.4731e-05
11:33719536 G A 0.481366 2.1540e-05
11:33724780 C T 1.095619 -5.4488e-05
11:33730261 T G 0.572190 -3.0887e-05
11:33731545 G C 0.063631 6.0641e-05
11:33735731 A G 0.030563 2.2784e-06
11:33738267 T C 0.371871 -2.9827e-06
11:33740616 A G 0.050654 -1.9000e-05
11:33744254 C T 0.047779 6.9058e-05
11:33746047 G A 1.917588 -1.3132e-05
11:33757770 A G 0.517521 1.2723e-05
11:33759092 A G 0.180380 -6.2381e-05
11:33759670 T C 1.351211 -2.2705e-06
11:33761257 C A 0.545497 -5.1747e-06
11:33763346 C A 0.037713 -2.0793e-05
11:33777334 T C 0.180234 -4.9138e-05
11:33778729 C T 0.643849 -6.5426e-06
11:33791981 G A 0.723654 -1.6446e-05
11:33794984 C T 0.433921 -7.6266e-07
11:33802101 A G 0.090916 -4.1619e-05
11:33802866 G A 0.628035 -1.8779e-05
11:33814061 G A 0.153872 -9.8872e-06
11:33814175 A G 0.172613 -1.1758e-05
11:33818885 C A 0.048558 9.5182e-06
11:33824173 A G 1.320730 -1.6007e-05
11:33838377 G A 0.146458 -6.4993e-06
11:33847995 C T 0.651700 -9.3752e-06
11:33848782 A G 0.478337 3.2166e-06
11:33850295 G T 0.051547 -4.1789e-06
11:33853106 T C 0.696450 1.1781e-05
11:33868045 T C 0.106836 -9.3594e-06
11:33868607 C T 0.034639 -5.7505e-05
11:33870773 C T 0.046938 1.9472e-06
11:33873239 A G 0.039197 -3.4318e-06
11:33875372 C T 0.385932 -1.4579e-05
11:33877715 A G 0.027038 9.9383e-07
11:33881016 C T 1.206418 -1.3107e-05
11:33887633 A G 0.076111 1.2070e-06
11:33892656 T G 0.427599 -7.4310e-06
11:33895658 T C 0.056552 2.6204e-05
11:33899391 T C 0.062576 -3.6824e-06
11:33900562 G T 0.382624 -4.1161e-06
11:33902672 A G 0.059217 -4.5794e-07
11:33904206 T G 1.469544 -2.2598e-05
11:33906201 T C 0.945681 -9.8212e-06
11:33906484 A G 0.511779 1.6832e-05
11:33909421 G A 0.217529 -1.9498e-05
11:33911834 C A 1.482365 -2.9974e-06
11:33912790 T C 0.962865 1.6965e-05
11:33917594 G A 1.619255 -1.0856e-05
11:33924723 C T 1.018829 2.3396e-05
11:33926680 C T 1.359472 7.7984e-06
11:33927884 A G 0.075693 2.5887e-05
11:33927980 C T 0.050330 -2.4274e-06
11:33932051 C A 0.091798 1.4005e-05
11:33932848 T C 0.034873 -9.9421e-06
11:33937660 C A 0.045922 1.3417e-05
11:33942107 T C 0.038181 2.4197e-05
11:33942862 A G 1.427845 3.7515e-06
11:33947308 G A 0.036415 4.2427e-06
11:33947725 T C 1.133037 1.9156e-05
11:33951568 G T 1.920286 -2.2787e-06
11:33954223 A G 0.037551 -1.4504e-05
11:33956626 C T 0.194013 -1.7857e-05
11:33957623 G T 0.051089 -9.2084e-06
11:33958433 T C 0.347907 -9.3539e-07
11:33959436 G A 1.430179 -3.4185e-05
11:33960381 T C 0.062541 2.5558e-06
11:33961756 C T 1.100913 -4.4241e-05
11:33963055 A G 0.130138 6.3565e-06
11:33963848 C T 1.631771 -1.6038e-05
11:33975141 T C 0.050518 -2.7726e-05
11:33976986 A C 0.145238 4.1105e-05
11:33992648 G C 0.021169 4.2477e-06
11:33995797 G A 0.911159 -6.2942e-07
11:33996495 T C 1.004310 2.1027e-06
11:33998959 T C 0.709505 -1.4557e-05
11:34000018 A G 0.404206 2.2597e-05
11:34010832 T C 0.722768 8.6836e-07
11:34023156 A G 0.106398 -8.6647e-07
11:34024046 T C 0.194117 2.2704e-05
11:34041426 G T 0.061239 1.3169e-05
11:34044336 T C 0.092600 -6.2072e-06
11:34046581 T C 0.197005 1.8642e-05
11:34056207 T G 0.709116 8.1018e-06
11:34056600 T G 0.025950 2.3168e-05
11:34057822 C T 1.835836 -1.6443e-05
11:34067066 A G 0.043935 6.5612e-06
11:34101765 T C 0.136110 7.8832e-06
11:34108305 T C 0.154618 -6.4579e-05
11:34113671 A G 0.179316 6.3079e-05
11:34118426 A G 0.038690 7.6137e-05
11:34131795 A G 0.036094 3.5676e-05
11:34133586 C T 0.175680 2.5049e-05
11:34144261 A G 0.076293 8.8278e-06
11:34156678 T C 0.041047 1.8589e-05
11:34162549 A G 0.043186 2.2245e-05
11:34164503 T C 0.021848 -2.1473e-05
11:34167531 T C 0.042773 -3.2457e-07
11:34168153 A G 0.278528 1.9972e-05
11:34170562 G T 1.822976 -2.2635e-05
11:34171098 G T 0.081412 -2.9209e-05
11:34182902 T C 0.068438 -6.8847e-06
11:34183765 T C 0.104574 -6.5100e-05
11:34188982 G A 1.801391 -1.7945e-05
11:34190423 A G 0.834830 -3.6779e-05
11:34191317 C A 0.197275 2.6954e-05
11:34197245 G A 0.907588 -4.1845e-05
11:34202030 C T 1.191929 2.8284e-05
11:34203390 T C 0.338501 2.6477e-05
11:34205089 A G 0.032260 2.2323e-06
11:34205776 A G 0.749799 -2.3193e-06
11:34206454 A C 0.146958 1.6330e-05
11:34207386 C T 0.059113 -2.0160e-05
11:34207614 C G 0.741736 2.8148e-05
11:34208798 T C 0.201121 1.5416e-05
11:34212952 T C 0.567721 4.9119e-05
11:34215606 C T 0.354905 -3.8110e-05
11:34216916 G A 0.104964 2.6626e-06
11:34218329 C G 0.096920 -1.4113e-05
11:34218390 A G 1.238948 -2.9766e-05
11:34218556 G A 1.215289 -4.0007e-05
11:34220504 T C 1.390895 -4.3461e-05
11:34223636 A C 0.034266 -3.3151e-05
11:34227327 A G 0.476809 -2.0963e-05
11:34227968 C T 0.447031 3.3462e-05
11:34228073 C T 0.035341 1.8032e-05
11:34231062 T C 0.022442 1.0470e-06
11:34235986 A G 0.131151 -2.5701e-05
11:34237292 C T 1.351783 -2.6432e-06
11:34238019 T C 0.312125 -4.4207e-06
11:34240676 G A 1.640879 -2.6746e-05
11:34242852 A G 0.048090 -2.0366e-05
11:34244618 T C 0.101598 -5.2990e-05
11:34251360 C T 1.382365 -9.9747e-06
11:34252191 T C 0.141038 -1.2360e-05
11:34254160 G A 1.970492 -8.8437e-06
11:34255779 G T 1.952630 1.4162e-09
11:34256977 C T 0.739243 -2.3706e-05
11:34257064 G A 0.688608 3.3409e-06
11:34266683 C T 1.103792 1.3750e-05
11:34266960 A G 0.114337 -6.5087e-06
11:34268267 G A 1.189576 2.6083e-06
11:34268771 T C 0.786366 -2.1180e-06
11:34272353 T C 0.150905 1.1545e-05
11:34277398 T C 0.058224 3.9604e-06
11:34277515 A G 0.039359 2.5389e-05
11:34279015 G A 0.520932 2.3648e-05
11:34282229 G A 0.407078 1.4644e-05
11:34283861 T C 1.117350 -4.1525e-06
11:34284872 C G 0.029540 -9.0300e-06
11:34295366 A G 0.214718 -2.5176e-06
11:34298448 T C 0.437992 2.8364e-05
11:34300672 A G 0.039612 1.1889e-05
11:34301159 G T 0.023834 2.2253e-05
11:34302284 A G 0.250224 -1.0753e-05
11:34306082 T G 1.645277 1.0812e-06
11:34309921 T C 0.079201 -8.8007e-06
11:34310205 G A 0.670997 9.4607e-06
11:34310678 C T 1.934451 4.3618e-05
11:34311858 G A 0.766895 8.5256e-06
11:34311859 T C 1.557438 8.6808e-05
11:34312648 T G 0.148756 -1.5466e-05
11:34312925 T C 0.072109 9.9624e-06
11:34314048 G A 1.383277 1.5719e-05
11:34315114 A G 0.044835 2.7272e-05
11:34315545 C T 0.530037 3.3671e-05
11:34315559 G A 0.126561 6.0113e-06
11:34315919 C T 0.136403 4.3001e-05
11:34318749 A G 0.262016 -4.4691e-06
11:34319458 A G 0.242843 -2.2351e-05
11:34321466 A G 0.486108 -1.9071e-05
11:34328638 T G 0.072869 1.2206e-05
11:34328931 G A 0.906666 -5.6971e-06
11:34330867 C T 0.127639 1.0511e-05
11:34332025 G A 0.902200 -7.8073e-06
11:34332320 A G 0.133050 9.0058e-06
11:34333824 C T 0.311414 8.4958e-06
11:34333973 T C 0.290498 -5.0425e-05
11:34334676 C T 0.050424 1.9328e-05
11:34337707 T C 0.127188 -3.0351e-05
11:34338180 C A 0.199998 -3.1695e-05
11:34339024 T C 0.082327 4.4560e-05
11:34343483 A C 0.450092 3.1392e-06
11:34343712 T C 0.058016 1.5157e-06
11:34343874 A G 0.218152 2.6792e-05
11:34352147 C T 0.142816 3.8876e-05
11:34354865 T C 0.525356 -1.2950e-05
11:34356776 A G 0.031449 -4.0498e-06
11:34356829 G T 0.916839 -2.0034e-05
11:34358408 G C 0.423574 6.6084e-05
11:34360470 A T 0.120417 1.6508e-05
11:34361786 A G 0.281582 2.9682e-07
11:34371084 T C 0.131057 3.7986e-06
11:34371218 G C 0.120621 -5.3417e-06
11:34371918 T G 0.389736 -2.4195e-05
11:34373828 A T 0.117921 -1.3132e-05
11:34378381 C G 0.120790 -1.2871e-05
11:34380255 A G 1.970771 -2.0116e-06
11:34380583 A G 0.025577 1.9129e-05
11:34381075 C T 1.613721 5.0127e-06
11:34385845 G A 0.039229 -3.5405e-06
11:34385970 C T 0.285477 6.5034e-05
11:34394696 G A 0.430309 6.2263e-05
11:34402692 A G 1.402521 5.9880e-05
11:34402778 T C 0.397688 3.7800e-05
11:34421312 T C 0.167248 4.5943e-06
11:34426376 A G 0.026376 4.9359e-06
11:34427896 A G 0.050836 -1.0684e-05
11:34430238 T C 0.056094 2.9054e-06
11:34431207 C T 1.356612 3.5450e-06
11:34436794 T G 0.608686 -8.3261e-06
11:34437099 A G 0.267664 2.0660e-05
11:34438843 A G 0.747001 1.3380e-05
11:34452228 C T 0.122332 -3.8793e-06
11:34453659 A C 0.076095 5.5717e-05
11:34456708 A G 0.022646 2.9266e-05
11:34460472 T A 1.343460 9.6437e-05
11:34460704 T C 0.185882 -8.5936e-05
11:34461568 G T 1.333940 9.5177e-05
11:34465401 A G 0.038989 4.4949e-05
11:34467646 G A 0.563703 -2.0916e-04
11:34468859 A G 0.031997 -9.8464e-06
11:34471755 G A 0.023510 -9.1668e-07
11:34485455 A G 0.049359 4.5091e-05
11:34490537 A G 0.440887 -1.6977e-04
11:34499496 T C 0.067215 -2.3435e-05
11:34507213 T C 0.183509 -5.6534e-05
11:34508740 A G 0.852795 2.1581e-05
11:34509318 A G 0.051018 -4.8268e-06
11:34512804 A G 0.021594 1.7844e-05
11:34518938 T G 0.251675 -3.3156e-05
11:34523884 G A 0.125516 -4.8757e-05
11:34525336 G A 0.611553 1.4052e-05
11:34530271 C T 0.218246 -6.8360e-05
11:34533002 C A 0.269608 3.8921e-05
11:34534035 C A 0.632306 -2.3446e-05
11:34541141 T C 0.956201 -5.6078e-05
11:34541397 A G 0.026866 1.4499e-06
11:34552526 T C 0.239386 2.4969e-05
11:34555676 G A 0.212439 3.4139e-05
11:34560674 C T 0.188359 3.0547e-06
11:34562068 A C 0.089085 -3.0336e-05
11:34568598 G A 1.306000 -4.4865e-05
11:34569199 C T 0.244566 2.4673e-05
11:34571833 A G 0.022523 2.1213e-05
11:34574024 T C 0.326589 7.6689e-07
11:34578340 G A 0.457710 2.6299e-05
11:34581573 C G 0.024461 -1.4660e-05
11:34583846 T G 1.767183 2.7843e-05
11:34584241 A G 0.639840 1.9584e-04
11:34585612 G A 1.279131 2.0004e-05
11:34586675 T C 0.022218 2.1163e-05
11:34587903 A C 1.276798 3.0841e-05
11:34589615 T G 0.020695 9.0953e-06
11:34589688 C T 0.058292 9.0180e-05
11:34592026 A G 0.111770 -1.8874e-05
11:34595436 T C 0.058240 -5.4293e-05
11:34597605 G A 0.651398 -5.3101e-05
11:34597881 A G 0.095385 -2.7951e-05
11:34605435 G T 1.622235 6.1384e-05
11:34609973 A G 0.025986 1.3441e-05
11:34616495 G C 0.040719 2.7326e-05
11:34617336 G A 0.202118 -5.4724e-05
11:34620105 T C 0.026268 4.9007e-05
11:34621004 A G 0.958807 4.0702e-04
11:34625199 A G 0.065115 -3.2957e-05
11:34626052 T C 0.153261 5.5236e-06
11:34627786 C T 0.041819 -9.3022e-06
11:34630143 C T 0.063862 -2.3831e-05
11:34631479 C T 0.449985 -1.2677e-05
11:34632089 T C 1.808129 -1.6448e-05
11:34632756 G T 0.080454 -4.6442e-05
11:34633511 A G 0.191955 2.7757e-05
11:34645636 G A 0.072947 3.8346e-06
11:34650768 A G 0.044877 -7.3980e-06
11:34650912 A G 0.039956 3.6801e-05
11:34652191 A G 0.024542 7.9664e-06
11:34653771 G T 0.209612 -3.3315e-05
11:34655363 G A 1.900788 7.7546e-07
11:34656597 G A 1.157679 1.8202e-05
11:34658857 A G 0.615785 -5.9236e-06
11:34659807 T G 1.260663 8.6300e-06
11:34660618 A C 0.288164 2.3273e-05
11:34661022 G A 0.215841 -1.2298e-05
11:34661105 G C 0.427939 -3.7552e-05
11:34663895 A G 0.049775 7.2391e-06
11:34666063 A C 0.253327 -1.8961e-05
11:34666863 T C 1.286460 -6.0136e-05
11:34668175 T C 0.063888 7.3227e-06
11:34673774 A G 0.574842 5.6977e-06
11:34678928 A G 0.123153 7.5034e-06
11:34681341 G A 0.050677 6.6249e-06
11:34681761 C T 0.409685 -2.2111e-05
11:34682762 C T 0.112452 -1.4677e-05
11:34683027 G A 0.027505 -2.8142e-06
11:34683578 A G 1.067286 -1.1083e-06
11:34683922 A G 0.083733 2.5619e-05
11:34684868 T G 0.075306 1.2311e-05
11:34690073 C T 0.038405 -3.0487e-07
11:34707033 A G 0.193328 1.0858e-05
11:34737140 G A 0.053459 3.7263e-05
11:34744698 C T 1.960722 1.4165e-05
11:34745964 G A 0.313203 2.9617e-06
11:34752562 G T 1.077997 3.2176e-06
11:34758843 G A 0.021387 -5.0794e-07
11:34768948 T C 1.590510 1.0093e-05
11:34769219 A G 0.488711 1.2234e-05
11:34776532 C T 0.963773 7.9544e-06
11:34776586 T C 0.040751 -2.1446e-06
11:34780715 C T 0.923447 -4.5593e-06
11:34791897 A G 0.813764 -2.6875e-06
11:34801855 G A 0.080643 6.1968e-06
11:34802531 T C 0.071908 1.1704e-05
11:34810010 A G 0.826326 1.2602e-05
11:34810867 A G 0.026824 -1.7507e-05
11:34815711 A G 0.060064 2.3040e-05
11:34817504 G C 0.139067 -1.4827e-05
11:34820492 G T 0.050959 5.1834e-06
11:34821105 A G 0.170214 -8.3170e-07
11:34821479 G T 0.029131 -1.1535e-05
11:34839105 T G 0.487903 1.0080e-05
11:34842225 T C 1.425210 -9.9825e-07
11:34858677 G T 0.080234 -9.4810e-06
11:34860018 A G 0.038265 -3.2625e-06
11:34860346 C A 0.146844 1.4246e-05
11:34863277 T A 0.073560 -1.5388e-05
11:34871719 G T 0.140661 2.6544e-06
11:34876021 T C 0.040634 4.3412e-06
11:34879154 A G 0.822567 -1.1241e-05
11:34885297 T C 0.067997 -2.1406e-05
11:34889770 C T 0.172830 -1.7902e-05
11:34889842 T C 0.970392 -7.7863e-06
11:34899520 T C 0.039752 2.8407e-06
11:34901123 G A 0.938901 -5.7200e-06
11:34901878 C G 0.896117 -2.3814e-05
11:34909926 G T 1.385478 3.7721e-07
11:34913125 A G 0.030748 -3.2758e-05
11:34916657 T C 0.709291 8.0982e-06
11:34923219 C A 0.077763 -3.0927e-06
11:34928327 C G 0.141141 -7.5499e-07
11:34931674 T C 0.522708 -1.7511e-06
11:34932270 T G 0.062008 1.0786e-05
11:34937143 G A 0.040167 7.6316e-06
11:34937931 A G 0.677232 -5.6781e-06
11:34938310 C T 0.220018 -1.9844e-05
11:34942925 G C 0.028287 3.0883e-05
11:34949234 G A 0.027252 1.3862e-05
11:34954479 A G 1.605113 -1.7256e-05
11:34955389 G A 0.021942 -3.3131e-06
11:34959968 T C 0.049905 2.6313e-06
11:34967328 G A 0.915768 -7.5175e-06
11:34969112 G A 0.682555 -1.7983e-06
11:34976479 C A 0.043166 1.9515e-06
11:34981110 G A 0.052436 1.5194e-05
11:34982069 C T 0.025457 -1.1980e-05
11:34992213 T C 0.029083 3.9625e-05
11:34993588 C T 0.072460 -3.8498e-06
11:34994946 T C 0.072593 6.3798e-07
11:34998746 A G 1.481083 -1.8321e-05
11:34999080 C G 0.152645 1.2720e-05
11:35014136 A G 0.026505 -9.0593e-06
11:35022908 A G 1.428021 -1.4057e-05
11:35028075 T C 0.475692 -7.1072e-06
11:35034942 T C 0.038197 1.4346e-06
11:35035605 C A 0.056799 1.0418e-05
11:35052121 G T 0.057435 3.8314e-05
11:35057285 C A 0.687391 1.8261e-05
11:35058947 G A 0.421026 -1.0295e-05
11:35060090 A G 0.160694 -3.9641e-07
11:35062287 T C 0.024126 -3.4477e-05
11:35077052 A G 0.344064 1.9640e-05
11:35077702 T C 0.023993 -1.9676e-05
11:35087836 T G 0.040975 2.8972e-05
11:35089163 A G 0.300875 9.3835e-07
11:35094491 C T 1.076780 -3.0272e-05
11:35104080 A G 0.037431 2.4911e-06
11:35108137 T C 0.447538 -3.0346e-05
11:35109917 C T 0.057276 5.5655e-06
11:35111292 C T 0.225189 6.4088e-05
11:35118876 A G 0.344574 -4.5960e-05
11:35120388 A G 0.044783 1.3991e-05
11:35123051 A C 0.313060 2.8072e-05
11:35124040 C T 0.840802 5.1811e-05
11:35124496 A G 0.564813 -1.4692e-05
11:35129172 A G 1.013785 -2.6057e-05
11:35131359 T C 0.074524 2.3491e-06
11:35131566 A G 0.088134 9.2772e-06
11:35132581 A G 0.023665 1.9098e-05
11:35134209 T G 0.058029 1.9766e-05
11:35137315 T C 0.088945 1.7535e-05
11:35144156 A G 0.144452 3.8099e-05
11:35147828 A C 0.039466 -3.1402e-05
11:35154804 A G 0.411305 -4.3573e-05
11:35155054 A G 0.034250 -1.7193e-05
11:35155732 A G 0.076900 -1.2562e-05
11:35156300 C G 0.040307 2.5068e-05
11:35161076 C T 0.175752 2.4740e-05
11:35163114 C T 0.422178 -4.5861e-06
11:35164108 T C 1.335359 -3.1334e-05
11:35172657 C T 0.636665 -1.9275e-05
11:35179214 G A 0.028761 -2.1691e-05
11:35179903 A G 0.125493 -2.3253e-05
11:35181992 T C 0.036292 -8.3641e-06
11:35187348 T C 0.513259 -5.3186e-06
11:35188191 A G 0.569152 -1.5328e-07
11:35190289 G T 0.268676 -8.0245e-06
11:35190469 T C 0.202345 -4.2644e-06
11:35195422 C T 0.131203 2.4512e-05
11:35196830 G A 0.092607 2.2701e-05
11:35200568 C T 0.030774 1.3833e-05
11:35202424 T G 0.319483 -2.1382e-05
11:35202765 C T 0.038177 -2.3084e-05
11:35205835 C T 0.047603 -9.1377e-06
11:35207735 T C 0.998903 -1.2060e-05
11:35210079 C G 0.178887 -4.2235e-05
11:35211989 G T 0.065407 2.6551e-05
11:35213042 A G 0.194000 7.5060e-06
11:35213126 T G 1.422434 -5.6467e-05
11:35216935 T C 0.780141 -2.8081e-05
11:35221726 G T 0.081837 2.8154e-05
11:35221910 C T 0.184924 1.7533e-05
11:35226155 G A 1.352299 -1.5674e-05
11:35226718 G C 0.140265 -1.3564e-06
11:35229673 C T 1.594161 -6.1400e-06
11:35233856 C T 0.283896 3.9826e-05
11:35236804 A C 1.321746 4.5717e-05
11:35240724 C T 0.033046 -7.3985e-06
11:35244574 T C 0.572846 -1.0345e-05
11:35244887 C T 0.362815 9.2433e-05
11:35253216 A G 0.049434 1.2845e-05
11:35259106 T C 0.031472 4.0426e-06
11:35264471 A G 0.029732 7.3375e-06
11:35266404 T C 0.166310 2.2162e-05
11:35275791 G T 0.032199 -3.7377e-05
11:35277088 C T 1.438748 7.3532e-07
11:35280852 G A 0.777680 -2.5747e-05
11:35282334 C T 0.269634 1.0879e-04
11:35307568 A G 0.188761 -3.9851e-05
11:35311513 T C 0.427008 4.4811e-05
11:35314173 T C 0.115857 -2.3282e-05
11:35316053 C T 0.038233 1.0831e-05
11:35316894 T C 0.052167 -3.9457e-06
11:35327981 G A 0.059353 1.0659e-05
11:35329615 T G 0.476779 8.2081e-06
11:35331035 C T 0.073609 -2.2727e-05
11:35331173 C T 1.379973 -2.7600e-05
11:35347116 A G 1.434811 -2.2843e-05
11:35349684 C T 0.039245 6.2203e-06
11:35351879 T C 0.461819 9.5624e-06
11:35362357 C T 0.445172 5.6584e-06
11:35366551 A C 0.782374 -1.0171e-05
11:35374571 C T 0.145669 -5.1614e-05
11:35378263 G A 0.057828 2.0295e-05
11:35387843 C T 1.860855 -7.5181e-07
11:35391200 G A 0.497780 -2.6304e-06
11:35391818 T C 0.038973 7.8450e-06
11:35392601 G A 1.489295 -1.2558e-05
11:35394834 G A 0.989980 -1.0283e-05
11:35402078 C T 0.479331 -3.2546e-05
11:35403124 T C 0.608443 -1.9851e-05
11:35404934 G A 0.302040 4.5566e-05
11:35413230 C G 0.272640 -1.0408e-05
11:35413964 G C 0.859595 3.3731e-06
11:35414444 T G 0.031832 -7.4115e-06
11:35416352 A C 1.509598 1.6166e-05
11:35420858 A C 0.313755 -1.2534e-05
11:35421226 G C 0.126113 1.3153e-05
11:35424529 A G 0.046451 7.3333e-06
11:35428832 A G 1.185849 9.3757e-06
11:35433926 C T 0.252201 -2.2862e-05
11:35439050 A G 0.054682 1.6789e-05
11:35442608 C T 0.889408 1.4861e-06
11:35447778 A G 0.041933 1.3646e-05
11:35456061 C T 0.318480 1.0581e-05
11:35459238 G A 0.065566 -5.9972e-06
11:35473781 G A 0.658416 -9.0986e-06
11:35475052 C A 0.103675 1.1178e-05
11:35475090 C T 0.319727 8.8485e-06
11:35477803 C T 0.042374 -3.8911e-05
11:35477878 A G 0.045562 7.9671e-07
11:35485375 C T 0.619719 1.2110e-05
11:35487857 C T 0.323255 2.2404e-07
11:35491194 T C 0.044539 -2.3876e-05
11:35492045 G A 0.042488 4.7638e-05
11:35494648 C T 0.050060 -6.4055e-05
11:35495868 A G 0.034497 -2.3441e-05
11:35500365 A G 0.574670 2.8467e-05
11:35501478 A G 0.165122 7.9598e-06
11:35501666 A G 0.085826 -2.1848e-06
11:35501843 G A 1.069983 -6.3657e-05
11:35504907 T C 0.112812 1.5220e-05
11:35505197 A C 1.511354 1.6142e-05
11:35507700 A G 1.618765 -1.1839e-05
11:35508918 G A 0.187154 1.8169e-05
11:35509121 T C 0.081392 -4.0894e-05
11:35512220 G A 0.632537 -3.6204e-05
11:35520567 A C 0.777099 2.8447e-05
11:35521228 T C 0.339728 2.3641e-05
11:35521708 G A 1.232550 1.7770e-06
11:35532311 T C 0.120511 -9.0233e-06
11:35532452 T C 0.254203 1.2247e-05
11:35536622 T G 1.067916 6.7290e-05
11:35536705 T C 0.637221 4.8859e-05
11:35538274 C G 0.050057 2.5795e-05
11:35540594 G A 0.642333 3.3437e-05
11:35542658 T C 0.423597 1.3005e-05
11:35543759 C T 0.243060 1.1515e-05
11:35547772 G A 0.513584 -3.2578e-06
11:35548653 T G 0.044724 3.3545e-06
11:35549670 G C 1.623367 -2.9612e-05
11:35550982 G A 0.054630 -1.7104e-05
11:35551866 T C 0.202877 2.6309e-06
11:35553669 C T 0.020514 -8.2595e-06
11:35555980 G A 0.160487 -3.0414e-06
11:35557931 T C 0.071561 5.0228e-06
11:35562282 A G 0.413353 -2.6155e-05
11:35564130 C T 0.213348 9.1617e-06
11:35564535 G T 0.490876 9.0840e-06
11:35567922 T C 0.349147 -2.3277e-06
11:35573901 C A 0.037346 1.4721e-05
11:35577396 A G 0.350997 2.8390e-05
11:35578931 T C 0.358852 2.8177e-07
11:35586059 T C 1.032465 -3.9207e-06
11:35593665 T C 0.306588 2.0049e-05
11:35597154 C A 0.307480 -1.2037e-05
11:35611044 T C 0.231440 -1.5974e-05
11:35615422 C T 0.909601 1.0719e-05
11:35631945 A C 0.060074 1.1516e-06
11:35632252 G A 0.396549 -8.4742e-06
11:35633587 A G 0.173937 -8.1900e-06
11:35644562 A G 0.225497 2.8267e-05
11:35645623 G A 0.634455 -2.6873e-07
11:35646078 G A 0.077014 -1.6275e-05
11:35648710 A G 0.056808 -5.5896e-06
11:35655753 A G 0.988237 -9.6868e-06
11:35661340 G T 0.411444 -3.3884e-05
11:35679156 A T 0.031981 -3.9935e-07
11:35691829 G C 0.083139 8.4090e-05
11:35703777 T C 1.300385 -8.4052e-06
11:35709501 A G 0.043367 -3.0258e-05
11:35744548 C T 0.051985 7.8281e-06
11:35745904 T C 0.025704 4.3858e-05
11:35762054 C T 0.287824 -2.4076e-05
11:35771878 T C 0.269540 3.7524e-05
11:35784284 C T 0.052089 -1.2904e-05
11:35785452 T C 0.058340 6.3356e-07
11:35786744 T C 0.049723 1.6734e-05
11:35788412 A G 0.098436 3.2079e-05
11:35809043 T C 0.069535 -2.1219e-05
11:35814063 A G 0.029203 1.4312e-05
11:35823653 C T 0.070555 6.1416e-07
11:35824160 G A 0.398075 -1.2909e-05
11:35836302 T C 0.028800 1.3366e-06
11:35839744 G A 0.354467 -1.3589e-05
11:35839748 G A 0.095035 3.0483e-05
11:35841160 G A 0.365594 -6.8315e-06
11:35843750 A C 0.041245 -2.8139e-05
11:35844707 A T 0.059308 -1.3548e-05
11:35853091 G A 0.288236 -5.1775e-06
11:35855276 C T 0.102266 2.5276e-05
11:35856016 T C 0.142112 -1.4649e-06
11:35856572 G A 0.514217 4.3268e-05
11:35859857 C T 0.774191 4.6222e-06
11:35863573 C T 0.426437 -1.3482e-05
11:35865302 C T 0.416290 -2.8749e-05
11:35871007 A G 0.330383 2.3908e-06
11:35872127 T C 0.096252 4.4318e-06
11:35873072 C T 1.975299 -1.0605e-05
11:35873902 T C 0.855950 2.2574e-05
11:35875576 T C 0.344544 7.2477e-05
11:35879571 T C 1.462793 -1.4454e-05
11:35879671 A G 1.195162 -4.3261e-05
11:35888282 C A 0.033328 3.2969e-05
11:35890696 T C 0.298853 1.0436e-05
11:35894419 C G 1.392037 -2.4234e-05
11:35894669 C T 0.020494 -6.9622e-07
11:35908959 G T 0.195434 -3.0328e-06
11:35910299 G T 0.072106 2.3855e-05
11:35912315 A G 0.250977 1.2226e-05
11:35915054 G A 0.032747 1.1060e-05
11:35916366 C T 0.117275 -8.4296e-06
11:35917089 T G 1.492736 -3.2037e-05
11:35918487 A C 0.034552 2.2419e-05
11:35919120 G A 0.034623 -1.4687e-05
11:35922928 T C 0.032906 1.0120e-05
11:35925484 A G 0.070707 7.9896e-06
11:35935055 G A 0.031442 2.9804e-05
11:35936844 C T 0.064462 -1.0169e-05
11:35937910 C A 0.138964 -8.4430e-06
11:35942929 T C 1.907705 1.8520e-06
11:35950832 T G 0.096722 1.7247e-06
11:35953067 G A 0.028765 4.0308e-06
11:35954785 A C 0.023756 -2.6114e-05
11:35957406 T C 0.063690 -1.0315e-05
11:35958400 G A 0.049742 3.6330e-05
11:35962249 T C 0.858122 -1.9592e-05
11:35965158 A C 0.581623 -2.8950e-05
11:35966841 C T 0.027012 -1.8111e-05
11:35968112 C T 0.036509 -2.7660e-05
11:35968743 C T 0.531997 -2.7340e-06
11:35971750 A G 0.193133 1.8999e-05
11:35981078 T C 0.762506 2.4862e-05
11:35984271 C T 0.773159 3.2018e-05
11:35985208 T C 0.176787 8.7659e-06
11:35986988 C T 0.031329 9.5934e-06
11:35990055 C T 0.027807 1.3520e-05
11:35991486 G A 0.023532 1.3289e-05
11:35992875 A G 0.114026 1.5639e-05
11:35993657 G A 0.327329 1.6687e-05
11:36001437 C T 0.041365 -1.9809e-05
11:36008615 A G 0.025298 7.4073e-06
11:36012488 G A 1.910944 1.2390e-05
11:36013229 G A 0.770864 2.9197e-05
11:36018597 T C 0.176735 5.1400e-06
11:36019359 A G 0.026892 4.1516e-05
11:36020569 C A 0.028842 3.4283e-05
11:36025118 A G 1.822788 9.1455e-06
11:36029658 A G 0.690595 5.4852e-05
11:36032042 C T 0.086939 -1.4187e-05
11:36040056 A G 0.036765 -5.6757e-07
11:36041753 G A 0.754895 3.9300e-05
11:36044019 G A 0.131667 -3.0915e-05
11:36048772 G C 0.049379 3.7506e-05
11:36049677 G A 1.099696 -2.1109e-05
11:36053328 G A 0.059541 7.7180e-06
11:36053336 G A 1.951589 -5.4236e-06
11:36055045 G T 0.394059 -1.5225e-05
11:36055261 C T 1.242178 -2.5898e-05
11:36067003 T C 0.072447 1.1565e-05
11:36071822 A G 0.046376 5.4964e-06
11:36074245 T C 0.127012 5.2598e-06
11:36075906 G A 0.258663 1.5495e-05
11:36077049 T C 0.072125 -4.3812e-05
11:36078941 C T 0.487189 1.3601e-05
11:36079256 A G 1.149960 4.3227e-05
11:36085167 A G 0.122631 1.0012e-05
11:36087591 C T 0.046133 -5.5365e-06
11:36090446 G A 0.085842 3.2230e-05
11:36090711 G A 0.123877 -1.8629e-05
11:36091017 G A 0.475260 3.6693e-06
11:36092757 C A 1.791972 1.4767e-05
11:36093167 A G 1.703666 8.8713e-06
11:36093840 T G 0.381615 1.5779e-05
11:36094854 A G 0.040573 -9.7964e-06
11:36096165 A G 0.445042 6.0524e-05
11:36096740 T C 0.093262 -2.3453e-05
11:36097301 C T 0.053816 -3.4541e-05
11:36103381 G A 1.257637 -2.7112e-05
11:36104698 A G 0.185204 -1.5461e-05
11:36106548 C T 0.256443 -9.7102e-06
11:36108497 A G 1.355502 -1.2188e-05
11:36109804 A G 0.040005 -8.2568e-06
11:36110333 T C 0.078065 2.1668e-05
11:36112144 A G 0.035182 8.3222e-06
11:36113520 G A 0.026820 4.5150e-06
11:36114157 C T 0.473517 8.8602e-06
11:36114348 A G 0.784873 2.3660e-06
11:36115060 A G 0.063625 -2.1927e-06
11:36115705 T G 0.469697 -1.0409e-05
11:36115721 T C 0.049161 9.5303e-06
11:36117340 A G 0.243992 -2.3887e-05
11:36119096 A G 0.047045 1.5304e-05
11:36119151 G T 0.055994 -3.3949e-06
11:36120177 A G 0.049982 1.2293e-05
11:36120842 C T 0.048106 -1.6037e-05
11:36122482 T C 0.508848 3.2260e-05
11:36123294 T C 0.031063 6.0271e-06
11:36123416 A G 0.029151 4.1951e-05
11:36124199 A C 0.183892 6.7283e-05
11:36125835 G A 1.892378 -3.0502e-05
11:36126940 G A 0.797814 -5.6194e-05
11:36129468 G A 0.070912 3.0988e-05
11:36129942 A G 0.396663 -9.4355e-06
11:36131430 A C 0.119391 3.2677e-05
11:36139677 G A 1.321635 -3.3517e-05
11:36141798 A G 0.533636 1.6546e-05
11:36142239 G A 0.952390 -1.1602e-05
11:36145820 G A 1.385938 -2.8207e-05
11:36146746 T G 0.028758 1.3592e-05
11:36148265 T C 0.571921 -1.8818e-05
11:36162785 G A 0.525798 -1.1450e-05
11:36164870 A G 0.259410 5.7487e-06
11:36168059 C A 0.833168 5.1042e-06
11:36171075 C A 0.053452 -4.1929e-06
11:36174271 G A 0.038327 -5.7164e-06
11:36174992 G A 0.161616 2.3728e-05
11:36177332 C T 1.710768 -9.5557e-06
11:36177734 T C 0.801278 -3.3427e-05
11:36178765 T C 0.292637 6.2046e-06
11:36182653 A G 0.039122 -2.0709e-05
11:36183189 C A 0.429247 1.0479e-06
11:36183919 G T 0.079292 -1.3410e-05
11:36186036 G T 0.148863 9.3321e-07
11:36201680 G T 0.129187 -1.9105e-05
11:36201774 C G 0.027031 1.7718e-05
11:36203519 G A 0.533468 2.7003e-05
11:36215032 C T 0.028534 1.6433e-06
11:36219324 G A 0.043169 -9.2623e-06
11:36220342 C T 0.679510 1.1176e-05
11:36221091 G T 0.073950 4.8901e-05
11:36223331 C T 1.733719 4.2048e-06
11:36244190 T C 0.505907 -8.9897e-06
11:36247989 G A 0.052543 -2.9564e-05
11:36258480 G A 0.066302 7.2850e-06
11:36268621 T C 0.130576 -2.1674e-05
11:36274614 T C 1.434668 1.7376e-05
11:36277880 T G 0.024555 3.6527e-06
11:36282048 G T 0.148691 -8.6652e-06
11:36282261 C T 0.201085 -2.9975e-05
11:36283003 T C 0.064326 2.1669e-07
11:36287611 A G 0.897633 -1.0492e-05
11:36291554 G A 0.814478 -5.0832e-06
11:36294745 C T 0.037889 1.8024e-05
11:36298101 G C 1.038450 -2.3661e-05
11:36298878 C G 0.141430 -1.7639e-05
11:36310677 T C 0.232242 9.9236e-06
11:36313749 T C 0.136159 -1.2778e-05
11:36315560 C T 0.207029 3.6594e-06
11:36315922 T C 0.488630 9.0675e-07
11:36319365 A G 0.043134 -3.2971e-05
11:36320780 T C 0.087520 -7.7446e-06
11:36322149 T C 0.199716 1.5384e-05
11:36324050 T G 0.028203 2.8428e-06
11:36328730 A G 0.167063 -2.5303e-05
11:36331961 T C 0.068312 -5.9100e-06
11:36335225 T C 0.102704 1.1203e-05
11:36336464 A G 0.698453 1.6408e-05
11:36336493 C T 1.721248 3.1952e-06
11:36336680 A C 0.260198 -2.0923e-05
11:36336792 T A 0.052391 -2.1067e-05
11:36342237 G A 0.036976 2.7434e-05
11:36344516 T C 0.093636 -1.0270e-05
11:36350925 A G 0.060230 1.0474e-05
11:36358117 T C 0.026512 -4.1192e-05
11:36359301 G A 0.092461 -1.6536e-06
11:36363118 T C 0.112465 -2.3993e-05
11:36368153 A G 1.089530 -8.3020e-06
11:36376021 A G 0.631122 2.5747e-06
11:36376056 G A 0.142213 1.8100e-05
11:36376603 C T 0.642501 1.1912e-05
11:36380630 A G 0.527138 -2.2340e-05
11:36381265 T G 1.611306 -2.3034e-05
11:36384571 C G 0.264739 2.4142e-06
11:36387530 C T 0.660461 -6.0264e-07
11:36389277 A G 0.704818 -2.0235e-05
11:36390964 C T 0.095846 -3.4666e-05
11:36391882 G T 1.223060 -5.9445e-06
11:36395345 T C 1.420464 -6.2131e-06
11:36396084 C T 0.043332 7.7029e-06
11:36399514 T C 0.415287 -1.4698e-05
11:36399929 A C 1.558584 2.4336e-05
11:36406160 G A 1.332201 2.1577e-05
11:36406792 T C 0.048327 5.8144e-05
11:36409826 C T 0.152794 -1.1274e-05
11:36412655 T G 1.161181 7.2917e-05
11:36418539 T C 0.059288 1.6032e-05
11:36420204 C T 0.178417 2.3605e-06
11:36420238 A G 0.069123 -3.4909e-05
11:36421759 G A 0.116055 2.4509e-05
11:36422701 T C 0.118690 4.2526e-05
11:36422792 A G 1.821697 -9.0053e-07
11:36426999 G A 0.276473 4.6210e-06
11:36429375 A G 0.037041 2.5268e-06
11:36432024 T C 0.058457 5.4612e-06
11:36433742 G A 0.244680 2.9512e-05
11:36438076 A G 0.049973 -1.4611e-05
11:36438737 A G 0.576251 1.5928e-05
11:36439237 G A 0.548330 1.1801e-05
11:36439689 A G 0.069487 2.9707e-05
11:36444504 C T 0.149149 -7.1268e-06
11:36444544 C T 0.094742 -4.3986e-05
11:36448379 C T 0.347501 1.0550e-05
11:36452979 A G 1.199148 -1.7599e-05
11:36457253 T C 0.482258 -6.8830e-06
11:36458586 C A 1.783575 -3.4527e-05
11:36458997 G A 0.086147 9.7319e-06
11:36463704 G C 0.043650 -9.8632e-06
11:36466141 A G 1.324170 5.1444e-06
11:36467248 T G 1.735319 2.3820e-05
11:36470401 C T 0.504135 -1.5970e-05
11:36476021 C T 0.308227 5.1064e-06
11:36476372 T C 1.161272 -1.0916e-05
11:36480683 A G 0.105915 2.8336e-05
11:36481354 C T 1.280186 -2.2089e-05
11:36486307 A G 1.218564 -2.8028e-05
11:36487304 G T 0.022214 1.0293e-05
11:36488796 C T 1.527625 -5.3020e-05
11:36491070 T C 0.931708 -5.3539e-05
11:36510071 C T 0.244693 -3.6980e-05
11:36518209 T C 0.033679 -2.7765e-05
11:36524224 C T 0.039450 -3.4286e-05
11:36525293 T C 0.272571 -1.8034e-05
11:36532107 A G 0.050638 -7.2173e-06
11:36537796 G C 0.126642 6.9808e-09
11:36551450 T C 0.100079 1.8688e-06
11:36558094 C T 0.215039 2.2568e-05
11:36593736 A C 0.026213 -3.1106e-05
11:36595157 A G 0.049755 -1.8989e-05
11:36595600 G A 0.631495 2.3660e-05
11:36597313 G A 0.204828 -1.1151e-05
11:36597734 G A 0.151681 4.2584e-05
11:36602904 T C 0.035454 4.9511e-06
11:36614561 T G 0.040115 -2.8464e-06
11:36620092 A G 0.392430 3.0938e-05
11:36626235 T C 0.112257 -2.4385e-06
11:36647306 A G 0.087248 -1.2156e-05
11:36658439 T C 0.189855 4.5845e-05
11:36666946 T C 0.046036 -5.8372e-06
11:36670799 T C 0.103720 -2.7243e-05
11:36680719 A G 0.052849 1.3181e-07
11:36680765 C T 0.085336 -2.0371e-05
11:36681428 T C 0.060749 5.3966e-05
11:36687429 C T 0.020316 -1.3815e-06
11:36704532 C T 0.071437 -5.0902e-05
11:36707614 G A 0.175219 2.7460e-05
11:36724625 T C 0.023523 2.7832e-05
11:36725122 A G 0.132021 -4.5474e-06
11:36738756 C A 0.034818 1.0084e-05
11:36741502 C T 1.788622 1.6083e-05
11:36748668 A G 0.292160 -7.2718e-06
11:36750273 G A 0.161071 4.1943e-06
11:36760045 C T 0.030056 -2.8251e-06
11:36760499 G A 0.166751 2.1437e-05
11:36762098 T C 0.030842 -1.7228e-05
11:36762380 G A 0.072752 2.5614e-05
11:36766225 G T 0.630830 9.5232e-06
11:36768579 T C 0.033750 -4.0789e-05
11:36770535 T C 0.042416 -4.3767e-05
11:36780302 A G 0.332574 1.2222e-05
11:36781659 A G 0.085333 5.5806e-05
11:36783771 C T 0.031855 6.6910e-06
11:36785787 T C 1.545338 -2.2818e-06
11:36791767 A G 0.051005 -8.2029e-06
11:36792991 A C 0.068159 2.5974e-05
11:36798749 A G 0.090159 2.4759e-05
11:36798902 G A 0.047873 -8.1816e-05
11:36801994 C T 0.234027 -5.8118e-06
11:36810762 C T 1.124805 -1.3190e-05
11:36812800 T C 0.032338 -2.1429e-05
11:36820790 T C 0.261620 -3.3189e-06
11:36826855 T G 0.141680 5.4982e-05
11:36828784 C A 0.069899 -9.8439e-06
11:36841735 A G 0.023798 -1.2250e-05
11:36850756 A G 0.028411 -5.8222e-06
11:36862160 C A 0.533260 7.0593e-06
11:36862930 T C 0.096515 3.3310e-06
11:36865843 A T 0.064001 -9.8802e-06
11:36867169 T C 0.079162 -1.1633e-05
11:36868921 A G 0.144728 -1.7306e-05
11:36871523 A C 0.978805 9.5306e-06
11:36873763 C T 0.041154 -2.0394e-05
11:36876056 T C 0.021224 1.5360e-05
11:36877740 C T 0.649723 -2.0956e-06
11:36879315 T C 0.070071 4.5810e-06
11:36883165 A G 0.208087 -1.8563e-05
11:36890260 C G 0.130839 2.1701e-05
11:36892152 G A 0.100656 2.8698e-05
11:36892780 A G 0.034013 -2.4318e-05
11:36892807 C A 0.278330 -4.0128e-06
11:36897403 T C 1.131969 -1.0680e-05
11:36898350 T G 0.920990 -3.0795e-05
11:36898712 G A 0.109874 -3.6783e-06
11:36898750 T C 1.193120 1.9019e-05
11:36898896 C T 1.506440 -2.4506e-05
11:36903630 C T 0.037295 1.1970e-06
11:36912518 A C 0.037110 2.3978e-06
11:36923400 C A 0.399418 -4.7660e-06
11:36930372 C T 0.202273 -3.1362e-05
11:36930963 C A 0.033390 -3.7820e-05
11:36931306 G A 1.883472 -1.5176e-05
11:36937056 C T 1.403287 1.0088e-05
11:36938904 T C 0.071460 9.2937e-06
11:36945414 G A 0.060872 1.4834e-05
11:36948601 T C 0.072927 -2.8972e-06
11:36954221 T C 0.079695 1.0343e-05
11:36956013 C T 0.655949 -3.1066e-05
11:36959664 C T 0.096352 2.6342e-05
11:36969254 A G 0.123393 1.3939e-05
11:36981889 C T 1.812067 -2.5235e-05
11:36986332 C T 0.381690 5.5102e-06
11:36988487 G A 0.313475 -9.4142e-05
11:36994982 T C 0.036324 1.8850e-05
11:37007355 A G 0.630057 2.1042e-05
11:37012537 T A 1.520897 -1.1010e-05
11:37014014 T C 0.799401 -4.5909e-05
11:37016141 T C 0.437401 2.3646e-06
11:37019108 G T 0.128635 -2.6108e-06
11:37023421 G C 0.195110 -3.4901e-07
11:37025094 T G 0.084667 2.0805e-06
11:37028334 T C 0.902395 -3.3459e-05
11:37029066 T C 0.992570 -2.5362e-05
11:37032683 A G 0.035847 4.1597e-05
11:37033930 G A 0.104230 5.1761e-06
11:37037494 G A 0.684626 -3.4142e-05
11:37043640 T G 0.028463 6.4598e-06
11:37047359 A G 0.459005 -4.3528e-06
11:37055579 C A 0.696369 -3.8355e-05
11:37056381 C A 0.555770 3.9230e-06
11:37060662 C A 0.123630 3.5051e-05
11:37063507 A G 1.232865 -2.3973e-05
11:37072582 C T 0.108894 -2.6628e-05
11:37072663 G A 0.078091 2.5223e-06
11:37092098 C T 0.132592 -6.2737e-06
11:37092835 T G 0.082808 4.6725e-06
11:37094258 T G 0.083035 2.9330e-05
11:37095147 A G 0.725845 -1.0148e-05
11:37097135 T C 0.034594 -2.1096e-05
11:37098599 A G 0.069529 1.5478e-08
11:37100741 C A 0.570136 2.2870e-05
11:37103870 G A 0.065115 -1.2018e-05
11:37111867 C T 0.631459 -3.6094e-05
11:37112418 G A 0.061508 -1.2883e-05
11:37113182 A T 0.061489 6.7824e-06
11:37115656 C T 0.658130 2.4414e-05
11:37116801 G A 0.193279 -1.2183e-05
11:37123642 G A 0.722540 2.3984e-05
11:37126189 C T 0.248273 -5.2693e-05
11:37126818 C T 0.157082 -3.5453e-05
11:37128950 A G 0.278047 3.7714e-06
11:37129602 T C 0.117992 3.8931e-05
11:37129866 G A 0.020828 -1.7047e-05
11:37130024 C A 1.506904 8.7636e-05
11:37133330 T C 0.727140 2.2023e-05
11:37136313 T C 0.505700 1.4050e-05
11:37137004 A C 0.025129 1.1599e-05
11:37138197 G A 0.843269 -2.0893e-07
11:37139958 C A 0.041754 1.1561e-05
11:37141283 G A 0.334589 -2.2830e-05
11:37142671 A G 0.154281 -1.9938e-05
11:37144007 T C 0.470658 1.6551e-05
11:37145263 A C 1.892751 -9.7299e-06
11:37145651 C T 0.502629 1.7895e-05
11:37145742 G T 0.024240 1.0888e-05
11:37146094 G A 1.903476 1.4313e-05
11:37148075 A G 0.121034 7.6904e-06
11:37155003 T C 0.906426 2.1455e-05
11:37155269 C A 0.197590 2.0435e-05
11:37161025 A C 0.099715 -2.9071e-06
11:37163770 A G 0.026642 9.1104e-06
11:37164722 T C 0.044319 2.0706e-05
11:37165011 G T 0.992944 4.0922e-05
11:37187552 T G 0.783215 2.1884e-06
11:37194491 A G 0.048386 5.4727e-06
11:37201795 C T 0.124387 -8.2992e-06
11:37203764 C T 0.228204 -4.8956e-05
11:37207559 G A 0.020419 1.4863e-05
11:37214979 T C 0.035652 -4.8696e-06
11:37225274 T C 0.071424 -7.0066e-06
11:37225536 G A 0.028631 7.7538e-06
11:37235843 A G 0.811265 1.5438e-05
11:37239981 G A 0.101091 1.3320e-06
11:37246381 A G 0.034604 1.1185e-05
11:37248146 G A 0.031173 3.8331e-07
11:37251185 T C 0.033049 2.9650e-05
11:37253375 A G 0.375613 1.7283e-05
11:37269786 G T 0.067598 -8.2091e-06
11:37285450 A C 0.061593 -7.8177e-06
11:37291358 A G 0.081905 -4.3682e-05
11:37292443 A G 0.941556 1.8097e-05
11:37306245 A G 0.199540 -6.0966e-07
11:37307646 A G 0.073463 4.6994e-05
11:37313990 C T 0.628100 1.0017e-05
11:37327995 G A 0.051930 -1.0846e-05
11:37331677 A G 0.028670 1.2957e-05
11:37332171 A C 0.060781 -3.5227e-05
11:37335197 A G 0.058525 1.4871e-05
11:37346838 T C 0.049931 -1.3351e-05
11:37350064 G T 1.049080 2.6367e-05
11:37354155 T A 0.043916 -1.1588e-05
11:37354180 G T 0.116441 1.5745e-05
11:37358972 T C 0.085706 3.0602e-06
11:37368308 C T 1.075021 -1.2006e-05
11:37375581 G A 1.145458 1.2217e-05
11:37391798 C T 1.068188 -1.4369e-05
11:37394789 A G 0.039067 1.9635e-05
11:37401802 T C 0.149818 2.8931e-05
11:37406356 C G 0.046496 1.0399e-05
11:37423347 G T 0.030235 1.1467e-05
11:37423658 T G 0.092451 9.8377e-06
11:37424199 A G 0.055844 2.4276e-06
11:37428905 C T 0.089461 -6.2579e-07
11:37438894 T C 0.028080 7.8674e-06
11:37463564 A G 0.060437 -4.5174e-05
11:37465773 T C 0.046204 1.2834e-06
11:37467432 T C 1.061184 -9.6472e-06
11:37472247 C T 0.044883 -2.9513e-05
11:37475104 T C 1.143112 1.6143e-05
11:37479899 T C 0.356126 -2.1193e-05
11:37480132 A C 0.042773 7.2907e-06
11:37509065 G A 0.637607 -4.0759e-06
11:37511945 A G 0.219142 2.6819e-06
11:37513296 C A 0.108112 1.7963e-05
11:37516205 G A 1.034201 1.9544e-06
11:37516247 G A 0.071824 -4.0923e-05
11:37517662 T C 0.121170 -1.6315e-05
11:37528327 G A 0.065962 1.7180e-05
11:37531193 A G 0.055702 -6.1961e-06
11:37538490 G A 0.352357 -4.6300e-06
11:37539857 T C 0.193205 1.2937e-05
11:37546508 A G 0.052959 2.4960e-06
11:37552516 C A 0.048415 -6.5078e-06
11:37564795 A C 0.128480 -5.9318e-06
11:37568840 A C 0.050158 1.5302e-05
11:37569819 T G 0.272315 1.6426e-05
11:37579480 A G 0.555767 2.0996e-05
11:37589275 A G 0.095963 2.9184e-05
11:37589774 A C 0.037684 2.6606e-06
11:37599496 A G 0.452793 9.4674e-06
11:37613647 A G 0.046532 3.4545e-06
11:37629537 C T 0.449573 1.6004e-05
11:37630643 A G 0.114065 -1.3471e-07
11:37645850 A G 0.053124 9.2228e-06
11:37645928 C T 0.202251 4.1032e-05
11:37655212 C T 0.359170 1.9949e-06
11:37657785 G A 0.042017 1.5996e-05
11:37672585 T C 0.054432 -4.2681e-06
11:37683947 G A 0.998900 -1.9330e-05
11:37685262 T C 0.108274 -5.8983e-06
11:37687738 T C 0.890937 3.5162e-05
11:37688416 C A 0.116425 -1.4381e-05
11:37688698 C A 0.038359 -9.8704e-06
11:37692027 T G 0.072330 9.3282e-06
11:37696609 C A 1.849001 2.3426e-05
11:37699228 A G 0.032134 -1.4785e-05
11:37703792 C T 0.071493 -2.5993e-05
11:37711832 G A 0.946843 5.8300e-05
11:37713222 G A 0.044224 -9.3799e-06
11:37714485 T C 0.021267 -1.2125e-05
11:37726261 G A 0.041615 4.9392e-06
11:37731996 G A 0.559029 -1.5182e-05
11:37734882 T C 0.092435 1.9040e-05
11:37739567 A G 0.215805 -1.9278e-06
11:37747031 C A 0.034857 -3.3430e-07
11:37757589 T G 0.071648 -1.5154e-05
11:37763391 A G 0.038272 -4.2787e-05
11:37782574 A G 1.104999 3.0032e-05
11:37783503 G A 0.105509 9.9134e-07
11:37790594 G C 0.269248 -1.0751e-05
11:37791559 C T 1.809337 2.7893e-05
11:37815906 T C 0.059710 -1.6481e-05
11:37819166 C T 0.291368 -1.4111e-06
11:37825693 A G 0.098813 1.2796e-05
11:37835216 C T 0.056130 1.7157e-05
11:37842401 C T 0.024912 -2.0300e-05
11:37852546 T C 0.141755 4.0330e-06
11:37858934 T C 0.092623 -2.8296e-05
11:37862418 A G 0.143547 4.4261e-06
11:37873841 T C 0.096787 9.4435e-06
11:37874568 T C 0.134510 -1.1328e-06
11:37879405 A G 0.072233 3.4949e-05
11:37884157 G A 0.150856 2.3757e-05
11:37884359 A G 1.830841 -2.7207e-05
11:37892748 C A 0.165268 1.3537e-05
11:37896209 G A 0.089179 2.9040e-05
11:37902054 G C 0.040336 -2.5461e-05
11:37903193 C T 0.049856 1.4177e-05
11:37920112 G A 0.112150 -5.6057e-05
11:37926619 C T 0.020553 1.8069e-05
11:37939367 G T 1.813592 -2.0522e-05
11:37941722 G A 0.029310 -1.3756e-05
11:37944909 A C 0.877486 -1.4344e-05
11:37948190 C G 0.024811 1.1040e-05
11:37948656 C T 0.106311 1.6617e-05
11:37950769 A G 0.092143 2.5384e-05
11:37968795 G A 0.389191 3.3214e-06
11:37974857 T C 0.035441 1.4840e-05
11:37987327 G A 1.486124 -4.0720e-05
11:37993883 T C 0.090101 -8.5191e-06
11:38004777 A G 0.394361 2.5088e-05
11:38017900 T C 0.042900 5.6965e-06
11:38036272 T C 0.075764 -3.0540e-05
11:38040340 G A 0.460690 2.8776e-05
11:38055129 G A 0.148169 2.2920e-05
11:38057319 A G 0.024710 5.6713e-05
11:38059272 T C 0.050544 1.7465e-05
11:38076713 C T 0.026230 -1.3276e-05
11:38076843 C T 0.140499 4.4568e-05
11:38082447 A G 0.036269 2.4430e-06
11:38083212 G A 0.054280 -6.6216e-05
11:38087643 A G 0.029001 7.4218e-06
11:38088744 C T 0.021435 1.2357e-06
11:38093037 C T 0.079779 -3.1588e-06
11:38106176 T G 0.021556 -1.5063e-05
11:38114401 A G 0.027895 1.5169e-05
11:38128567 T C 0.035912 6.2139e-06
11:38128635 C T 0.086631 -4.2105e-05
11:38147213 G A 0.027375 -4.1371e-06
11:38148070 G A 0.102740 6.6605e-05
11:38150544 T C 0.020374 3.9548e-05
11:38153213 T C 0.025395 5.7691e-05
11:38162033 T C 0.093866 1.1508e-06
11:38170549 A G 0.064732 2.8859e-05
11:38173253 T C 0.115779 1.4839e-05
11:38175341 C T 0.081237 -4.0463e-07
11:38175625 A C 1.908344 -9.3976e-06
11:38176122 C A 0.047499 5.3303e-05
11:38181000 T C 0.040563 7.6428e-07
11:38182666 G A 1.695152 1.5367e-05
11:38198517 T C 0.047710 -2.3898e-06
11:38222428 T C 1.869638 -2.5588e-05
11:38252185 T G 1.917215 -2.8373e-05
11:38272952 T C 0.771400 9.1088e-05
11:38294643 G T 0.024960 -1.5263e-05
11:38323137 A G 0.047798 1.4696e-05
11:38328681 T C 0.049616 -1.1054e-05
11:38337600 G C 0.156488 6.7012e-05
11:38350798 T C 0.041384 1.2226e-05
11:38354909 A C 1.901827 -3.9594e-05
11:38383141 A C 0.043017 -1.5645e-05
11:38394458 C T 1.902268 -4.2870e-05
11:38396656 C T 1.835826 -4.5492e-05
11:38419477 C T 0.035912 -3.3615e-05
11:38422486 G A 0.079357 6.6052e-06
11:38428926 G A 0.033072 -5.6094e-06
11:38445181 G T 1.803449 -2.1991e-05
11:38446971 A G 0.038132 -8.1042e-07
11:38450255 T C 0.024256 1.2097e-05
11:38451795 G A 0.114983 1.6052e-05
11:38467256 T C 1.808941 -2.5826e-05
11:38473382 T G 0.690919 8.1109e-05
11:38478533 G A 0.074248 3.3349e-05
11:38479709 G A 0.123423 -4.2840e-05
11:38486393 C T 1.032793 -1.8242e-04
11:38486579 C T 0.043809 2.1567e-06
11:38499558 A G 0.073021 1.9179e-05
11:38500251 C T 0.119381 -6.6709e-06
11:38503840 A G 1.023876 -1.5152e-04
11:38508872 G T 0.159403 5.3631e-05
11:38519452 T C 0.118875 2.3019e-05
11:38524880 A G 1.100465 -1.0317e-04
11:38538771 G C 0.080214 2.1045e-05
11:38548022 C A 1.108381 -1.3230e-04
11:38559215 G A 0.059736 -1.2525e-06
11:38561896 G T 0.107424 -1.7040e-05
11:38565688 G A 0.107612 7.3923e-06
11:38571256 A G 0.096102 6.1114e-05
11:38571532 A G 1.200358 -6.5797e-05
11:38581007 C T 0.092827 1.3636e-05
11:38585439 T C 0.090049 1.3772e-05
11:38595648 T C 0.066763 2.0098e-05
11:38606800 G A 1.102614 -7.1825e-05
11:38614502 G C 0.132865 2.2148e-05
11:38618789 T C 0.108583 -1.6257e-05
11:38619850 C T 1.839020 -4.9698e-05
11:38638592 G A 0.029939 -6.7481e-06
11:38648651 C T 0.043948 -3.1217e-06
11:38665072 G A 1.828955 -5.4645e-05
11:38675799 G A 0.021702 -3.0665e-05
11:38678213 G A 0.161889 4.9850e-05
11:38685169 A G 0.838238 -1.5091e-06
11:38695700 A G 0.031455 1.4893e-05
11:38704550 A G 0.063109 1.3434e-05
11:38723656 C T 0.035389 -2.5437e-06
11:38726600 T C 0.115688 3.5050e-05
11:38729729 A G 0.021065 -1.1795e-05
11:38733945 A G 0.051164 -2.4254e-06
11:38739653 A C 0.050541 -2.6761e-05
11:38745151 T G 0.087845 2.1652e-06
11:38777820 T C 0.846287 -8.0922e-05
11:38779871 A G 0.062696 -1.9857e-05
11:38781224 A G 0.026012 9.0730e-06
11:38787735 T C 0.060677 -5.3025e-06
11:38792873 C T 0.114623 3.8437e-05
11:38817956 C T 0.880317 -5.2682e-06
11:38832622 T C 1.213812 2.9074e-05
11:38846259 G A 0.037457 -1.5183e-05
11:38847827 T C 0.053670 -5.1186e-06
11:38852967 T C 0.086537 1.1984e-05
11:38882255 C T 0.045123 2.3402e-05
11:38898287 G A 0.699190 -1.1031e-05
11:38908087 G A 0.027064 1.4939e-05
11:38916274 A G 0.531072 -7.4916e-06
11:38928117 G C 0.025619 -1.1253e-06
11:38946166 A G 0.119644 1.4594e-05
11:38956904 G A 0.079529 -7.6346e-05
11:38969950 C T 0.035405 1.5847e-05
11:38978082 A G 0.028988 -5.0765e-06
11:38980162 T C 0.071700 -1.6071e-05
11:38991119 T C 0.081538 1.0167e-05
11:38992888 A G 0.664421 3.9970e-06
11:39005377 T C 0.159523 -2.3753e-05
11:39007991 A G 0.028099 3.5793e-06
11:39008119 T C 0.169507 -3.0442e-05
11:39015279 C A 0.030316 -6.0015e-06
11:39018158 C T 1.240584 1.4713e-07
11:39035536 C G 0.175174 -1.1033e-05
11:39048397 T C 0.173743 -1.4547e-05
11:39075449 T C 0.050765 1.3097e-05
11:39086451 T C 0.041264 4.1758e-06
11:39106561 A G 0.022474 -3.2933e-05
11:39111614 C A 0.024496 6.6776e-05
11:39117847 C T 0.266959 2.2942e-05
11:39124335 G A 0.891781 -2.1741e-05
11:39149492 A G 0.077072 7.3680e-06
11:39159285 C G 0.058019 2.9837e-05
11:39161087 C A 0.079299 1.3535e-05
11:39161123 T C 0.026307 1.9846e-06
11:39161695 G A 0.175323 -1.6395e-05
11:39194397 T C 0.068844 -2.4072e-05
11:39202243 C T 0.176725 -1.2072e-05
11:39206243 C T 0.955230 2.4267e-06
11:39215006 A C 0.047973 2.4897e-05
11:39219451 T G 1.279693 3.6018e-07
11:39231003 A C 0.331597 5.6361e-08
11:39241519 A G 0.037080 -5.8611e-06
11:39252410 G T 0.086894 5.2673e-06
11:39263354 T C 0.172431 -1.5628e-05
11:39267423 C T 0.037830 5.4036e-06
11:39268661 G A 0.078857 5.3441e-06
11:39269748 A G 0.028083 1.2942e-05
11:39280439 T C 0.029998 -1.0675e-05
11:39285350 A G 0.233751 4.4436e-07
11:39289610 T C 0.411447 2.0666e-05
11:39291660 A C 0.201319 -1.4395e-05
11:39294372 T C 0.250006 1.5559e-05
11:39305805 C T 0.078176 1.0437e-05
11:39310993 T G 0.061687 -1.0250e-05
11:39314653 G A 0.541008 1.9840e-05
11:39316037 T C 0.685054 -2.5812e-05
11:39316176 C A 0.082252 1.5576e-06
11:39346138 A G 0.030923 -6.1546e-06
11:39346428 G T 0.110121 -3.9517e-05
11:39362931 T C 0.028112 3.6507e-06
11:39375700 C T 0.311554 3.7164e-05
11:39384282 T C 0.165336 1.5780e-06
11:39399336 T C 0.048613 5.9538e-07
11:39402465 G A 0.100059 9.4398e-06
11:39424521 G A 0.029803 6.4990e-06
11:39434584 A G 0.121946 -1.9690e-06
11:39438171 A G 0.389869 1.9928e-05
11:39441909 T C 0.792196 2.0700e-06
11:39444620 A G 0.099115 1.3811e-05
11:39446228 G A 1.569529 -1.4764e-05
11:39448473 T G 0.059502 1.1829e-05
11:39454306 A G 1.222073 2.3132e-05
11:39459265 C G 0.101114 9.1123e-06
11:39462018 G A 0.269076 2.0668e-05
11:39470020 A G 0.082820 -2.1084e-05
11:39474379 C T 0.334843 -3.0104e-05
11:39475614 T C 0.108102 9.6662e-06
11:39508723 A C 0.037775 1.6537e-05
11:39509173 T C 0.134621 -1.0880e-05
11:39523002 G A 0.326790 -2.6075e-05
11:39547853 A G 1.967243 -8.4790e-06
11:39548327 T G 1.486806 1.2060e-05
11:39553972 T C 0.038392 -1.0629e-05
11:39563878 T C 0.307734 3.0183e-06
11:39567316 T C 1.132793 -2.2558e-05
11:39573865 C T 0.093165 2.7738e-05
11:39589721 G A 0.096067 2.4989e-05
11:39601993 G A 0.032802 5.3942e-06
11:39604010 G A 0.124078 -2.5714e-05
11:39604233 A G 0.167722 2.7698e-05
11:39611497 T A 0.051106 -6.2881e-06
11:39619680 T C 0.093649 -2.8936e-05
11:39630698 T C 0.097209 1.9107e-05
11:39641081 A G 0.050482 -2.4859e-05
11:39641096 A G 1.601484 8.3793e-06
11:39641701 C T 0.071116 1.2837e-05
11:39649271 G A 0.043361 -6.6757e-06
11:39660635 C A 0.066040 -3.8676e-05
11:39663617 G A 0.023815 3.4035e-06
11:39669953 A C 0.112523 6.8383e-06
11:39671205 C T 1.577380 -9.8577e-06
11:39677268 C T 0.809697 4.4684e-06
11:39678283 T C 0.044893 2.0534e-05
11:39690400 T C 1.664151 -5.9205e-06
11:39691288 A C 0.027372 -6.3054e-06
11:39698786 C T 0.558649 -1.1011e-06
11:39714246 C T 0.073817 1.3397e-05
11:39722960 A G 0.066585 -1.3061e-05
11:39724110 C T 0.053527 -2.0626e-06
11:39726391 T C 0.203676 2.1778e-05
11:39728441 C T 0.031858 -3.0737e-06
11:39728891 G A 0.039456 -9.4024e-05
11:39729349 T C 0.222722 7.6569e-05
11:39729728 G A 1.330746 -3.9260e-05
11:39740374 T C 1.649892 -3.5809e-07
11:39740761 G A 0.034010 5.9504e-06
11:39746528 G A 1.363399 -2.9266e-05
11:39754514 C T 1.455730 -3.8616e-05
11:39755326 A C 1.298769 -2.3071e-05
11:39772392 G A 0.141450 3.5016e-05
11:39787732 A G 1.695506 1.3523e-05
11:39792065 C T 1.314637 -1.2770e-05
11:39798985 G T 0.069983 2.0158e-05
11:39802516 C T 0.271478 -3.7864e-05
11:39804906 C A 0.124507 -1.7391e-05
11:39809747 A G 0.340146 2.4795e-05
11:39813019 A C 0.024555 2.0143e-05
11:39816507 C T 0.229921 3.0176e-05
11:39826447 T C 0.292011 1.2986e-06
11:39829640 T G 0.142346 -5.7095e-06
11:39834150 C T 0.118677 1.9181e-06
11:39839460 G A 0.051602 -6.5577e-06
11:39844771 C G 1.706168 -9.7902e-07
11:39845840 T C 0.080938 3.0201e-06
11:39857799 T G 1.706035 -2.0938e-06
11:39864994 C T 1.380057 -1.8952e-05
11:39867137 G A 0.130054 -2.4660e-05
11:39875104 C T 0.095492 1.1873e-05
11:39889746 A G 0.123857 -1.3972e-05
11:39893688 C T 0.098037 9.8787e-06
11:39895406 G T 1.526113 -4.6277e-06
11:39902760 A G 0.044504 8.3285e-06
11:39908662 C T 0.289274 -2.8530e-06
11:39918088 C T 0.117109 -2.7116e-05
11:39919460 C T 0.037655 -2.9855e-05
11:39933968 C A 1.925203 -2.2721e-06
11:39948594 T G 0.107206 -1.8065e-04
11:39953138 C A 0.378395 1.1852e-05
11:39954357 A G 0.109076 2.3039e-05
11:39957743 T C 0.077329 3.2931e-06
11:39962990 C T 0.273389 -2.2200e-06
11:39976613 T C 0.056812 -2.2937e-05
11:39980305 C T 0.107979 1.8293e-05
11:39982707 G T 0.094866 -5.0391e-06
11:39984327 T G 0.032033 -8.2596e-06
11:39989962 C T 0.076988 1.3553e-05
11:39992089 T C 0.059879 1.6870e-05
11:39996404 C T 0.142777 -2.1711e-05
11:39996881 A G 0.530105 3.5919e-05
11:40021083 T C 0.020306 5.9612e-06
11:40025711 A G 0.297483 4.2481e-06
11:40027345 A G 0.070402 -3.7148e-06
11:40028581 T C 0.158549 6.5865e-05
11:40029625 A C 1.683642 -8.1232e-05
11:40035049 A G 0.117041 -4.8197e-06
11:40038771 A G 0.068652 -2.7844e-05
11:40043060 A G 0.322301 1.4336e-05
11:40045913 A G 1.708820 -7.5371e-05
11:40059893 G A 1.389194 -7.9700e-05
11:40073326 C T 0.069029 -5.2924e-06
11:40074040 G A 0.045049 8.2582e-06
11:40074441 T G 0.069133 -6.0254e-06
11:40074537 G A 0.093246 -4.6529e-06
11:40076063 C T 0.459135 1.2041e-05
11:40078775 A G 0.491778 -6.7873e-06
11:40080597 C G 0.119128 1.6069e-05
11:40081230 A G 0.663450 3.1155e-05
11:40086301 T C 0.039304 -3.7214e-05
11:40092793 C T 0.180199 5.8254e-05
11:40093537 A C 0.409932 4.0334e-06
11:40094796 T C 0.100416 -5.7778e-05
11:40095584 G T 0.298132 -1.6563e-05
11:40100568 A C 1.707717 4.1066e-06
11:40101741 C T 0.882345 -3.3315e-05
11:40105589 A G 1.905777 -1.4570e-05
11:40105829 A G 0.042050 -8.4755e-06
11:40110753 G T 1.541199 -2.1830e-05
11:40117479 A G 1.345129 -1.2716e-05
11:40127568 T C 0.088436 2.3045e-05
11:40130009 G A 0.795769 -2.7672e-06
11:40131385 G A 0.400071 1.7838e-05
11:40131432 T C 1.800365 1.2998e-05
11:40133027 C T 0.055864 -1.2944e-05
11:40134083 A G 0.107025 2.6541e-05
11:40143676 A C 1.932247 2.9297e-05
11:40143759 C T 1.427294 -1.4651e-06
11:40146979 A C 0.188894 1.9866e-06
11:40149367 T C 0.138645 3.0671e-05
11:40149684 C T 0.486507 1.1703e-05
11:40150514 A G 0.139444 2.9913e-05
11:40155064 G T 0.296516 1.4247e-05
11:40156683 G T 0.073976 -2.3930e-06
11:40162215 T C 0.100582 4.5705e-06
11:40162239 G A 0.032640 -3.1240e-05
11:40164877 G A 0.100280 1.7330e-05
11:40165537 T G 0.185200 -2.8128e-05
11:40167310 T C 0.080195 7.6429e-06
11:40168136 A G 0.057260 -1.3272e-05
11:40180572 C A 0.187076 -9.0595e-07
11:40181102 T C 0.714397 1.6760e-05
11:40181413 C T 1.501016 1.3507e-06
11:40184707 T C 0.455149 -1.5091e-05
11:40189211 T G 0.136166 -3.1253e-06
11:40193596 A G 0.151648 1.2285e-05
11:40196110 A G 0.053676 -3.9775e-06
11:40197787 C T 0.591766 -8.3531e-06
11:40200949 C T 0.022273 4.1957e-06
11:40201350 C T 1.918192 2.8636e-06
11:40205141 T C 1.326345 1.2941e-05
11:40210916 A G 0.954737 4.5194e-06
11:40211507 C T 0.061223 -2.5982e-05
11:40212151 T G 0.923080 6.4649e-08
11:40218057 A G 0.568166 1.2024e-05
11:40219825 C T 0.954435 -1.0049e-06
11:40221507 C A 1.087946 2.0479e-05
11:40223653 T C 0.043290 -3.2372e-05
11:40229468 G A 0.184145 -5.3541e-06
11:40229922 T C 0.029281 -3.9915e-05
11:40229937 G T 1.155157 1.6316e-07
11:40230598 T G 0.054900 9.8896e-06
11:40235021 C T 0.135624 -4.3019e-05
11:40254828 A G 0.029560 2.3134e-05
11:40255925 T C 1.853023 2.5455e-05
11:40258377 T A 0.056688 4.5625e-07
11:40259727 A C 1.784023 4.1936e-05
11:40260007 A G 0.042416 9.4213e-07
11:40261280 T C 0.057393 -2.8663e-05
11:40273943 T C 0.196694 2.4126e-05
11:40285551 T C 1.567192 8.3795e-06
11:40291897 T C 0.028307 3.2689e-05
11:40295539 A G 0.369612 -1.1461e-06
11:40298310 C T 0.125610 -6.3839e-06
11:40298530 C T 0.079539 -4.6931e-06
11:40306481 A G 1.037739 3.1388e-05
11:40306496 C T 0.061151 2.7829e-05
11:40311864 G A 0.057623 -8.8502e-07
11:40319106 A G 0.967113 9.3698e-07
11:40321916 A G 1.889733 4.0546e-05
11:40329182 T C 1.343726 5.2718e-05
11:40337528 A G 0.090227 -9.6560e-06
11:40344188 T C 0.025285 -3.8814e-05
11:40346092 A G 0.039229 6.4236e-05
11:40350178 C T 0.135721 -7.5417e-06
11:40357573 C T 0.088780 2.1743e-05
11:40357626 C T 0.494135 -2.4864e-05
11:40359663 G T 0.434438 -2.8998e-05
11:40360178 C T 0.686168 -2.0366e-05
11:40361929 A G 0.073015 -6.0576e-06
11:40377618 C T 0.355246 -2.8073e-05
11:40377907 A G 0.985342 -4.4216e-06
11:40380178 A G 0.211709 -5.0023e-05
11:40392497 C T 0.031549 -3.0817e-05
11:40393277 G A 0.202497 1.4324e-05
11:40397588 G T 0.048067 -1.1999e-05
11:40398561 C A 0.041345 -8.0378e-06
11:40414528 A G 0.132008 2.1700e-05
11:40423060 G A 0.185158 6.9400e-06
11:40426028 G A 0.782332 -2.5166e-05
11:40434552 C T 0.088510 1.0816e-05
11:40435953 A G 0.091766 1.4970e-05
11:40443781 T C 0.033559 -3.6411e-05
11:40453431 G C 0.080795 1.8526e-05
11:40467912 T C 0.727753 -3.8275e-05
11:40485057 C T 0.037889 1.8527e-05
11:40498973 A C 0.047064 -3.6138e-05
11:40502844 T C 0.239250 -3.3688e-05
11:40505736 T G 0.037064 1.5839e-05
11:40511611 A C 0.969554 -6.6269e-05
11:40511624 A G 0.029180 -3.0713e-05
11:40512256 T C 0.046396 -4.5396e-05
11:40515316 G T 0.088416 1.0865e-05
11:40519998 T C 0.034370 -3.1066e-05
11:40538965 A C 1.060697 -3.3510e-05
11:40542643 G A 0.774074 -2.2570e-05
11:40546200 C T 0.137208 2.2756e-05
11:40562032 G T 0.071051 -5.9348e-06
11:40570963 A G 0.239201 -2.9740e-05
11:40571407 C T 0.034230 1.9854e-05
11:40572615 C T 0.022948 -5.6903e-05
11:40581503 A G 1.091331 -1.4930e-05
11:40585171 T C 0.074842 5.1544e-06
11:40585740 C T 0.161499 -1.7247e-06
11:40586479 A C 0.047506 2.8994e-05
11:40587040 G T 0.459771 -9.5274e-07
11:40598614 C T 0.064491 3.6395e-06
11:40605358 G C 0.029556 -2.6425e-05
11:40606832 T C 0.555088 -2.5506e-05
11:40615138 C T 0.086177 5.8221e-05
11:40631800 G A 1.023295 3.2746e-05
11:40640539 G A 0.164868 -3.8598e-06
11:40658108 G T 0.062070 2.2954e-05
11:40659256 A C 0.460540 -9.9044e-06
11:40659787 G A 0.363993 -1.5190e-05
11:40659991 G A 1.420127 -3.9333e-05
11:40663159 G A 0.847764 -8.4541e-06
11:40665783 A G 0.083191 1.1819e-05
11:40666218 T C 0.083168 2.8705e-05
11:40684455 G A 0.037830 2.5421e-06
11:40688988 G T 0.039677 -2.8889e-06
11:40695479 G C 0.380236 -6.8008e-08
11:40697511 A G 0.363730 1.3108e-05
11:40705430 A C 0.048366 -1.8413e-05
11:40709394 A G 0.087274 3.1294e-05
11:40711439 T G 0.971099 2.3806e-06
11:40712793 C G 1.285983 2.4444e-05
11:40713206 A G 0.235764 2.8336e-05
11:40714589 T C 1.249017 1.2324e-05
11:40716823 C A 0.279079 6.1106e-06
11:40721090 G A 0.424596 1.9065e-05
11:40735958 A G 0.666063 6.1961e-06
11:40736710 T C 0.346586 2.7029e-07
11:40739978 A G 0.044711 -3.2420e-05
11:40744129 T C 0.033445 -6.3956e-06
11:40745371 G T 1.099650 1.3962e-06
11:40751044 A G 0.093197 -4.1925e-06
11:40756151 C T 0.825216 -4.3846e-06
11:40760835 A C 0.093528 -4.5790e-06
11:40764851 C T 0.022003 2.9687e-06
11:40770576 G A 0.187252 -4.2378e-06
11:40776914 T C 0.070626 -4.3990e-05
11:40783456 T G 1.593827 3.4811e-06
11:40793372 T C 0.175340 -5.9187e-06
11:40798807 T G 0.092590 4.6313e-05
11:40800175 A G 0.540307 2.1864e-06
11:40801197 T C 1.208424 -8.7616e-06
11:40802420 C T 0.551115 -5.4693e-05
11:40807742 T C 0.150139 3.1639e-06
11:40817882 A G 0.207603 1.8112e-05
11:40819106 A C 0.306072 1.2556e-05
11:40824199 G A 1.347735 -3.6262e-06
11:40824308 G A 1.517239 1.3917e-05
11:40824702 G A 0.095745 -4.3011e-06
11:40828730 G A 0.255151 2.5138e-06
11:40834965 A G 0.022662 3.5642e-06
11:40837713 A G 0.026720 4.6220e-06
11:40846067 G T 0.266440 -1.0056e-05
11:40850574 C T 0.037090 4.6140e-05
11:40851703 C T 0.222634 -8.6543e-06
11:40851842 C T 1.856596 8.1829e-05
11:40854395 G T 1.498315 2.8956e-05
11:40854478 C T 0.034636 -3.0341e-05
11:40876639 T C 0.039823 -5.2970e-05
11:40883468 C A 0.034500 -1.5525e-05
11:40884510 G T 0.317471 7.7315e-07
11:40884664 G A 0.626350 2.5254e-05
11:40898665 C T 0.097092 1.7966e-05
11:40907620 T C 1.871962 2.0267e-05
11:40911742 T C 0.064514 8.9796e-06
11:40916976 C T 0.034013 -3.8099e-06
11:40919219 T C 0.092240 1.5156e-05
11:40925635 G A 0.088634 5.5404e-06
11:40939094 G A 0.095012 3.3594e-05
11:40939099 C A 0.118960 1.5701e-06
11:40948432 C T 0.040553 -1.6003e-05
11:40963523 C T 0.040128 -5.5930e-05
11:40974590 A G 0.187943 -3.2571e-06
11:40975759 G T 0.052125 3.0642e-05
11:40976627 A G 0.079224 2.0037e-05
11:40977496 A T 0.082905 -1.5357e-06
11:40984273 T C 0.613802 1.6677e-05
11:40992512 A G 0.034984 -1.9278e-05
11:40994231 G A 0.043348 -8.8722e-06
11:41015571 A G 1.507245 -1.6348e-07
11:41022710 C T 0.050930 1.0591e-05
11:41032233 C T 0.320723 9.0735e-06
11:41036082 G T 0.032903 -2.6477e-05
11:41040032 C T 0.092149 2.5090e-05
11:41040491 C T 1.149289 -2.1767e-05
11:41061118 A G 0.073869 3.0713e-05
11:41063859 C G 0.181111 1.1463e-05
11:41070502 G A 1.091367 -5.2070e-05
11:41073602 T C 0.880492 -5.1362e-05
11:41086449 T G 0.193286 1.2798e-05
11:41094309 G T 0.153599 4.2778e-05
11:41095821 G T 0.028787 2.2514e-06
11:41100848 C A 0.067056 2.7878e-05
11:41101779 C G 0.057873 -1.5950e-05
11:41107081 A G 0.472125 3.2147e-05
11:41114057 A G 0.151791 5.8759e-05
11:41118010 T C 0.084239 -3.3876e-07
11:41128901 G A 0.079575 -2.4251e-05
11:41138627 A G 0.045331 1.3444e-05
11:41138830 T C 1.902145 2.0041e-06
11:41142855 T C 0.406923 -6.6300e-06
11:41148131 G A 0.974488 1.1870e-06
11:41151356 A G 0.055283 -2.0987e-05
11:41162903 A G 0.379778 1.5146e-05
11:41165643 G A 0.171844 -2.6896e-05
11:41177825 A G 0.164096 -9.3544e-06
11:41181557 C T 0.094616 -1.3718e-05
11:41182519 C T 0.083405 -3.9447e-05
11:41182551 C G 0.047045 -2.9327e-05
11:41187089 G A 0.188196 1.5330e-05
11:41209500 T C 1.361958 -1.0710e-05
11:41212174 A C 0.263331 7.2052e-06
11:41216129 A G 0.070360 2.5466e-05
11:41216468 T C 0.304452 -5.8219e-06
11:41220638 G A 0.193792 1.5240e-05
11:41227455 T C 1.129768 2.2648e-06
11:41230642 A G 0.057708 -3.4580e-05
11:41245983 A G 0.271721 1.9135e-05
11:41251011 A G 0.078046 -9.9769e-06
11:41257434 G A 0.058464 3.1969e-05
11:41258331 C T 0.921828 -2.2041e-05
11:41265966 C A 0.933214 -8.2721e-06
11:41282353 C T 0.123179 -8.6788e-06
11:41287122 C T 0.294714 2.7968e-05
11:41289978 C A 0.036512 6.7275e-05
11:41300185 A G 0.053368 -1.1878e-05
11:41330177 A T 0.062953 -2.0795e-05
11:41333949 A G 0.040644 -1.2805e-05
11:41333955 C T 0.994988 -2.7445e-05
11:41369658 C T 0.356239 9.2676e-06
11:41378729 G A 1.343587 -1.8558e-05
11:41382409 T G 0.039667 -4.4455e-06
11:41384982 G A 0.052527 -9.6721e-06
11:41389942 T C 1.341860 -1.7464e-05
11:41391584 A G 0.033822 -5.3856e-06
11:41395419 T C 0.058610 -1.1286e-05
11:41404905 A G 0.520543 -5.9239e-05
11:41410465 A G 0.849838 2.6334e-05
11:41414793 T G 1.838394 -1.2869e-05
11:41416661 C T 0.053920 -3.4982e-05
11:41420388 G A 1.653544 -5.6688e-05
11:41421774 C A 0.667261 1.5312e-05
11:41425192 A G 0.054780 3.9026e-05
11:41430709 A C 0.039628 1.8035e-05
11:41431060 G A 0.150382 3.5243e-05
11:41439380 C T 0.085222 -2.2475e-05
11:41447002 G A 0.035149 3.9717e-06
11:41448299 A C 0.037742 4.2760e-05
11:41448521 T C 0.071957 5.1281e-05
11:41465591 C T 0.103811 4.0679e-05
11:41472651 T C 0.198375 -6.9779e-06
11:41480436 T G 0.027667 4.6806e-05
11:41492076 G A 0.225413 1.9140e-05
11:41505846 G C 1.903953 -2.2686e-05
11:41511196 G A 0.037668 2.3770e-05
11:41515445 T G 0.287691 -5.5071e-06
11:41518794 G A 0.029092 -4.8560e-05
11:41519485 G A 0.889697 1.1540e-05
11:41531398 G A 0.680887 -4.4669e-05
11:41532609 A G 0.233914 -2.3386e-06
11:41547371 T C 1.083139 -2.4549e-05
11:41563764 A G 1.229551 -1.9954e-05
11:41566028 G A 0.183698 -7.5221e-06
11:41583033 T C 1.823748 -5.9661e-06
11:41584658 T C 0.020637 -1.8000e-05
11:41589815 G T 0.828585 -8.3262e-05
11:41592112 C T 1.514934 -3.9015e-05
11:41594810 G A 0.027476 2.2652e-05
11:41600957 C T 0.204227 3.1838e-05
11:41605847 A C 0.128580 -7.9276e-06
11:41606880 T G 0.025032 -2.5407e-06
11:41612018 T G 1.778765 -2.5681e-05
11:41614964 A G 0.032747 -3.9233e-05
11:41631391 G A 0.149441 -1.0974e-05
11:41636557 C T 1.653654 -2.2061e-05
11:41661377 C T 0.059282 -1.9766e-05
11:41677291 T C 1.589874 -2.0514e-05
11:41687182 A G 0.028722 -5.9304e-06
11:41692966 A G 0.057639 -1.5526e-05
11:41694130 G A 0.209966 -2.2619e-06
11:41696777 C T 0.047522 6.6759e-05
11:41707247 T G 1.425430 -2.6111e-06
11:41708034 T C 1.660639 -1.3434e-06
11:41708495 G A 0.231528 -1.1510e-05
11:41711841 T C 1.719973 -1.4848e-05
11:41714983 C T 0.070522 -6.5991e-07
11:41715128 T C 0.151824 8.5946e-06
11:41718922 C T 1.872043 -9.5867e-06
11:41720897 C A 0.054523 -2.1183e-06
11:41726795 C T 1.161785 1.7324e-05
11:41728775 C T 0.235553 8.7233e-06
11:41740329 G A 0.275649 2.2402e-05
11:41743040 G A 1.308769 1.8178e-05
11:41750739 T C 0.027486 -2.0192e-05
11:41760504 C T 0.638496 3.9045e-06
11:41775949 A G 0.108540 -5.1173e-05
11:41781008 G A 0.054841 -1.5795e-05
11:41782960 G A 0.021335 -6.7774e-07
11:41787994 C T 0.147403 1.1627e-05
11:41795566 C T 0.071645 2.4248e-05
11:41805765 C T 0.069964 9.6708e-06
11:41808035 C G 0.158156 1.3895e-05
11:41820825 G A 0.647013 -5.8676e-06
11:41829733 G A 0.075654 1.8802e-06
11:41852664 C T 0.545471 3.2930e-06
11:41853206 G C 0.079662 -1.6713e-05
11:41859190 C T 0.028609 -1.6827e-05
11:41864642 T G 0.054059 -1.4383e-05
11:41875573 C T 0.040417 6.7012e-06
11:41885944 A C 0.130466 -7.6268e-06
11:41888620 T C 0.140285 1.3146e-05
11:41894463 T C 1.508978 -1.1323e-05
11:41894928 G A 0.037791 4.4226e-05
11:41903121 G A 1.571291 -1.6852e-05
11:41909977 G A 0.175203 3.3226e-06
11:41915020 G A 0.028261 -2.5288e-05
11:41915366 A C 0.177683 3.9040e-06
11:41929562 C T 0.190115 9.3433e-06
11:41938336 G A 0.026083 -2.4522e-05
11:41938644 C A 1.362676 -1.6753e-05
11:41961312 T C 0.038009 7.8211e-06
11:41967671 C T 1.590630 -6.7952e-07
11:41970651 T G 1.388292 -2.7783e-06
11:41971162 T C 0.033984 -2.6196e-05
11:41972027 C T 0.056390 1.4592e-05
11:41973293 T C 0.150902 7.4313e-05
11:41984806 C T 0.088494 -6.9899e-06
11:41990889 T C 0.035029 -2.0944e-05
11:42017355 A G 0.025496 -1.7069e-05
11:42018576 T C 0.026820 1.0653e-06
11:42027801 C T 0.324112 -8.9622e-06
11:42030704 G A 0.034107 -2.3380e-05
11:42034646 T C 0.158471 -9.3842e-06
11:42035205 C T 0.161902 5.2719e-05
11:42037423 G A 0.048522 5.4164e-06
11:42038006 A G 1.379025 3.1675e-06
11:42046806 G A 0.163281 -4.5473e-06
11:42060905 A G 0.112692 4.6011e-06
11:42068314 C T 0.226120 1.6478e-05
11:42079781 A G 0.093068 -2.4063e-05
11:42083016 G A 0.199271 9.5888e-06
11:42102946 C A 0.041336 -3.5032e-05
11:42111908 G A 0.216331 1.2680e-05
11:42114756 T C 0.097560 -1.8848e-05
11:42115474 T C 0.141375 5.5614e-05
11:42119554 T C 0.028112 1.5614e-06
11:42124131 A G 0.030731 1.7996e-05
11:42133385 T C 0.045961 -7.8582e-06
11:42134569 A C 1.211199 1.4588e-06
11:42139303 C A 0.147029 -2.0653e-05
11:42140637 T C 0.020264 1.1160e-05
11:42148839 G A 0.028502 1.0262e-05
11:42149806 A G 0.388830 1.6391e-05
11:42176736 C A 0.104876 2.2974e-05
11:42198433 C T 0.266972 1.7654e-05
11:42200924 C G 0.130239 -1.5826e-05
11:42211903 G A 0.158822 -3.4159e-05
11:42216902 T C 0.638097 7.6301e-06
11:42222849 T C 0.033266 -2.4564e-05
11:42238875 C T 0.105015 2.1326e-06
11:42246718 A G 1.451926 -1.3348e-05
11:42249586 T G 0.045383 -1.2090e-05
11:42254524 A G 0.070996 4.0291e-05
11:42256557 G A 0.115866 -2.7825e-05
11:42263730 A G 1.453504 -1.0588e-05
11:42264393 G A 0.206006 7.5900e-06
11:42279176 T A 0.093902 1.2949e-05
11:42279894 A T 0.029657 -3.0940e-07
11:42283013 A G 1.962137 2.5470e-05
11:42290235 C T 0.040553 5.0331e-06
11:42293324 G A 0.040508 8.7922e-06
11:42294180 C T 0.315277 2.7419e-05
11:42305063 C T 0.208207 6.4300e-06
11:42306765 T C 0.045532 7.5951e-06
11:42315886 G A 1.957970 6.5741e-06
11:42330132 A G 0.094200 4.6110e-05
11:42334443 T G 0.071493 -2.7562e-05
11:42337203 T G 1.151746 1.5910e-05
11:42337544 G T 0.074712 1.7926e-05
11:42339781 G A 0.032397 1.1091e-05
11:42340185 T C 0.045545 3.2016e-05
11:42341080 A G 1.108466 1.0320e-05
11:42345483 T C 0.033085 -1.8688e-05
11:42362608 T C 0.029326 -3.4004e-05
11:42375901 C A 1.143206 9.3537e-06
11:42378583 G T 1.130683 9.2220e-06
11:42396787 A G 0.095252 1.0068e-05
11:42406581 A C 0.980736 6.9784e-07
11:42411168 G A 0.504330 -3.6372e-05
11:42412560 C T 0.230931 1.9322e-05
11:42416703 C T 0.312414 1.3069e-05
11:42431984 C T 1.333048 2.6142e-06
11:42433286 T C 0.889304 2.2584e-05
11:42437799 C T 1.438310 -1.7431e-05
11:42449785 T G 0.195746 2.5986e-05
11:42458632 C T 1.727351 -1.3290e-05
11:42458937 G A 0.825086 -4.8299e-06
11:42466106 T C 0.733797 -1.6174e-05
11:42467826 C A 0.049586 -7.5406e-06
11:42471435 A G 1.523178 1.6642e-05
11:42474815 G T 0.280881 -2.4325e-05
11:42477172 A C 0.045578 -7.2568e-06
11:42486266 G C 0.027807 -1.4477e-05
11:42491717 C T 1.812024 -5.8610e-07
11:42496461 T C 0.595207 2.1082e-06
11:42512144 T C 0.043595 -3.5720e-06
11:42521711 G A 1.643887 -9.9292e-06
11:42528350 T G 0.154725 2.5887e-05
11:42545391 A C 1.063384 -1.0366e-05
11:42545906 C A 0.032478 1.7418e-05
11:42548520 T C 0.192500 2.0908e-05
11:42556215 A G 0.022698 4.1252e-06
11:42557353 G A 1.073550 -1.1264e-05
11:42557965 G A 0.243353 2.7630e-06
11:42562801 T C 0.042851 -6.1340e-05
11:42567287 A C 0.046656 3.2921e-06
11:42567773 T G 0.164716 -6.5917e-08
11:42571996 G A 0.201540 4.7038e-06
11:42575699 T C 0.046321 -8.8410e-06
11:42583080 C T 0.143423 -1.4371e-06
11:42599037 A C 0.047207 1.8029e-05
11:42607381 T C 0.058185 -1.2623e-05
11:42609917 T G 1.191416 2.8126e-05
11:42616853 A G 0.079218 2.1480e-06
11:42623993 A G 0.903667 3.2312e-05
11:42632055 A G 0.116989 -1.1699e-05
11:42633937 A G 0.060048 3.1652e-05
11:42639510 T C 0.032072 1.4714e-05
11:42643368 A G 0.200261 4.2984e-05
11:42644823 G A 1.907991 -1.0724e-05
11:42648726 C T 0.612617 1.3859e-06
11:42664285 C A 0.095827 7.5050e-07
11:42666583 G A 1.966393 -2.5679e-05
11:42669362 A G 0.100462 1.0986e-05
11:42674541 C T 0.272961 -1.9495e-05
11:42678748 C T 0.218713 1.9640e-05
11:42687594 T G 0.032822 4.3795e-06
11:42694356 A G 0.058214 2.3721e-06
11:42695890 G T 1.141492 -7.8694e-06
11:42696838 A C 0.031913 3.7452e-05
11:42714796 G A 0.434642 1.0018e-05
11:42717604 C T 1.567559 -3.3195e-06
11:42724356 T G 0.043939 -1.8932e-05
11:42729543 C T 0.033753 5.7766e-05
11:42730635 G A 1.687953 -2.5612e-05
11:42732507 G A 0.033455 5.4381e-07
11:42735507 C T 0.032487 6.6231e-06
11:42745325 A G 0.440984 4.1315e-06
11:42754318 C T 0.231849 1.3456e-05
11:42761027 T C 0.083210 -5.6974e-05
11:42770635 G T 0.037308 4.1305e-05
11:42778594 G A 0.110309 1.7608e-05
11:42783840 T C 0.739542 -1.3338e-05
11:42792434 G A 0.185492 4.2130e-07
11:42806010 G C 0.107369 -3.1632e-05
11:42806138 T C 0.037525 1.8947e-05
11:42808742 G A 0.518491 -7.2054e-07
11:42830791 T C 0.169293 -1.3604e-05
11:42831047 G A 0.093162 -1.0733e-05
11:42833005 G A 0.328504 8.2178e-06
11:42839207 G A 0.042212 -5.5453e-05
11:42840628 C A 0.045912 1.6451e-05
11:42845607 T G 1.863471 4.9336e-05
11:42845859 T G 1.205195 2.0086e-05
11:42847493 C G 0.403330 2.0283e-05
11:42848592 T C 0.566445 2.3575e-06
11:42848756 T C 0.039836 1.4160e-05
11:42850223 G A 0.103889 -1.1501e-05
11:42850771 G A 0.174178 -4.4140e-06
11:42855983 A G 0.038875 3.1030e-05
11:42856020 T C 0.700884 5.1972e-05
11:42856040 A G 0.052534 2.3654e-05
11:42858028 A G 0.023902 1.6788e-05
11:42858400 G A 1.696551 8.9594e-06
11:42865573 G A 1.533234 -1.1863e-05
11:42867572 C T 0.116846 3.5418e-06
11:42868302 T C 0.353146 2.3119e-05
11:42874864 C T 0.045039 4.4792e-06
11:42875494 T C 0.601841 1.6327e-06
11:42878794 C T 1.101588 2.3597e-05
11:42884263 G T 0.268053 -2.3785e-05
11:42893654 T G 0.677462 4.2529e-05
11:42904493 T C 0.237588 4.5095e-05
11:42916170 T C 0.041530 6.1323e-06
11:42916745 A G 0.059876 -2.0934e-05
11:42916890 T A 0.473313 -6.4305e-05
11:42925753 T C 0.112822 -4.0837e-05
11:42927958 C A 0.036266 -4.8130e-07
11:42929082 T C 0.370297 -2.1739e-05
11:42940088 T C 0.058834 1.7856e-05
11:42942016 A G 0.240792 -1.7328e-06
11:42947480 T C 1.544280 -2.1172e-05
11:42954286 A G 0.021581 5.8870e-06
11:42961389 A G 0.247244 -4.3070e-05
11:42967946 C T 0.676888 1.0030e-04
11:42971040 G T 0.611556 -3.0467e-05
11:42976174 A G 0.069344 5.2543e-06
11:42981965 T C 0.047389 1.1600e-05
11:42982727 T C 0.077598 -1.1238e-05
11:42984313 T C 0.058493 1.2862e-05
11:42987018 A G 0.110777 -2.8910e-05
11:42990147 T C 0.073547 9.5837e-06
11:42995012 C A 0.064949 -5.9525e-06
11:42999903 A G 0.038992 1.5864e-05
11:43018411 T C 0.049784 -8.9708e-06
11:43019107 A G 0.097268 -2.6980e-05
11:43019991 T C 0.596719 5.1713e-05
11:43020214 T C 1.446765 1.8168e-05
11:43034738 T C 0.027969 1.8456e-05
11:43039990 A G 0.352665 1.8756e-05
11:43047469 T C 0.052316 1.5350e-05
11:43047619 C T 0.176271 -2.4684e-05
11:43066464 C T 0.083015 1.4688e-05
11:43077668 C A 0.275233 -1.3007e-06
11:43080593 T C 0.050570 -5.3993e-06
11:43082091 G T 0.059860 -2.3654e-05
11:43084128 A C 0.090795 -3.8236e-05
11:43086094 G T 0.542007 -1.8219e-06
11:43088900 C T 0.157436 1.8684e-05
11:43092748 G A 0.027921 1.8791e-06
11:43093298 C T 0.034110 1.2365e-05
11:43094776 T C 0.027807 1.7037e-05
11:43099328 C A 0.578429 2.1465e-05
11:43113157 C T 0.037230 -2.3715e-05
11:43133261 G T 0.109712 1.9364e-05
11:43134433 A C 0.027612 -1.3601e-05
11:43142158 C T 0.037025 1.2403e-06
11:43145338 C T 1.338150 2.1483e-05
11:43147547 C T 0.045935 1.1109e-05
11:43151510 C T 0.371264 2.4061e-05
11:43161000 T C 0.149396 -1.2844e-04
11:43168862 A G 0.025613 -1.7607e-05
11:43171807 A G 0.029423 1.6812e-05
11:43196088 C A 0.068980 -6.8688e-06
11:43196140 T G 0.148081 6.9865e-05
11:43198804 T C 0.066004 -7.3269e-05
11:43199299 T C 0.156059 -9.7447e-06
11:43205560 G A 0.325563 -4.7514e-06
11:43209934 C T 0.117525 -1.0043e-05
11:43211912 C T 1.716974 1.1459e-05
11:43219383 G A 0.086881 -1.7188e-05
11:43220845 A G 0.111601 -3.7680e-06
11:43221539 A C 1.172324 -1.6515e-04
11:43237754 T C 0.491080 1.2495e-05
11:43238011 T C 0.207022 -3.1526e-05
11:43247172 G A 0.144059 -7.1563e-05
11:43252927 G T 0.131933 -4.0955e-05
11:43254025 T C 0.059483 3.0472e-05
11:43271567 A G 0.155874 -2.6702e-05
11:43285357 T C 0.118090 1.0828e-05
11:43285881 C T 0.224176 2.8320e-05
11:43292642 A G 1.369021 1.9833e-05
11:43300430 C T 0.033815 8.1861e-06
11:43309387 A G 0.163405 -5.3603e-06
11:43338706 G A 0.196142 -2.2566e-06
11:43341479 G A 0.051661 -4.5257e-06
11:43357268 G A 0.182140 -7.6285e-05
11:43373738 G T 0.180507 -9.1436e-05
11:43381417 A C 0.268573 -3.3731e-06
11:43381968 G T 0.049992 3.7755e-05
11:43430862 T C 0.239084 8.9346e-05
11:43432119 A G 0.105889 -8.4516e-06
11:43449285 C T 0.092480 -3.2618e-05
11:43465302 C T 0.046425 3.4751e-05
11:43468843 A G 0.042111 8.0220e-06
11:43472231 A G 0.031335 -2.3787e-05
11:43472693 A G 0.084541 -1.5228e-04
11:43481640 T C 0.461732 5.3035e-06
11:43486812 A G 0.048454 5.6587e-05
11:43491307 A G 0.256829 -2.0492e-05
11:43503739 C T 0.022331 -2.5505e-05
11:43507255 G A 0.029235 4.2094e-06
11:43522972 C T 0.047568 -2.4385e-05
11:43524046 A G 0.048162 -2.3398e-06
11:43527246 T C 0.051144 -9.4943e-05
11:43530020 T G 0.162746 3.6061e-05
11:43536147 C T 0.986984 3.1202e-05
11:43540712 T C 0.028823 2.3854e-05
11:43544452 T C 0.024610 -2.3180e-05
11:43554785 C T 0.035461 2.1896e-05
11:43554976 T C 0.216097 -1.4233e-05
11:43555870 C T 1.087043 4.8696e-05
11:43560396 A G 0.159490 3.1560e-06
11:43565476 C T 1.220155 3.4616e-05
11:43570979 A G 0.631732 -8.8970e-06
11:43572717 G A 0.240512 2.8148e-06
11:43576067 A G 0.104087 -1.8508e-05
11:43578626 C T 0.088572 5.6321e-05
11:43587280 T C 0.054828 -2.5457e-05
11:43591785 T A 0.040865 1.9391e-05
11:43594287 A G 0.368781 1.2999e-04
11:43594337 T C 0.178134 -3.4455e-05
11:43595641 C T 0.020832 1.2162e-05
11:43596350 G A 0.214890 -4.3143e-05
11:43599281 A G 0.058061 1.7830e-05
11:43607505 C A 0.316429 5.2030e-05
11:43607807 G T 0.040826 -5.7555e-06
11:43611826 G A 0.911285 -4.0666e-05
11:43622483 A G 0.065384 1.8298e-05
11:43633894 A C 0.058457 -1.4435e-05
11:43641807 G A 0.055676 6.2825e-06
11:43644592 A G 0.027258 8.7082e-06
11:43653833 T G 1.380421 -2.0662e-05
11:43656045 G A 0.039161 -2.4977e-06
11:43660296 G A 0.454825 2.3123e-05
11:43662064 C T 0.033734 -2.0940e-05
11:43681509 C T 0.039018 -2.7325e-06
11:43687399 G A 0.070139 -6.1867e-06
11:43698340 A G 0.056055 -6.9137e-06
11:43703196 A G 0.062258 -3.8537e-06
11:43704795 T C 0.030709 1.6764e-05
11:43719101 T C 0.631985 2.2052e-05
11:43728330 C T 0.828533 -7.1496e-05
11:43730455 A G 1.060372 7.6291e-05
11:43732932 G T 0.083632 -2.9991e-05
11:43743789 C T 0.049252 -3.1912e-05
11:43748673 T C 1.054322 5.7053e-05
11:43752296 T C 0.029972 8.7968e-05
11:43760215 T C 0.209895 -3.8266e-05
11:43762210 G A 0.454500 2.9429e-05
11:43780553 A C 1.388389 -1.1991e-04
11:43801497 G A 0.072200 4.6141e-06
11:43806378 A C 0.037483 2.4736e-05
11:43815417 T C 0.116152 -1.1834e-05
11:43827092 A G 0.093668 5.8150e-05
11:43827172 C T 0.034195 2.5596e-06
11:43851308 T G 0.280904 -4.2659e-05
11:43859063 T C 0.165226 2.3389e-07
11:43860390 T G 0.046373 1.9507e-05
11:43863330 T C 0.072908 2.1085e-05
11:43864278 C T 1.509588 -1.0187e-04
11:43869904 T C 0.116243 -7.4078e-06
11:43876698 T C 0.615535 1.0216e-04
11:43877934 A C 0.580990 7.5296e-05
11:43878769 C A 0.042410 -2.9105e-06
11:43878973 T C 0.071058 -2.3177e-05
11:43879768 T C 0.056354 3.1782e-05
11:43886005 T C 0.037369 -7.1764e-06
11:43891637 A C 0.140713 -3.8042e-05
11:43899696 A G 0.400908 -4.2842e-06
11:43900075 T C 1.792303 1.5388e-05
11:43902894 A G 0.063995 -7.1128e-06
11:43903856 G A 0.096375 -2.6479e-05
11:43914033 A C 0.214221 4.2392e-05
11:43914516 C A 0.063300 1.0879e-05
11:43921411 T C 0.060067 -3.0083e-05
11:43924115 A G 1.788966 1.6435e-05
11:43924706 A G 0.686693 8.8608e-06
11:43924747 C T 0.163203 -1.1964e-05
11:43925152 T C 0.031478 4.3932e-06
11:43930001 A G 0.023432 -2.6565e-05
11:43932498 A G 0.086154 -7.8240e-06
11:43935165 C T 0.144352 3.1279e-05
11:43940602 G C 0.519920 3.6074e-05
11:43945447 T C 0.476773 1.5092e-05
11:43946967 G A 1.289174 -1.7160e-05
11:43949511 A G 1.443974 -1.3809e-05
11:43953156 A G 0.062352 1.9979e-05
11:43953774 G A 0.367440 -2.2638e-05
11:43955081 A G 0.345262 -2.7022e-05
11:43957859 A G 0.583431 -4.5590e-05
11:43959411 C G 0.180001 3.4765e-05
11:43960532 T C 0.383819 -3.1340e-05
11:43967615 T C 1.219642 3.4596e-06
11:43970813 C G 0.137565 -3.5241e-06
11:43973072 T C 0.042293 2.1667e-05
11:43975742 A G 0.334187 -5.0373e-06
11:43981236 T C 0.040433 -1.6923e-06
11:43983744 A G 0.124218 -1.1313e-05
11:43989412 A G 0.046996 6.5246e-06
11:43990521 C G 0.631219 -1.5759e-05
11:43990987 A G 0.033847 -7.5582e-06
11:43991355 A G 1.798272 1.7658e-06
11:43993128 G T 1.973374 4.3996e-06
11:43993753 A G 0.031248 -4.6837e-06
11:43995149 T C 0.134910 -1.3722e-06
11:43996684 C A 0.027544 -3.1306e-05
11:44000394 T C 0.144082 -1.0696e-05
11:44001678 G A 0.667913 5.6495e-05
11:44002193 T C 0.259848 -2.2479e-05
11:44005137 T G 0.350023 2.4907e-05
11:44009294 A G 0.353117 2.7110e-05
11:44014312 A G 0.700199 -2.4904e-05
11:44014543 T C 0.041082 1.6780e-05
11:44023161 T C 0.897227 -1.8620e-05
11:44026867 A G 0.057698 -1.7487e-05
11:44027994 T C 0.175729 -1.6291e-05
11:44029906 T C 0.179738 7.3531e-06
11:44032746 C T 1.024633 1.1345e-05
11:44032988 G T 0.039200 -3.4688e-05
11:44035365 C A 0.201735 -2.1399e-05
11:44036274 T A 0.417614 -2.2630e-05
11:44036492 G A 0.030618 3.4865e-06
11:44040834 A C 1.062174 1.2198e-05
11:44041968 G A 0.622803 -3.9286e-05
11:44048617 C T 0.757631 3.1118e-06
11:44052598 C T 0.419072 -6.4510e-06
11:44055582 T C 1.628249 -1.2329e-05
11:44061886 G A 0.085128 -2.0489e-05
11:44066354 C T 0.233641 -2.0111e-05
11:44079008 A C 0.072090 -1.6061e-05
11:44079831 G A 0.215828 2.7890e-05
11:44080210 C T 1.526626 6.3764e-06
11:44081716 A G 0.902265 -3.2710e-06
11:44085364 A C 0.255820 7.1938e-06
11:44087183 A C 0.552203 1.1974e-05
11:44087989 T G 0.200680 -7.2543e-06
11:44089352 A G 0.272289 -1.6825e-05
11:44097226 G A 0.615714 -7.5719e-06
11:44097864 T C 0.228649 4.7073e-06
11:44104981 T C 0.785454 9.6421e-06
11:44115955 G C 0.414901 -1.2114e-06
11:44116029 G A 0.028953 2.5639e-05
11:44117122 A G 1.166469 -1.6383e-05
11:44122075 A G 0.025921 3.8318e-05
11:44125697 A G 0.051119 2.0492e-06
11:44126330 C T 0.244187 2.1212e-05
11:44158438 G A 0.626341 1.1059e-05
11:44162383 C A 0.053050 -4.0262e-06
11:44166532 G A 0.077397 1.8717e-05
11:44171149 C T 0.056309 -2.9167e-05
11:44188665 T C 0.148458 -1.5088e-05
11:44193418 C T 0.171165 -1.4404e-05
11:44193546 C G 0.091987 -2.4470e-05
11:44198674 C T 0.054011 -3.3847e-06
11:44203347 C T 0.168036 1.3090e-05
11:44207510 A G 0.021896 -1.5348e-05
11:44208314 A G 0.031312 1.0890e-05
11:44210639 T C 1.202306 -1.3469e-05
11:44226049 A G 0.128324 2.4251e-05
11:44228976 C T 0.113500 2.4947e-05
11:44233957 T C 1.825874 -1.9326e-05
11:44241895 A G 0.051609 -7.0733e-06
11:44246730 A C 0.151843 -1.9325e-05
11:44250281 C T 1.797843 -1.7285e-05
11:44252532 A G 0.060281 1.1937e-05
11:44252958 A G 0.298295 6.0996e-06
11:44254486 G A 0.039878 -2.8185e-05
11:44267310 G C 0.072200 9.7248e-07
11:44284178 T C 0.047055 -1.9534e-05
11:44287048 T G 0.602617 -9.1137e-06
11:44289071 A G 0.197395 -6.7526e-06
11:44290126 C T 1.526807 7.5466e-06
11:44290303 T C 1.040391 1.7312e-06
11:44290587 T C 0.203903 1.0303e-05
11:44291595 T C 0.136760 1.3344e-05
11:44291786 A G 0.104386 5.8637e-06
11:44292221 A C 1.222372 -1.6579e-05
11:44293529 C A 0.439527 1.7706e-05
11:44296493 A G 1.131797 1.3998e-05
11:44299785 A G 0.068256 -6.3643e-06
11:44301375 T C 0.106314 1.6498e-05
11:44301813 A G 1.822054 -9.1673e-06
11:44302907 T G 0.059678 9.9783e-06
11:44304101 T A 0.186086 1.4468e-05
11:44305553 C T 0.293332 1.3381e-05
11:44308495 T C 0.052706 -2.9459e-05
11:44311502 T G 0.109654 6.7917e-06
11:44312881 T C 1.431406 3.0313e-05
11:44317862 A C 0.835235 1.1139e-05
11:44319781 A C 0.135195 -9.3831e-06
11:44326329 T G 0.101932 1.7822e-05
11:44329838 G A 0.859933 2.0804e-05
11:44330199 A G 0.029303 -6.7145e-05
11:44331509 G C 0.997504 -1.5095e-05
11:44338359 C T 0.545773 -4.5207e-05
11:44339744 C G 0.934535 -7.5037e-06
11:44340085 A G 0.480856 -5.4170e-05
11:44341711 C T 0.036097 2.0682e-05
11:44343675 T G 0.753652 8.0087e-06
11:44343873 G T 1.572320 -2.8126e-05
11:44345000 C A 0.977081 -3.6179e-05
11:44346828 G A 0.069055 -7.6800e-06
11:44346871 A G 0.500750 3.1975e-05
11:44348017 A C 0.145426 3.0762e-05
11:44348456 T C 0.045136 -7.2047e-06
11:44351240 T C 0.836573 1.0612e-05
11:44351750 A G 0.038531 9.3724e-06
11:44352873 G C 0.070016 -5.7093e-06
11:44355561 T C 0.210842 1.2041e-05
11:44360069 G A 0.791326 -1.5161e-05
11:44362601 A G 0.021371 -4.3456e-06
11:44369196 G A 1.122975 -9.0294e-06
11:44372806 T C 0.027437 5.5864e-06
11:44375944 T G 0.155673 -6.8560e-06
11:44379825 C T 0.541277 1.9176e-05
11:44380558 C T 0.064770 4.8729e-06
11:44381381 A C 0.064508 1.7348e-06
11:44384713 G A 0.169429 1.3639e-05
11:44384819 T C 0.090146 2.5565e-05
11:44387695 T C 0.104490 -7.6452e-05
11:44393689 A G 0.024814 1.6397e-05
11:44394376 T C 0.063258 -5.0039e-05
11:44396524 A G 1.146767 -9.8255e-06
11:44407163 C T 0.072619 1.6702e-05
11:44429479 A G 1.951569 -2.1253e-05
11:44431807 A G 1.703922 -4.5823e-05
11:44431962 T C 1.165394 3.2173e-05
11:44432551 C T 0.089400 4.9280e-06
11:44439411 C T 0.395653 5.6980e-05
11:44444702 A G 0.117872 -8.9032e-05
11:44451130 T C 0.624221 -2.2295e-05
11:44454641 C T 0.049655 6.5610e-07
11:44456055 A C 0.120339 1.7131e-05
11:44457605 C A 0.384718 3.3808e-05
11:44458019 G A 1.073294 -1.8128e-06
```
