## Supplemental_Data_Files for "Common genetic variation associated with Mendelian disease severity revealed through cryptic phenotype analysis": SupplementalDataFile_9.txt (part 14 of 21)

```
11:44486267 T C 1.553491 -8.8627e-05
11:44488080 C T 0.039755 -1.0555e-05
11:44492917 T C 0.279758 1.5189e-06
11:44496303 C G 0.039300 5.7231e-06
11:44496781 C A 0.382193 -1.9311e-06
11:44498180 G A 0.048674 -1.3029e-05
11:44498540 T C 0.032484 2.4853e-05
11:44501421 T C 0.115363 -1.2462e-05
11:44502787 T C 0.316906 -6.6412e-07
11:44506198 A G 0.910808 -4.6612e-05
11:44506778 C A 0.277495 -2.0580e-06
11:44510409 A G 0.020877 -3.1913e-05
11:44514590 T C 0.552978 2.5127e-05
11:44515947 A G 1.208434 1.6148e-05
11:44515956 A G 0.026986 2.1879e-05
11:44521267 A G 0.223524 6.4914e-06
11:44521492 T C 1.153229 1.3906e-06
11:44521534 C G 0.513775 6.8028e-05
11:44522373 C T 0.800080 1.5894e-05
11:44522476 A G 0.020569 7.1817e-07
11:44522584 C T 0.022565 8.8804e-06
11:44525781 T C 0.075592 -3.7573e-05
11:44525880 T C 0.060080 -2.1731e-06
11:44527749 C T 1.262058 -6.1138e-06
11:44539266 G A 0.979259 -7.4151e-06
11:44539548 T C 0.322080 1.7150e-05
11:44541270 A G 0.072038 -3.6329e-05
11:44541586 T C 0.080792 1.9156e-05
11:44542268 C T 0.412262 -1.2065e-06
11:44543849 C A 0.053790 -2.5296e-05
11:44546505 A G 0.069821 -7.3576e-07
11:44547746 G T 0.050985 -2.3974e-05
11:44548983 G A 0.634585 -7.9026e-06
11:44550047 C T 0.482524 1.4088e-05
11:44552724 T C 1.340490 -1.4042e-05
11:44555927 C T 0.288518 2.5909e-05
11:44556587 C T 0.058792 -4.9067e-05
11:44557613 A C 0.107128 3.7205e-06
11:44561449 A G 0.055471 1.3182e-05
11:44562456 A G 0.072408 6.7444e-06
11:44563416 A G 0.062339 -5.9020e-06
11:44563780 G A 0.029569 5.9578e-05
11:44573235 G A 1.496579 1.0051e-05
11:44577499 T C 0.245534 -3.2067e-05
11:44587364 A G 0.135000 3.0272e-05
11:44595966 G T 0.500402 -1.8557e-06
11:44596428 A G 0.054978 -1.9039e-05
11:44598235 G A 1.084440 -2.2282e-05
11:44601043 A G 0.293027 -1.7837e-05
11:44603328 G A 1.324041 -1.8900e-05
11:44605531 T C 0.211209 -5.8722e-06
11:44609674 G A 0.246099 -1.6267e-05
11:44612648 T C 0.038843 2.3067e-05
11:44612810 T C 0.056873 4.9832e-06
11:44614458 A G 0.378525 -4.9776e-06
11:44615430 A G 0.763259 -6.1718e-06
11:44616658 A G 0.138152 -7.5907e-06
11:44618763 C T 1.215189 2.3018e-06
11:44621172 A G 0.571859 -2.3818e-05
11:44624149 C T 0.107499 -4.2499e-06
11:44624510 A G 0.338179 1.2271e-05
11:44636547 A G 0.266460 5.3588e-05
11:44636684 T G 0.717172 -4.2906e-05
11:44640268 G A 1.368891 6.1197e-06
11:44645705 G A 0.100205 1.8657e-05
11:44648701 A G 0.203926 3.3325e-05
11:44649122 T C 0.312287 -1.9770e-05
11:44649133 T G 1.788609 -3.0621e-05
11:44649802 T C 0.928404 -2.9136e-05
11:44650413 T C 1.075865 2.5386e-05
11:44651324 G A 1.280709 -1.8487e-05
11:44654277 G C 0.064034 -1.7683e-05
11:44656138 T C 0.124883 -1.3209e-05
11:44662590 A G 0.041258 6.8041e-06
11:44663216 G A 0.038661 4.3722e-05
11:44664135 C T 1.089718 6.9836e-06
11:44664416 C A 0.023831 -2.6507e-05
11:44674461 A G 0.223293 2.3226e-05
11:44674721 A G 1.395510 3.0759e-05
11:44680026 C A 0.400483 4.0793e-06
11:44680267 T C 0.070746 -2.6071e-05
11:44683702 A G 1.446252 3.5393e-05
11:44691091 C A 1.220080 7.7246e-05
11:44691479 A G 0.255813 2.5670e-05
11:44693451 T C 0.107596 -7.8878e-06
11:44694795 G A 0.371131 3.7884e-06
11:44695910 G T 0.307146 -4.9995e-05
11:44696658 C T 0.157994 9.0273e-06
11:44703755 T G 0.033763 1.3115e-05
11:44704275 G A 1.444026 2.3770e-05
11:44705461 G A 0.671250 -2.9922e-05
11:44708420 A G 1.346021 2.5407e-05
11:44709822 T C 0.107135 -2.9855e-05
11:44711162 A G 1.905894 -1.5363e-05
11:44718203 G A 0.059477 1.1510e-05
11:44721025 T G 0.035529 1.5921e-06
11:44723373 T C 0.058087 -4.4587e-05
11:44724339 A G 0.082645 -5.3108e-05
11:44729347 C T 0.118336 -2.5193e-05
11:44731684 T G 0.098099 -6.8550e-06
11:44736354 C T 1.793082 4.1697e-06
11:44738158 A G 0.075014 4.1268e-05
11:44739283 T C 0.079954 -1.6737e-05
11:44739820 A G 0.079721 2.7979e-05
11:44745048 G A 1.721735 1.2498e-05
11:44745296 A G 0.056364 -1.0688e-05
11:44745971 A G 0.027187 1.0687e-05
11:44751545 G A 0.120329 -3.9073e-05
11:44752877 G A 0.024480 5.7547e-05
11:44759340 A G 0.025324 -2.0237e-05
11:44760485 G A 0.059068 5.5873e-06
11:44764573 A G 0.406050 -2.4567e-06
11:44767180 A G 0.037187 -1.8091e-07
11:44776296 T C 0.111468 -1.6572e-05
11:44786223 T C 0.202153 -2.1260e-05
11:44787006 C T 0.078822 2.0334e-05
11:44788115 C A 1.478133 2.3663e-05
11:44793443 C A 0.072336 -4.4840e-05
11:44793623 T C 0.069328 9.2730e-06
11:44797593 T C 0.057409 -4.8031e-06
11:44806045 A G 0.375753 -5.0937e-06
11:44807313 G A 0.107268 -6.5602e-05
11:44808565 G A 0.043127 3.5202e-07
11:44813619 A G 0.055361 -2.5225e-06
11:44822583 C T 0.147507 1.3555e-05
11:44824533 C T 0.913100 -7.0254e-05
11:44830733 C T 0.386153 -4.3089e-05
11:44834194 A C 0.867875 6.2980e-05
11:44837702 T C 0.060317 1.6652e-05
11:44841109 T C 0.048428 -4.0263e-06
11:44846315 C T 0.044370 -2.7549e-05
11:44849275 C T 0.196090 -4.6973e-05
11:44853691 T C 0.549668 -1.2849e-05
11:44853929 G A 1.762561 1.9164e-05
11:44860124 T C 0.048905 4.0376e-05
11:44861065 A G 0.023957 -1.2641e-06
11:44861191 A C 0.201566 -3.4294e-05
11:44863379 T C 0.029563 -1.3733e-05
11:44863818 G A 1.018975 6.1845e-05
11:44864327 G A 0.039287 2.2220e-05
11:44873335 A C 1.236598 1.8959e-05
11:44874461 G T 0.685703 -2.6644e-05
11:44877236 G A 0.202251 -1.8071e-05
11:44880141 T C 0.442951 1.4256e-05
11:44880403 G A 0.333002 -1.7291e-05
11:44881786 T C 0.275548 -2.0067e-05
11:44883461 G A 0.257355 4.3609e-06
11:44884772 A G 0.446713 7.6293e-05
11:44886593 G C 0.417653 9.5611e-05
11:44887757 G A 0.903709 -2.9338e-05
11:44890424 G A 0.032851 -1.3061e-05
11:44892829 T C 0.594918 1.1596e-06
11:44895676 A G 0.042946 -2.4053e-05
11:44897149 T C 0.336173 3.3627e-05
11:44900373 G A 1.038642 -1.1223e-05
11:44901931 G A 0.021987 -3.5157e-06
11:44907443 A C 0.178079 6.7205e-05
11:44910016 G C 0.337391 -1.5805e-06
11:44911479 A G 0.223112 -3.3574e-06
11:44913682 G A 1.683756 -1.1007e-04
11:44915348 T C 0.331259 -1.6936e-05
11:44915538 T C 0.034055 1.9258e-05
11:44917309 G T 0.050495 1.7927e-05
11:44917533 G A 0.352662 4.4922e-05
11:44918572 A G 1.127116 2.2257e-05
11:44918861 A G 0.591597 -2.0888e-05
11:44919413 C T 0.121485 4.7320e-05
11:44919900 T C 0.054377 7.1594e-06
11:44921454 A G 0.185531 -2.6220e-06
11:44921627 C A 0.025869 3.3632e-05
11:44926820 T C 0.211391 -6.6635e-07
11:44935755 C A 0.148711 -2.2939e-06
11:44939003 C T 0.045786 2.0698e-05
11:44940633 A G 0.104876 8.3259e-06
11:44940828 A G 0.752149 2.5584e-05
11:44944360 A G 0.077686 -2.3753e-05
11:44947404 G A 0.262493 -1.1837e-05
11:44950703 G A 0.031984 -3.3376e-05
11:44951617 C G 1.035256 1.6631e-05
11:44952669 C G 1.776684 1.2717e-04
11:44954514 T C 0.081178 7.8933e-06
11:44959206 A C 0.141034 -1.2252e-05
11:44959620 C T 0.660522 5.2976e-05
11:44961840 T C 1.683467 2.5564e-05
11:44962455 A G 0.245910 -2.7005e-05
11:44966667 A G 0.297243 -7.3097e-05
11:44968187 C T 0.853308 2.7980e-05
11:44968756 A G 0.837050 6.5299e-06
11:44973082 A G 0.904232 1.7357e-05
11:44976681 A G 0.168445 -7.2385e-05
11:44979332 A G 0.128483 6.9673e-05
11:44980383 G A 0.682516 -1.0378e-05
11:44980550 G A 0.124361 -1.5820e-05
11:44981890 G T 0.083797 -1.6557e-05
11:44985567 C T 0.157500 -7.9542e-06
11:44985936 C T 0.433873 -3.0909e-05
11:44988051 G A 0.277525 -1.8321e-05
11:44999605 A G 0.416008 -4.8653e-06
11:45001043 G A 0.098323 -2.4531e-05
11:45002012 G A 0.514308 -1.8355e-05
11:45002817 T C 0.099822 -1.4219e-05
11:45003510 G C 0.051800 4.1150e-05
11:45011280 C G 0.158406 1.7487e-05
11:45014881 G A 0.199677 -2.8235e-05
11:45016652 C G 1.748812 2.8644e-05
11:45016745 C T 0.031588 -1.0052e-05
11:45020399 T C 0.031209 -1.0064e-05
11:45026837 C A 0.113159 1.8462e-05
11:45027107 T C 0.026622 -1.2491e-05
11:45027867 T C 0.120901 6.8545e-06
11:45029390 T C 0.047240 4.6210e-05
11:45033168 T C 0.530076 6.4203e-06
11:45041936 A G 0.372153 -3.5215e-05
11:45044713 T C 0.032117 -1.5975e-05
11:45046532 A G 1.511344 2.8260e-05
11:45054430 C T 0.090172 -2.3734e-06
11:45060671 A G 1.161558 5.9439e-06
11:45062339 G T 0.305734 -4.2609e-05
11:45062465 T C 0.335875 -1.6182e-05
11:45064965 A G 0.460706 -2.3374e-06
11:45069813 T C 0.037366 2.0938e-06
11:45071273 C T 0.031968 -2.4442e-05
11:45071979 G A 0.896192 2.0336e-06
11:45073010 C T 0.052475 -2.9199e-05
11:45075826 G A 0.408822 5.3519e-06
11:45080445 A G 0.516998 1.4183e-05
11:45082279 T G 0.191023 3.2458e-05
11:45084758 G A 0.164511 3.7866e-05
11:45088590 C A 0.024373 2.7897e-05
11:45090566 T C 0.591610 1.2417e-06
11:45092430 A G 0.030689 -3.9627e-05
11:45093494 T C 0.044260 -4.3316e-05
11:45097231 C T 0.245160 2.2016e-05
11:45102954 A G 0.055812 -2.6500e-05
11:45106508 G T 0.655556 -2.1127e-05
11:45107401 C T 0.485546 7.2056e-05
11:45107603 T C 0.214147 4.6014e-05
11:45112100 C T 0.229571 5.0690e-05
11:45112870 C T 0.259205 -2.6272e-05
11:45113062 G C 0.042027 4.5377e-05
11:45117657 T C 0.197986 -4.0697e-05
11:45119181 C A 0.524620 -1.6800e-05
11:45126227 A G 0.039826 -2.3810e-06
11:45128226 T C 0.094690 -1.6167e-05
11:45130002 T C 0.209830 -3.3813e-05
11:45139917 G T 1.678060 -5.6540e-06
11:45152478 G A 1.170941 4.6229e-06
11:45155411 T C 0.506294 -1.1741e-05
11:45157536 T C 0.049989 5.3555e-07
11:45175323 G T 0.853938 5.9249e-06
11:45178423 C T 0.024435 -1.2278e-05
11:45178890 C T 0.525931 2.0428e-05
11:45182424 T C 0.047425 5.9634e-07
11:45205567 T G 0.276690 6.1418e-06
11:45207183 T G 0.225737 -1.1703e-05
11:45208050 A G 0.025954 -1.0308e-05
11:45209921 C T 0.041261 2.3928e-05
11:45218483 C T 1.528466 4.4444e-05
11:45226523 A G 0.029810 1.3518e-05
11:45228378 A G 0.026460 2.1473e-05
11:45234671 G T 0.196671 -1.5801e-05
11:45242558 A G 0.888999 5.3357e-06
11:45245538 G T 0.238289 -1.6141e-05
11:45245778 T G 0.166998 -2.3556e-05
11:45246955 C T 1.954786 4.1091e-05
11:45251348 A G 0.230012 -1.4343e-06
11:45257226 T C 0.102169 -1.2113e-05
11:45260569 G A 0.029771 -1.4115e-05
11:45264277 T C 1.801167 2.1405e-05
11:45266939 G A 1.092282 5.1564e-06
11:45272562 C T 0.026350 7.8484e-06
11:45284774 A G 1.753973 1.3303e-05
11:45286477 A G 0.600669 -2.0820e-05
11:45297599 C T 1.147633 4.4646e-05
11:45313976 G C 0.149808 -1.2214e-06
11:45322536 A G 0.058506 -1.6455e-05
11:45350127 C T 1.647523 2.0539e-05
11:45352917 A G 0.032088 -5.7514e-06
11:45356463 A G 1.669938 2.3863e-05
11:45365538 G A 0.222511 -1.2972e-05
11:45366369 A G 0.027395 2.3198e-05
11:45373346 C G 0.105233 -4.4777e-05
11:45373480 C G 0.377963 -2.3113e-06
11:45377564 G T 0.300878 2.4956e-05
11:45392746 G T 1.290157 -7.8410e-07
11:45404716 T C 0.048720 9.8037e-06
11:45405606 A G 0.081853 1.4724e-05
11:45416657 T C 1.048532 4.4397e-05
11:45417419 C T 0.027940 -4.7934e-06
11:45426286 T C 0.053679 -2.4200e-06
11:45426928 C T 0.610404 -1.9929e-05
11:45435746 T C 0.069305 -3.9618e-05
11:45436808 G A 1.833453 1.2326e-05
11:45442435 C G 0.306507 -1.4017e-05
11:45454825 G A 0.045065 7.9125e-06
11:45456300 A G 0.119232 1.2286e-05
11:45463279 T C 0.027310 -6.4236e-06
11:45463663 G A 0.126117 -3.0189e-05
11:45470913 T G 0.047269 6.9963e-06
11:45473135 C T 1.644637 2.3307e-05
11:45473256 T C 1.917348 9.3678e-06
11:45489230 T C 0.028047 -2.3359e-05
11:45489713 G T 0.153674 -1.0990e-05
11:45504852 G A 0.073291 4.4654e-05
11:45506912 A G 0.026502 1.8231e-05
11:45508683 T C 0.174220 2.4786e-05
11:45508895 T C 0.042686 5.1547e-06
11:45512326 G A 0.109696 -4.5462e-05
11:45513978 G A 0.076387 -2.2909e-05
11:45522126 C T 0.032747 3.1692e-06
11:45527310 G A 0.074670 3.3924e-05
11:45528326 C T 0.028803 2.3414e-05
11:45529286 A G 0.090692 -1.1151e-05
11:45533498 A G 0.030501 -2.0972e-05
11:45534673 A G 0.032835 1.8555e-05
11:45546703 T C 1.231229 3.6668e-05
11:45548049 G A 0.070165 -1.3280e-05
11:45549550 T C 0.190819 -2.1816e-05
11:45550010 G A 1.527674 5.7449e-05
11:45553992 A G 0.098709 -2.1334e-05
11:45556490 T C 0.029888 2.4008e-05
11:45560406 A G 0.042679 -4.5733e-05
11:45570897 T C 1.432292 6.4877e-05
11:45576034 G A 0.281517 5.8007e-09
11:45585489 A G 0.060960 -1.1743e-07
11:45586676 C T 1.518469 -3.0296e-05
11:45591430 A G 0.078439 1.2410e-05
11:45602560 A G 0.127382 -2.8725e-06
11:45606628 A G 0.274639 1.5586e-05
11:45611680 T C 0.099553 8.4990e-06
11:45618241 C T 0.115616 -8.1911e-05
11:45633855 T C 0.114201 -7.9610e-05
11:45634912 G A 0.059853 4.1084e-05
11:45636927 A G 0.051329 1.4897e-05
11:45637733 C A 0.090101 -4.4128e-06
11:45637807 A T 0.211579 -1.4954e-05
11:45640918 A G 0.200196 -3.2078e-05
11:45644188 C T 0.053576 3.4496e-06
11:45644506 T C 0.175752 2.8411e-05
11:45670969 T C 0.022916 8.3945e-06
11:45671452 A G 0.053839 2.6462e-07
11:45679197 G A 1.214137 3.8262e-05
11:45680649 T C 0.209054 -3.1123e-06
11:45689670 A G 0.049580 4.8671e-06
11:45690907 A G 0.187161 1.5317e-05
11:45691023 T A 0.045208 1.6815e-05
11:45691118 A G 0.683710 -1.4902e-05
11:45695362 C T 1.896237 4.1116e-05
11:45696153 A G 0.208220 1.4245e-05
11:45697072 C G 1.191854 4.6451e-05
11:45700499 A G 1.201251 4.5720e-05
11:45703119 G T 0.037090 -1.6389e-05
11:45704923 T C 0.202770 3.1213e-05
11:45706294 T C 0.094616 -1.2747e-05
11:45706453 T C 1.068406 6.3175e-06
11:45712613 A C 0.137480 -1.7618e-05
11:45713474 T C 0.229989 -1.2610e-05
11:45720338 C G 0.067124 -1.5377e-05
11:45726224 T C 0.185859 2.6168e-05
11:45734387 C T 0.428232 1.1336e-05
11:45735802 C G 0.038612 -3.7567e-05
11:45744189 G A 0.279693 -8.1705e-06
11:45747758 A G 0.125331 -2.3807e-05
11:45750643 T C 0.089715 1.6459e-05
11:45755210 C T 0.050122 1.6105e-05
11:45758645 A G 0.144696 -1.7663e-05
11:45762227 C A 0.324904 -1.7594e-05
11:45767510 A G 0.093035 6.5823e-06
11:45788346 T C 0.078874 -7.1143e-06
11:45788412 A C 0.098959 1.8971e-05
11:45789423 C A 0.038132 6.9977e-06
11:45791128 C T 0.083311 1.1053e-05
11:45793023 G T 0.123315 -3.6268e-05
11:45793154 C A 0.206379 9.5939e-06
11:45793218 C G 0.687145 1.7502e-05
11:45795670 A G 0.264691 -4.4425e-06
11:45810403 A G 0.141586 1.5770e-05
11:45813581 C G 0.469668 4.6810e-06
11:45816020 C T 0.347290 4.1494e-06
11:45819655 C T 0.150963 -1.6933e-05
11:45820816 G A 0.060973 4.5773e-05
11:45832032 C T 0.808883 -1.8399e-05
11:45832509 G A 0.231820 -9.5558e-06
11:45832935 A G 1.519517 2.7846e-05
11:45846619 T G 1.292540 2.4490e-05
11:45848147 A G 0.076407 -3.8482e-05
11:45849511 A G 0.076939 1.0867e-05
11:45849995 T C 0.038291 3.5476e-05
11:45863352 T C 0.082590 1.7067e-05
11:45869658 A G 0.094282 -3.7766e-05
11:45872839 T G 0.069169 6.6705e-06
11:45873003 G A 0.045136 -1.7375e-05
11:45873091 C A 1.041641 2.2998e-05
11:45875161 G A 0.072035 -2.0898e-05
11:45881792 A G 0.473615 -6.8273e-06
11:45883955 C T 1.888931 1.5262e-05
11:45893049 G A 0.060622 1.3595e-05
11:45893630 T C 0.021747 7.6978e-06
11:45916436 A G 0.465283 -4.8490e-05
11:45922456 A G 0.027826 1.3617e-05
11:45923697 G A 0.021134 2.9931e-06
11:45926445 C T 1.901440 2.2039e-05
11:45935384 G A 1.853097 3.5699e-05
11:45935689 G C 0.046328 -2.8535e-05
11:45937306 T C 0.056107 -4.1962e-05
11:45945969 T C 0.415245 -3.4306e-05
11:45947464 C G 0.497543 -2.5090e-05
11:45951306 C T 1.307561 5.6583e-05
11:45951743 A G 0.064962 -9.1724e-06
11:45953104 A G 0.049113 1.9250e-06
11:45975130 T C 0.072921 -7.6415e-06
11:45989939 G A 1.317536 4.4614e-05
11:46001779 C G 0.337582 4.8203e-05
11:46001787 G A 0.055153 1.5061e-05
11:46021706 A G 0.177469 4.5996e-05
11:46027176 T G 0.498965 -3.7511e-05
11:46048240 C T 0.087232 -4.9806e-06
11:46051457 C T 0.082158 1.2857e-05
11:46052575 T C 0.182652 -1.2518e-05
11:46076518 G T 0.020202 1.8878e-06
11:46083690 C T 0.037590 1.9262e-05
11:46089776 C T 0.540190 -1.0717e-05
11:46090550 T C 0.345865 -4.2290e-05
11:46092909 A C 0.047035 -5.9581e-05
11:46101036 C T 0.069130 -3.1954e-05
11:46128893 G A 0.040281 5.2569e-06
11:46129039 C T 0.032789 -6.8420e-06
11:46134905 A G 0.068484 -2.5225e-06
11:46140935 T G 1.854379 2.8072e-06
11:46148147 A G 0.931938 -7.3067e-06
11:46156175 A G 0.079334 -2.7837e-05
11:46157546 T C 0.555997 -7.9005e-06
11:46158554 G C 0.026038 -2.3298e-05
11:46160930 T C 0.030332 1.1577e-05
11:46168575 C T 0.079993 -1.7349e-05
11:46169148 A G 0.719499 1.3299e-05
11:46171404 A G 1.012250 -2.2346e-06
11:46176712 T C 0.416796 -5.5203e-05
11:46185344 A G 1.082820 -1.4296e-04
11:46195467 T C 0.053738 7.3188e-06
11:46197404 C T 1.924969 -2.3566e-05
11:46197702 C T 0.035519 1.9189e-05
11:46199977 A C 0.027943 -3.0045e-06
11:46202730 A G 0.024831 2.0127e-05
11:46204571 C T 0.108748 -2.8831e-05
11:46213411 A G 0.585119 1.4588e-05
11:46229810 T C 1.767592 -8.0543e-05
11:46237369 T C 0.031978 6.8149e-06
11:46242003 A G 0.191280 7.8788e-05
11:46246426 T C 0.030897 9.2151e-06
11:46262022 C T 0.238046 4.5729e-05
11:46264782 C T 0.538314 -6.9212e-05
11:46264859 A G 0.249585 -2.8920e-05
11:46269534 T C 0.079711 3.5871e-06
11:46272585 T C 0.438397 2.8216e-05
11:46275521 A G 0.073434 -3.9615e-05
11:46276072 G A 0.303566 -1.5666e-05
11:46282895 T C 0.078354 -3.4771e-05
11:46282924 G C 0.392862 -3.1716e-05
11:46284232 T C 0.051748 -1.0241e-05
11:46286454 C T 0.593366 2.4973e-06
11:46304368 A G 0.394163 -1.9045e-05
11:46309968 A G 0.970807 -6.2485e-05
11:46312214 A C 0.021825 5.4955e-06
11:46316480 T C 0.076793 -2.7356e-05
11:46326752 A G 0.035558 -3.4526e-05
11:46330983 G T 0.385039 -1.2234e-05
11:46331362 T G 0.223943 -9.7649e-06
11:46339011 A G 0.155323 -3.9448e-05
11:46342376 T C 0.027440 -1.8901e-06
11:46344807 C T 0.047415 -2.4926e-05
11:46359645 T C 0.218473 -1.3124e-05
11:46370767 G A 0.339429 4.7423e-06
11:46375324 G C 0.049733 -1.2410e-06
11:46376384 C T 0.086248 -2.3529e-05
11:46379442 C T 0.577643 -2.0232e-05
11:46419780 T C 0.059817 -3.8637e-06
11:46421576 G T 0.049551 2.7721e-05
11:46430081 A C 0.041693 -2.7904e-05
11:46431703 C G 0.188423 -1.6122e-05
11:46434418 A G 0.034454 1.6562e-05
11:46435017 C G 0.052453 6.8073e-06
11:46449042 A C 0.041878 1.6355e-06
11:46452263 A G 0.060194 2.5340e-05
11:46465361 T C 0.145582 -3.7035e-05
11:46470697 T C 0.053692 -5.9237e-05
11:46477121 T C 0.044766 5.2142e-06
11:46488392 G T 0.028128 -5.0701e-05
11:46519754 A G 0.038755 -6.6906e-06
11:46526853 A G 0.040232 6.5833e-06
11:46531798 G A 0.065624 4.9706e-05
11:46534017 T C 0.035126 1.5032e-05
11:46535961 C T 0.037460 1.9237e-05
11:46544177 G A 0.092399 -1.8335e-05
11:46596670 T G 0.056880 -2.7583e-05
11:46615682 C T 0.031338 -9.9203e-06
11:46654404 C T 0.337735 1.6126e-06
11:46663631 T C 0.044426 -2.5864e-05
11:46664618 G C 0.171363 -2.3493e-05
11:46678292 C G 0.028313 -1.7679e-05
11:46688369 G C 0.029397 1.5461e-05
11:46692870 T C 1.262292 2.1432e-05
11:46699124 A G 0.216153 3.4062e-05
11:46701728 T G 0.207545 -9.9835e-06
11:46722221 C T 1.400642 1.4326e-05
11:46743232 T C 0.049450 -3.6407e-06
11:46745003 T C 0.277327 -1.0386e-05
11:46751059 A G 0.047808 -4.3924e-05
11:46766701 G A 0.091932 -1.7866e-05
11:46794642 C T 0.055211 3.9723e-06
11:46814844 G T 0.046526 1.4501e-05
11:46823681 C T 0.217918 -1.7967e-05
11:46823716 A G 0.022990 -6.4819e-06
11:46825316 C T 0.036483 -4.0369e-05
11:46841764 T C 0.041391 -2.8729e-05
11:46859867 C G 0.045130 5.9710e-06
11:46876350 C T 0.084839 -4.3068e-06
11:46886077 T A 0.044182 -2.2690e-06
11:46889607 T C 0.025723 -8.1649e-06
11:46890165 T C 1.535084 -5.5056e-06
11:46897446 A G 0.268365 -1.5961e-05
11:46898771 C T 1.317221 6.7130e-06
11:46916179 G T 0.085021 1.9573e-05
11:46917501 A G 0.046146 1.3868e-05
11:46928336 A G 0.049859 -1.2810e-05
11:46958250 A G 0.077361 3.3893e-07
11:46967415 G T 0.290936 -1.6739e-05
11:46970431 G A 0.034649 -3.7794e-05
11:46998512 C T 1.536408 -8.7789e-06
11:46998915 C T 0.052488 -3.3187e-06
11:47020899 A G 0.041767 -7.2336e-06
11:47031538 G A 0.432626 -3.5808e-06
11:47046554 A G 1.345288 8.4318e-06
11:47047410 C A 0.029553 2.3004e-05
11:47078398 G T 0.029459 1.5079e-05
11:47127153 G A 0.280163 1.6204e-05
11:47131881 G A 0.651083 -7.2481e-06
11:47168303 A G 0.042147 -3.3340e-05
11:47179777 C G 0.037843 -2.4079e-05
11:47182926 A G 0.328364 9.6063e-07
11:47188592 C T 0.886675 1.1793e-05
11:47197153 T C 0.137042 -5.5137e-06
11:47197642 A G 0.026746 7.4684e-06
11:47202946 A C 0.459109 -3.0731e-06
11:47217513 C G 0.022201 -4.2842e-06
11:47234601 G A 0.186606 -1.3860e-05
11:47243665 C G 0.629781 -2.0919e-05
11:47255317 A G 0.309911 -1.9786e-05
11:47261762 G A 0.024681 2.3309e-05
11:47262506 T A 0.039323 -2.9976e-05
11:47275064 A G 0.536405 -9.3242e-06
11:47276818 A G 0.071564 -1.9424e-05
11:47279096 T C 0.066578 3.1176e-05
11:47280653 A G 0.295974 -1.0376e-06
11:47286290 C T 0.605441 -1.9385e-05
11:47286414 A G 0.307746 -2.5323e-05
11:47290967 A T 0.086664 -1.1283e-07
11:47292411 T C 0.068601 -1.3444e-05
11:47293457 T C 0.113114 8.0526e-06
11:47293799 C G 0.528034 1.5131e-05
11:47298201 T C 0.583599 -2.2048e-05
11:47298360 A G 1.351873 2.6210e-05
11:47303275 C T 0.587316 -2.4264e-05
11:47306630 T C 0.127113 5.8835e-05
11:47312892 G T 0.419727 -3.8914e-05
11:47327571 C A 0.050408 -5.4199e-05
11:47339169 G A 0.041066 -1.0534e-05
11:47346465 T C 0.046454 3.4770e-06
11:47346723 C T 0.552560 1.6331e-05
11:47349699 T C 0.065277 -1.3025e-05
11:47352138 T C 0.351010 -2.8069e-05
11:47354787 T C 0.646354 -2.5541e-05
11:47358997 A G 0.067455 -1.9484e-05
11:47360412 C T 0.693393 -3.6589e-05
11:47362279 G A 1.977312 -4.2607e-06
11:47370041 C T 0.274207 -2.0238e-06
11:47370607 C T 1.306903 1.5179e-05
11:47371578 A G 0.072288 -1.2939e-06
11:47371598 T C 0.205769 4.3133e-05
11:47380593 A G 1.170240 -1.2194e-05
11:47383373 A C 0.071859 -1.5474e-05
11:47387599 T C 1.348654 3.3004e-05
11:47397005 A G 0.055091 7.7116e-06
11:47410090 A C 0.044958 9.7723e-07
11:47411736 G A 0.285305 -1.5618e-05
11:47411911 C A 0.034256 2.5627e-05
11:47414132 A G 0.024016 1.0649e-06
11:47414869 A G 0.056714 -6.8063e-05
11:47431703 G A 0.289268 -3.5183e-06
11:47440758 A G 0.776476 5.0255e-05
11:47448497 C T 0.651583 -3.7333e-05
11:47456067 C T 0.267102 -1.6552e-05
11:47464284 T C 0.034172 -1.4478e-05
11:47469203 G A 0.026061 -4.8497e-07
11:47470345 A G 0.220898 -9.0400e-06
11:47474146 G T 0.574534 1.5126e-05
11:47483164 T C 0.101945 5.1453e-06
11:47500267 C T 0.892489 1.2498e-05
11:47503036 T C 0.065543 -2.0217e-05
11:47509017 G A 0.046724 1.0389e-05
11:47509368 A G 0.039914 -1.1552e-05
11:47519492 C G 0.040524 -3.3982e-05
11:47521557 T C 0.049846 -6.7673e-06
11:47522714 C T 0.045971 8.5456e-06
11:47528843 C T 0.038414 -8.0935e-06
11:47529947 A C 0.816825 -4.5245e-06
11:47531884 G T 0.281942 -1.2356e-05
11:47538102 C T 0.113412 1.8330e-05
11:47543321 C A 0.046367 7.1733e-05
11:47544621 G A 0.040336 -1.4483e-05
11:47559802 T A 0.035509 -4.3835e-06
11:47566232 A G 0.194759 -9.2724e-06
11:47570611 G T 0.058947 -4.2758e-05
11:47574064 A G 0.062037 -1.7734e-05
11:47599322 C T 0.034948 -1.5697e-05
11:47605427 A G 0.285808 -1.2749e-05
11:47616810 A C 0.085326 -2.9051e-05
11:47625046 T C 0.073580 1.3163e-05
11:47626930 T C 0.077277 -2.2654e-06
11:47634413 A T 0.114490 1.4358e-05
11:47649618 A G 0.054306 3.2197e-05
11:47650993 T C 0.815338 -1.5768e-07
11:47662932 C T 0.600153 1.5394e-05
11:47663049 G A 0.701160 -1.1895e-05
11:47701528 A C 1.102101 -1.1638e-05
11:47703311 A G 0.260552 -1.8294e-06
11:47704411 A G 0.024464 -5.8179e-06
11:47711820 G A 0.039709 -1.4288e-05
11:47712213 T C 0.282354 2.2793e-05
11:47715984 G C 0.060061 -3.6841e-05
11:47733034 C T 0.036782 2.2356e-05
11:47741383 G A 0.048648 -6.8457e-06
11:47745589 C T 0.181150 4.1915e-05
11:47746962 G A 0.116240 2.3026e-05
11:47763421 G T 0.032043 3.3131e-05
11:47776156 C T 0.034351 -1.8113e-05
11:47788731 C G 0.047100 -8.0853e-05
11:47800628 T C 0.113078 2.9784e-05
11:47802071 A G 0.103568 2.6045e-06
11:47806206 A G 0.034867 -1.4218e-05
11:47807774 C T 0.695123 -4.0547e-06
11:47848495 T G 0.063933 -2.5559e-05
11:47860954 C A 0.908244 1.5872e-05
11:47864013 A G 0.049888 8.9887e-06
11:47884056 T G 0.044786 6.8253e-05
11:47885906 A C 0.044624 3.5099e-06
11:47895143 A G 0.039933 -1.1256e-05
11:47901269 T C 0.280030 -3.7745e-05
11:47921105 A G 0.137211 6.2948e-05
11:47925828 A G 0.288440 5.7606e-06
11:47929451 T C 0.068429 -2.1672e-05
11:47965560 G A 0.267888 4.4049e-06
11:47967292 G T 0.046604 -4.7900e-06
11:47968458 T G 0.063868 -1.3246e-05
11:47968558 G A 0.020358 -2.4098e-06
11:47973089 T C 0.252603 -1.2200e-05
11:47987630 G A 0.119836 3.7647e-05
11:48011369 G A 0.097242 -2.0104e-05
11:48018355 G A 0.506755 -3.0707e-05
11:48018395 A G 0.083593 -4.4220e-05
11:48022512 T C 0.299733 3.0024e-05
11:48024213 A G 0.097148 -5.3201e-06
11:48025674 T C 0.061304 -5.1814e-05
11:48050391 A G 0.506443 -3.9694e-05
11:48052066 T C 0.024905 -2.4268e-05
11:48052648 T C 0.046432 -2.1302e-05
11:48055147 T C 0.030563 -8.6619e-05
11:48057374 T G 0.078715 -3.6060e-05
11:48059568 T C 0.077601 -4.2057e-05
11:48078797 A G 0.053008 -4.5952e-05
11:48078846 T G 0.067757 -2.0298e-05
11:48080350 A G 0.052962 -4.6254e-05
11:48085189 A G 0.416741 1.5798e-06
11:48087089 G T 0.039839 -2.7329e-06
11:48091632 C T 0.044150 6.8946e-05
11:48099242 A G 0.042011 -5.0275e-05
11:48100837 C T 1.458067 5.1433e-05
11:48106352 A G 0.034902 -1.2022e-05
11:48115089 T C 1.578383 6.9773e-05
11:48129949 C A 0.179695 3.3325e-05
11:48140867 T G 0.093834 -3.7487e-06
11:48145166 A G 0.275210 -4.8941e-05
11:48145375 C A 0.312612 2.0367e-06
11:48146622 A G 0.311914 2.3768e-06
11:48151494 T G 1.173954 5.2298e-05
11:48162042 G A 1.611501 2.6643e-05
11:48166267 C G 1.140749 3.6454e-05
11:48180921 T G 0.038340 6.3710e-06
11:48203313 C T 0.320249 -3.1853e-06
11:48203743 T C 0.030936 1.1340e-05
11:48205378 A G 1.924817 -1.0809e-05
11:48213446 T C 1.416345 1.0949e-05
11:48221769 T G 0.107774 5.4451e-06
11:48230519 T C 0.043926 -5.8309e-06
11:48231182 G A 0.131667 -7.0783e-06
11:48234357 T C 0.166595 5.7124e-06
11:48238549 A G 0.341555 -7.8581e-06
11:48239071 A C 0.132287 -6.4484e-06
11:48240475 C T 0.283354 -2.4219e-05
11:48242078 A G 0.062778 3.2303e-05
11:48244252 A G 0.035094 -1.4050e-05
11:48259200 C T 0.050437 -4.5765e-05
11:48262873 T G 0.099900 -4.6431e-05
11:48264890 T C 0.023081 -4.6610e-06
11:48269151 A T 0.028891 2.3106e-05
11:48269422 T G 0.022536 1.1576e-05
11:48279064 T C 0.045312 1.6287e-06
11:48285361 G A 0.128966 -3.2834e-07
11:48286854 T C 0.030816 1.9015e-05
11:48296486 C T 1.519102 5.9852e-06
11:48326196 T C 0.047136 -8.9569e-06
11:48329794 A C 0.473537 -4.0998e-06
11:48331971 A G 0.042332 -4.5464e-06
11:48333360 A G 0.291829 1.6550e-05
11:48336645 G A 0.029823 -8.4150e-05
11:48346996 A G 0.306315 -4.7853e-07
11:48350646 T G 0.121553 2.2950e-06
11:48350928 G C 0.346096 -2.3324e-06
11:48355880 T C 0.054088 -4.4323e-05
11:48382471 G A 1.714656 2.0165e-05
11:48387186 G A 1.127113 1.5997e-05
11:48399532 C T 1.607615 1.5696e-05
11:48399830 A G 0.134367 -2.7147e-06
11:48431192 T G 0.345648 1.4753e-06
11:48438526 A G 0.021108 -2.5233e-06
11:48442264 A C 0.107524 5.5749e-06
11:48451623 G T 0.022010 2.2540e-05
11:48454923 A G 0.072619 -5.8268e-06
11:48461777 T C 0.061327 -2.0611e-05
11:48509021 T C 0.139041 -8.1776e-06
11:48513033 G A 0.064965 5.1154e-05
11:48515818 A G 0.041602 -9.9926e-06
11:48516472 G A 0.117703 2.0507e-05
11:48525186 T C 1.103681 1.6948e-05
11:48540223 A G 0.258053 -3.2989e-05
11:48562985 T C 0.139876 -9.2020e-06
11:48581765 C T 1.245258 1.4258e-05
11:48591390 C A 0.021948 1.3915e-05
11:48592092 A G 0.022601 2.3408e-05
11:48594904 A G 0.045425 1.9632e-06
11:48599491 G A 0.397445 -8.3093e-06
11:48609993 A C 1.640833 6.7393e-06
11:48611924 G T 0.055315 1.0988e-05
11:48616566 G A 0.116941 1.6377e-05
11:48624919 C T 1.821775 1.5572e-05
11:48632550 T A 0.113562 -1.9524e-05
11:48633120 T C 0.047136 -1.6549e-06
11:48648938 A G 0.063829 4.9405e-05
11:48664415 T C 0.069831 2.2364e-06
11:48704573 G A 0.109800 -1.0477e-05
11:48704740 G A 0.045198 2.2351e-06
11:48716017 G A 1.944999 8.0958e-06
11:48716250 A C 1.037249 -8.8512e-06
11:48725429 G C 0.757709 -7.8329e-06
11:48783497 T C 1.246017 9.1624e-06
11:48876899 G A 0.062570 -7.8798e-06
11:48922226 T C 0.111458 8.5952e-06
11:48925223 A G 0.064261 5.6342e-05
11:48926263 G A 0.386883 1.1059e-06
11:48931185 A G 0.283292 -2.3778e-05
11:48970887 T G 1.238325 1.8509e-05
11:48973460 T C 1.035266 4.3560e-07
11:48988213 A G 0.140450 -4.7356e-06
11:48991814 G A 0.047493 -1.3103e-05
11:49000558 A G 0.364247 -6.7064e-06
11:49002343 G T 1.634387 9.1339e-06
11:49008623 T C 0.046509 6.4529e-06
11:49015313 T C 0.077286 1.1534e-05
11:49015350 T C 0.394806 -7.7457e-06
11:49033342 T C 0.356625 -8.5068e-06
11:49036724 C T 0.115561 1.1561e-05
11:49068202 G T 0.042095 1.4803e-06
11:49071035 T C 0.122254 -6.8124e-06
11:49075533 T C 0.040829 -1.1271e-05
11:49113848 G A 1.650103 2.5912e-05
11:49114605 G T 0.034698 -9.8255e-06
11:49129656 T C 0.246644 -1.1118e-05
11:49136599 A G 0.045227 -3.2537e-06
11:49155555 G A 0.112578 5.4469e-06
11:49157399 T C 0.189287 -2.1144e-05
11:49159223 C A 0.289080 -2.0697e-05
11:49159674 T C 0.046853 -1.1133e-05
11:49176178 G A 0.114175 2.4686e-06
11:49185414 A G 0.143423 7.9031e-06
11:49185524 T C 1.164606 -3.9674e-06
11:49205213 T C 0.192127 -9.7032e-06
11:49227620 G A 0.478357 -9.0777e-06
11:49229837 T C 0.028511 2.1056e-05
11:49245260 A G 0.040313 -4.3947e-05
11:49267146 T C 0.288924 -1.3413e-05
11:49273538 C T 0.073378 -4.4534e-05
11:49281706 A G 0.159831 2.7988e-05
11:49297915 A C 0.252999 1.6094e-05
11:49304358 C T 1.846505 2.9990e-05
11:49329199 A G 0.044773 1.2268e-06
11:49351646 A G 0.042192 7.3585e-06
11:49358347 C T 0.167264 -4.1907e-06
11:49363378 G A 0.097456 5.6748e-07
11:49370834 A C 1.164025 -4.7784e-06
11:49399631 A G 0.130839 4.7248e-06
11:49410872 A G 0.043799 5.9035e-05
11:49413336 T C 1.321940 3.4551e-06
11:49425463 G A 1.472076 2.1894e-05
11:49439341 T G 0.022643 1.5176e-05
11:49450546 A G 0.028661 2.2737e-05
11:49473034 A G 1.759147 9.4945e-06
11:49488707 C A 0.167468 5.5201e-06
11:49501514 T C 1.076962 -1.1380e-05
11:49520945 A G 0.023162 8.6043e-06
11:49541482 C A 0.056955 -2.2201e-05
11:49554625 A G 0.071859 -5.3368e-05
11:49559172 C T 1.143177 6.1012e-06
11:49598178 A G 1.438131 1.4440e-05
11:49633332 T G 0.064949 5.4532e-05
11:49638942 C T 0.026181 -4.8802e-05
11:49658610 G A 0.060525 2.2035e-05
11:49665110 A C 0.058292 -3.0805e-05
11:49685574 T C 1.095739 1.6349e-05
11:49688760 C T 0.068454 2.1717e-05
11:49701411 A G 0.183467 3.1357e-06
11:49703305 A G 0.125591 1.1122e-06
11:49756961 C T 0.065780 1.7785e-05
11:49762710 A G 0.124098 -1.7401e-07
11:49763998 T G 0.078945 -9.5744e-06
11:49769043 T C 0.124202 -3.5692e-07
11:49782772 T C 0.088218 6.2097e-05
11:49782913 T C 0.084323 -2.4814e-05
11:49822336 G A 1.032789 -5.6847e-06
11:49845560 G A 0.880878 5.4575e-06
11:49855634 C T 0.266748 -2.6002e-05
11:49860463 T C 0.660795 4.7396e-06
11:49863272 A G 0.149487 7.2535e-06
11:49864666 A G 0.059707 -7.9160e-06
11:49867885 C T 0.152518 -1.6738e-05
11:49905185 A G 0.067883 4.0568e-06
11:49917746 C A 1.693776 8.8756e-07
11:49918789 T C 0.124068 -1.9596e-06
11:49918972 C T 0.069435 2.4758e-06
11:49973979 T C 0.099017 -2.1723e-05
11:49974670 T C 0.182295 1.3390e-06
11:49977928 C T 0.060548 -1.6910e-05
11:49996407 C A 0.044130 -3.6030e-05
11:49998570 C G 0.064835 -2.9011e-05
11:50003191 A C 1.157143 -6.3746e-06
11:50011104 C T 0.089802 3.0714e-06
11:50011304 C T 0.883644 7.3968e-06
11:50013268 A C 0.075839 -1.6990e-05
11:50013747 T C 0.047587 2.9264e-05
11:50016058 A G 0.227552 -3.3428e-05
11:50054733 C T 0.022737 1.0749e-05
11:50056195 G A 0.085008 -1.8995e-06
11:50068866 G A 0.031170 1.9809e-05
11:50071482 T C 0.064303 1.6517e-05
11:50095090 C T 0.053238 -2.2473e-05
11:50106653 T C 1.031475 -3.6334e-08
11:50119532 T C 0.067234 3.8015e-06
11:50121638 G A 0.035759 -2.0067e-05
11:50123910 T G 0.182331 3.8433e-07
11:50132819 G T 0.063901 4.7675e-05
11:50138375 T C 1.694100 9.2908e-07
11:50146436 A G 0.124202 -5.7302e-06
11:50165445 T G 0.057574 -3.0476e-05
11:50182364 C A 1.338231 -2.9456e-06
11:50184410 G A 0.079653 -1.9854e-05
11:50200440 A G 0.357281 4.4100e-06
11:50231640 A G 0.089465 -1.1426e-06
11:50237562 C T 0.065040 5.9769e-05
11:50238183 A G 0.359180 7.0512e-06
11:50242657 T C 0.040995 2.3916e-06
11:50242788 C T 0.173782 -8.2786e-06
11:50248163 T C 0.137454 1.3624e-05
11:50252154 C G 0.021543 -1.0672e-05
11:50256111 A G 0.049664 2.0259e-06
11:50258843 T C 0.063433 -2.2017e-05
11:50259855 T C 0.124406 -4.4854e-06
11:50274678 G C 0.105038 -3.6738e-07
11:50279639 C T 0.085245 2.8773e-06
11:50292520 T C 0.137701 -1.3460e-05
11:50297466 G T 0.842253 -3.2745e-06
11:50329327 C G 0.036425 8.3415e-06
11:50344221 A G 0.159247 -3.8158e-06
11:50367359 C T 0.268556 -2.8603e-05
11:50376191 G A 0.028693 -4.7626e-05
11:50405761 A G 0.170802 -1.7632e-05
11:50422074 T C 0.126357 -1.1188e-05
11:50436416 G A 0.064472 -9.3954e-07
11:50468342 A G 0.060551 -1.6174e-05
11:50468490 T G 0.028537 1.7880e-05
11:50472632 A G 0.064456 -3.1189e-05
11:50523974 T C 0.037691 -2.8892e-05
11:50524441 T C 0.031066 8.8951e-06
11:50574369 T C 1.158497 -8.2633e-06
11:50576030 T C 0.348219 -1.4002e-05
11:50577312 G A 0.616246 -8.1259e-06
11:50594655 G C 0.138223 2.7637e-05
11:50634946 A G 0.215049 1.0045e-05
11:50635086 G A 0.028407 1.4350e-05
11:50677929 T C 0.122699 4.9937e-06
11:50707944 C T 1.055510 1.1661e-05
11:50709079 C T 0.088900 6.3277e-05
11:50710836 T G 0.354068 -2.0977e-06
11:50779484 A G 0.124890 -6.4667e-06
11:51108240 T C 0.216075 1.2203e-05
11:51206077 A G 0.079078 -1.2595e-05
11:51213837 A C 1.086005 -1.8300e-06
11:51222799 T C 0.091383 -1.0738e-05
11:51225955 A G 1.876922 7.2875e-06
11:51230151 G C 0.055263 8.2060e-06
11:51243589 A G 1.074738 -5.7761e-06
11:51244067 A G 0.125766 -4.1882e-06
11:51292160 T C 0.267985 -3.0467e-05
11:51293595 A G 1.409659 -1.0369e-05
11:51306953 A G 0.215555 1.0097e-05
11:51310921 A G 0.216795 9.9850e-06
11:51314744 C T 0.071671 4.7057e-05
11:51314773 A C 1.050275 -1.3376e-05
11:51337386 A C 0.058513 9.1504e-06
11:51338705 A G 0.089987 -2.2602e-05
11:51373872 G T 1.181834 -1.1651e-05
11:51385571 A G 0.420013 -4.0835e-06
11:51390879 A G 0.027534 9.8999e-06
11:51391314 T G 1.390564 -1.2084e-05
11:51403303 T C 0.057182 -2.7255e-05
11:51404290 A G 0.125036 -7.6939e-06
11:51411314 A C 0.032043 -6.2612e-06
11:51411460 A G 0.251181 9.5171e-06
11:51411740 T A 0.247274 1.7291e-05
11:51411918 T C 0.032280 -4.4253e-06
11:51435815 T C 0.033578 -1.2403e-05
11:51450196 C A 0.339844 5.0632e-06
11:51457277 A G 0.235228 -3.0727e-05
11:51469977 C T 1.643362 -3.4152e-06
11:51500792 A C 0.035746 -1.1300e-05
11:51503005 T C 1.392106 -1.3088e-05
11:51506169 G A 0.039012 -2.5036e-05
11:51511311 T G 0.055926 -9.8897e-06
11:51512796 C T 0.223082 -6.3404e-06
11:51515460 T C 0.336897 7.3963e-07
11:51515834 A C 0.124633 -7.9374e-06
11:51515912 T C 0.216110 1.1226e-05
11:51515985 A T 0.023081 2.1394e-05
11:51518261 A G 0.268070 -3.0094e-05
11:51526911 T C 0.193393 1.0184e-05
11:51527637 A G 0.135049 2.9308e-05
11:51546392 T G 0.216029 1.4475e-05
11:51551402 T C 0.061395 -5.4442e-06
11:51559995 A G 0.124796 -7.1192e-06
11:51560341 G T 1.057334 -2.0667e-05
11:51562420 T G 0.269417 -2.2237e-05
11:54710133 C T 0.247053 1.1126e-05
11:54744873 G A 0.216127 7.7845e-06
11:54797533 A C 0.035178 -1.3993e-05
11:54804993 A G 0.268355 -2.9310e-05
11:54813807 T C 0.511240 -1.1766e-05
11:54815896 G C 0.099326 -1.5038e-05
11:54828979 T C 1.415940 -5.5208e-06
11:54832684 A G 0.021822 -3.5107e-05
11:54839090 G A 0.215747 1.1025e-05
11:54847856 T C 0.023782 2.5771e-05
11:54849409 C T 0.046613 -1.3175e-06
11:54858308 T G 0.660191 -1.2345e-05
11:54880953 T C 0.125523 -6.2027e-06
11:54882606 A G 0.245339 1.9640e-05
11:54934710 G C 1.293760 5.5429e-06
11:54939506 A G 0.124020 1.8937e-05
11:54991907 A G 0.158361 1.8496e-05
11:55006167 T G 0.124240 -8.6691e-06
11:55027673 A G 0.220973 3.1551e-06
11:55028548 T C 0.163489 -1.6087e-05
11:55029394 A G 0.933555 1.9298e-05
11:55049310 T C 0.215198 1.1279e-05
11:55059005 T G 0.044072 5.3556e-05
11:55062905 T C 0.225390 1.1639e-05
11:55080760 A G 1.765535 -5.4414e-06
11:55086076 T G 0.034295 -5.9176e-06
11:55086360 A G 0.039041 -2.3521e-05
11:55087003 T G 0.935742 1.0862e-05
11:55088138 T G 0.046652 3.2416e-06
11:55093302 T C 0.034763 -8.3818e-06
11:55111584 T A 0.944318 2.1031e-05
11:55118873 A C 0.494388 -2.4326e-05
11:55126568 A G 0.086686 -5.2166e-06
11:55127001 A C 0.131167 1.3115e-05
11:55129465 A C 0.039888 5.6523e-05
11:55132733 T C 0.430702 9.5973e-06
11:55133666 T C 0.031261 1.0810e-05
11:55133732 G A 0.036727 1.3712e-05
11:55135258 G A 0.132248 1.3214e-05
11:55135435 T C 0.513882 7.4654e-06
11:55136219 T C 0.120806 -1.7139e-05
11:55148534 A C 0.052887 -3.6760e-05
11:55172737 C G 0.081253 -3.2368e-05
11:55180057 A G 0.228509 1.3685e-05
11:55185840 A G 0.215088 9.8256e-06
11:55193753 T G 0.037554 9.0228e-06
11:55194527 A G 0.260731 -4.2206e-05
11:55210379 T C 0.049531 -5.7545e-06
11:55217180 A G 0.943639 2.5510e-05
11:55225481 A G 0.022773 1.2598e-05
11:55225924 A C 0.154573 2.3120e-05
11:55240103 G A 0.047866 -1.5671e-05
11:55249883 C G 0.045562 -2.9351e-05
11:55252365 G T 0.228227 1.2059e-05
11:55253081 T C 0.028164 2.5360e-05
11:55254043 A G 0.944610 1.3302e-05
11:55259583 A G 0.121855 -1.9582e-05
11:55271107 G T 0.043231 1.2977e-06
11:55274794 G A 0.164089 -1.6482e-05
11:55280048 C T 0.056403 -6.6544e-06
11:55289337 G T 0.121150 -1.8992e-05
11:55290087 T C 0.057406 -2.9375e-05
11:55295280 T G 0.045552 -2.5638e-05
11:55304040 G A 1.290375 6.7339e-06
11:55314492 C T 0.261373 -4.2249e-05
11:55321823 A T 0.122751 -1.5932e-05
11:55322464 C A 0.122319 -1.4860e-05
11:55322638 T C 0.226387 2.1231e-06
11:55323318 T C 0.021241 -6.8671e-06
11:55323570 T C 0.635857 -5.0782e-06
11:55334372 G C 0.069422 1.9528e-05
11:55339676 T G 0.429364 1.1774e-05
11:55339829 G A 1.778161 -1.2330e-05
11:55340379 C T 1.064819 6.3483e-06
11:55340466 G A 0.121345 -1.7644e-05
11:55340919 T C 0.036064 -5.5909e-06
11:55341575 T G 0.110735 3.6563e-06
11:55433040 C T 0.513658 6.2792e-06
11:55444092 A T 0.076744 -2.3603e-05
11:55468388 T G 0.225371 1.4419e-06
11:55469104 G T 0.227442 1.2337e-05
11:55469161 A G 0.022003 3.9403e-05
11:55470485 C T 0.079195 -2.6013e-05
11:55470994 C A 0.494495 6.1878e-06
11:55475248 T C 0.023422 -3.7598e-05
11:55475677 T C 0.116872 5.9627e-06
11:55495692 A G 0.036811 1.2763e-05
11:55510867 G A 0.073709 1.1137e-05
11:55512665 A C 0.037041 8.3243e-06
11:55514579 C T 0.172798 1.7655e-05
11:55522549 T C 0.755424 7.8494e-06
11:55522959 A G 0.408176 2.0302e-06
11:55523072 G A 0.174064 1.9249e-05
11:55523082 A G 0.226637 1.7635e-06
11:55523384 G A 0.278852 7.3585e-06
11:55531770 T G 0.069104 1.7879e-05
11:55540964 T G 0.021783 -5.0531e-05
11:55541284 A G 0.259916 -3.9092e-05
11:55547343 T C 0.049713 -6.3652e-06
11:55549914 C T 1.946674 -2.1939e-05
11:55550147 C T 0.128775 -6.8298e-06
11:55550628 A G 0.054150 1.6297e-05
11:55563846 A C 0.125987 -9.8520e-06
11:55563900 C T 0.536941 -1.9749e-05
11:55587212 G A 0.128561 -2.6326e-06
11:55587587 T C 0.025726 1.6006e-05
11:55587914 G A 0.530845 1.1192e-05
11:55588216 C A 0.117999 -1.6390e-05
11:55595114 T G 0.171545 2.3617e-05
11:55601016 C G 0.034724 -1.2169e-05
11:55606208 A G 0.401431 3.1772e-06
11:55606818 T C 0.725757 5.8447e-06
11:55616058 A G 0.163521 -4.1191e-06
11:55622941 T C 1.657114 -1.2327e-05
11:55635622 A G 0.278586 3.8497e-06
11:55681865 C T 0.259728 -3.7117e-05
11:55681942 T G 0.162876 -2.7489e-06
11:55684028 C A 0.052904 3.3527e-05
11:55687229 T C 1.276499 -5.1685e-06
11:55689225 A G 1.507069 -3.6689e-06
11:55698494 C G 0.025681 1.3548e-05
11:55702961 T C 0.163291 -4.3326e-06
11:55703728 G A 0.171717 2.1418e-05
11:55703861 C T 0.164472 -4.2648e-06
11:55707955 C A 0.046545 4.3621e-07
11:55731332 T C 0.308480 6.0194e-06
11:55733925 C T 0.175203 1.8025e-05
11:55750201 A G 0.043169 -2.0170e-06
11:55761281 A G 0.164336 -2.1655e-06
11:55761528 C T 0.175187 1.5654e-05
11:55761605 G A 0.025489 7.8943e-06
11:55761786 C A 0.161639 -5.0685e-06
11:55766709 G A 0.376675 -2.2887e-06
11:55770686 A G 0.034925 -6.1830e-05
11:55776319 C T 0.232203 -5.4484e-07
11:55792256 C T 0.040953 -3.3381e-05
11:55799572 A G 0.021692 -5.8842e-06
11:55802672 A G 0.237422 -7.0726e-06
11:55808909 T C 0.045166 -2.7779e-05
11:55812984 A T 0.097414 -3.3165e-05
11:55848439 T G 0.176005 9.8771e-06
11:55872980 G A 0.158964 6.2391e-06
11:55873144 C T 0.043043 -4.1916e-06
11:55878447 C T 0.020819 3.2940e-06
11:55905078 T C 0.252499 -4.1286e-05
11:55921598 A C 0.182639 2.3975e-05
11:55928035 C T 0.069480 1.1267e-05
11:55931446 T C 0.111049 -2.4191e-05
11:55949862 T C 0.027590 1.2509e-05
11:55962241 G A 0.305487 -8.0485e-06
11:55971393 G A 0.027839 1.2136e-05
11:55973965 T C 0.431649 2.6274e-05
11:55978956 A G 1.327861 -7.1369e-06
11:56000066 A G 0.112646 -1.4274e-05
11:56000079 T C 0.056724 2.6400e-05
11:56000288 A G 0.164398 2.8329e-06
11:56000403 G C 1.759338 2.0486e-05
11:56000471 A G 0.415690 -3.7172e-05
11:56003051 C T 0.180202 2.5426e-05
11:56015479 G A 0.913259 2.4265e-05
11:56021284 A G 0.252155 -3.9950e-05
11:56021414 T C 0.162902 2.0579e-07
11:56053897 T C 0.086715 -8.3387e-07
11:56057898 A G 0.161197 2.6525e-06
11:56058197 A G 0.733820 1.0324e-05
11:56058535 T C 0.284493 -9.5187e-06
11:56064471 T C 0.023850 -2.8437e-05
11:56067186 A G 0.024555 1.8003e-05
11:56069733 A G 0.075930 -1.1784e-05
11:56072741 T C 0.057880 -1.6791e-05
11:56075553 A G 0.178903 2.4771e-05
11:56077823 A C 0.428465 1.3819e-05
11:56086560 T C 0.030125 1.9557e-05
11:56118237 T C 0.067802 3.9162e-05
11:56120903 A G 0.094492 -1.2012e-05
11:56128081 G A 0.673165 2.4031e-06
11:56143424 G A 0.181591 2.4252e-05
11:56143592 T C 0.338318 2.8204e-05
11:56143715 G A 0.078598 -2.4311e-06
11:56143977 G A 0.693922 -9.9783e-06
11:56175333 G T 0.033958 -1.1470e-05
11:56184888 A G 0.731801 1.3667e-05
11:56185023 T C 0.021036 3.0533e-05
11:56185224 G A 0.287794 6.3841e-05
11:56185345 G A 1.460067 -9.2350e-06
11:56185401 T C 0.161548 -1.1873e-06
11:56185689 G A 0.532429 -9.9483e-06
11:56202354 T C 0.043403 4.5534e-06
11:56213774 C T 0.100293 -4.5002e-05
11:56220364 T C 0.037924 4.6386e-06
11:56224776 C T 0.243255 -1.7371e-05
11:56230328 T G 0.161308 -6.0245e-06
11:56230678 A G 0.161616 -5.1648e-06
11:56237966 C T 0.161327 -4.7878e-06
11:56248466 A G 0.049350 -9.2927e-07
11:56251234 A G 1.112228 -8.6613e-06
11:56253681 T C 1.654297 2.5862e-05
11:56267823 G A 0.245057 -5.9145e-05
11:56274176 C G 0.116071 1.9483e-05
11:56277254 A G 0.088011 -8.5970e-06
11:56280634 G A 0.626104 3.6985e-05
11:56292065 A G 0.106658 -1.9734e-05
11:56294275 C T 1.563352 -4.4533e-05
11:56294431 T G 0.243505 -5.3120e-05
11:56307288 G A 0.023269 -1.4228e-05
11:56310356 T A 0.164388 2.7328e-06
11:56310730 C A 0.032520 -2.0061e-05
11:56311727 C A 0.046503 1.1813e-05
11:56313635 C T 0.027586 -4.0441e-05
11:56327716 T G 0.100744 -4.5862e-05
11:56331761 G T 0.042507 1.4633e-05
11:56334457 A G 0.343652 -3.2031e-05
11:56335718 A G 0.035048 -8.9524e-06
11:56344260 G A 0.432724 3.2549e-05
11:56344993 A C 1.331201 5.2694e-05
11:56345712 T C 0.045961 1.0161e-05
11:56373068 C A 1.491756 5.9261e-05
11:56379416 G T 0.304854 5.4726e-06
11:56380134 G C 0.592915 1.2113e-05
11:56380971 A G 0.034902 -8.1230e-06
11:56387722 C T 0.052147 -2.8139e-05
11:56387773 C T 0.243401 -5.4689e-05
11:56387896 C T 0.030202 3.0966e-05
11:56389011 G T 0.038184 -2.9876e-05
11:56395393 A G 0.057052 2.8285e-05
11:56395892 T G 0.436797 4.8377e-05
11:56396516 G A 0.061495 -3.6543e-05
11:56397351 A G 0.163791 -3.1252e-06
11:56403629 T G 0.044338 -1.0330e-05
11:56405299 T C 0.021672 -2.8020e-05
11:56409603 T C 0.264788 -1.5088e-05
11:56413288 T C 0.115592 1.9659e-05
11:56414187 A G 0.022341 2.8635e-05
11:56431834 G A 0.112559 1.9918e-05
11:56460503 G A 0.042676 2.0913e-05
11:56461474 T C 0.176956 -9.9609e-07
11:56466099 T C 0.785490 -3.8069e-05
11:56467057 A G 0.097985 -1.7125e-05
11:56467945 T G 1.029222 1.4801e-05
11:56468155 G T 0.620793 -4.4586e-05
11:56468368 T C 1.829221 -3.3221e-06
11:56468638 T G 0.264853 -1.7292e-05
11:56483315 T C 0.397838 9.5997e-06
11:56486133 C G 1.312807 -1.4371e-05
11:56490163 T G 0.031420 1.7758e-06
11:56496923 T C 0.487689 1.8053e-05
11:56497662 G A 0.523010 2.4269e-05
11:56498186 A G 0.097612 -2.4000e-06
11:56508525 G A 1.127071 5.9954e-06
11:56508604 C T 0.205737 9.8440e-06
11:56509971 C A 0.025717 3.6455e-05
11:56510623 G A 0.639019 -1.2194e-05
11:56510694 C T 0.440306 -2.6971e-05
11:56511160 G A 0.184298 -3.5591e-05
11:56516325 C T 0.151817 -2.1851e-05
11:56531188 G A 0.172792 -5.1839e-06
11:56532532 C T 0.035753 1.8805e-05
11:56534864 A G 0.511756 1.5706e-05
11:56537780 G A 0.043750 5.5781e-05
11:56542158 A G 0.036051 -1.7865e-06
11:56542818 A G 0.192685 4.3800e-06
11:56542928 A G 0.977250 7.6153e-06
11:56549480 G A 0.199427 -1.1811e-07
11:56553371 G A 0.091308 -3.5917e-06
11:56558726 C T 0.106070 -3.1113e-05
11:56563462 C T 1.219405 -1.0992e-05
11:56568436 A G 0.345184 2.5394e-05
11:56570067 G A 0.432584 -1.3654e-05
11:56572616 A G 0.073096 1.6148e-05
11:56573169 T G 0.177060 -2.9387e-06
11:56575092 T C 0.169559 -2.0313e-06
11:56589980 T C 0.039427 4.7240e-06
11:56591968 T G 0.021380 1.4052e-05
11:56608050 A G 0.027229 5.6738e-05
11:56620793 T C 0.085768 6.1646e-05
11:56621491 T C 0.488990 2.8381e-05
11:56626017 G T 0.203663 -2.5678e-05
11:56628086 A G 0.069175 -6.9259e-06
11:56629376 A C 0.851886 1.0198e-05
11:56649127 G A 0.434736 2.7137e-05
11:56650273 C A 0.579594 3.6081e-05
11:56654028 C T 0.238010 -2.9815e-05
11:56654147 A G 0.049077 3.8921e-05
11:56662386 A G 0.027843 1.1965e-05
11:56662461 A G 0.144449 -1.5677e-05
11:56665190 G A 1.657786 -2.1511e-05
11:56667744 A G 0.055377 -3.1078e-05
11:56669830 G A 0.491317 4.5042e-06
11:56675823 G T 0.147224 1.2242e-06
11:56682612 T C 0.162759 1.9578e-05
11:56684347 C T 0.040469 -4.7359e-05
11:56696576 A G 0.037178 3.3502e-05
11:56697872 A G 0.047779 -2.3278e-05
11:56718186 T G 1.361715 -4.0238e-05
11:56719130 A G 0.124010 2.1290e-05
11:56722835 A G 0.395588 -2.7492e-05
11:56735739 A C 0.284623 -3.6560e-05
11:56736558 C T 0.360764 5.2111e-06
11:56738678 A G 0.455432 -3.9479e-05
11:56756399 T G 0.146328 -1.0428e-05
11:56763485 C T 1.223076 -1.9729e-05
11:56764852 G A 0.062372 5.2135e-05
11:56766988 T C 0.030157 -6.2808e-05
11:56794122 T C 0.044179 2.0532e-05
11:56797693 A G 0.040122 -1.2312e-05
11:56808134 A G 0.037168 -2.1733e-05
11:56840256 C G 0.129895 1.3317e-05
11:56842679 A C 0.163658 2.0248e-05
11:56857310 T C 0.145595 -1.5763e-05
11:56858483 C T 0.247235 -2.5137e-05
11:56868591 A G 0.075790 -5.3749e-06
11:56869386 T C 0.899564 4.2381e-05
11:56870302 T C 1.550862 4.2022e-05
11:56877463 G T 0.025084 -5.9466e-06
11:56878714 G A 0.032608 4.9557e-06
11:56897021 C T 0.162356 -7.7478e-06
11:56904527 C T 0.067935 1.3784e-05
11:56910484 A C 1.534906 2.9636e-05
11:56920315 A C 0.328945 -4.0480e-05
11:56927740 C T 0.034789 -4.2158e-06
11:56929009 A G 0.830669 1.0767e-04
11:56943590 T C 0.047191 -2.2296e-05
11:56949691 A G 0.243239 -2.0185e-05
11:56954985 A G 0.044578 -1.6462e-05
11:56963382 C A 0.749189 5.0000e-05
11:56965974 G A 0.222264 -2.3254e-05
11:56968514 A G 0.241369 2.3944e-05
11:56969213 T C 0.112685 2.4542e-06
11:56984331 G T 0.090202 -3.0167e-05
11:56986484 A G 0.749325 -2.2915e-05
11:56989384 C T 0.546656 -2.4857e-05
11:56995534 A G 0.093282 -5.1320e-07
11:56996204 A G 0.030050 -5.8028e-07
11:56997832 C T 0.552849 4.0564e-05
11:56998972 A G 0.046354 3.7311e-05
11:57004344 T G 1.093327 4.6817e-05
11:57005067 C T 1.144381 6.0492e-05
11:57005587 C T 1.434210 3.6763e-05
11:57017684 G A 0.649243 -1.7168e-04
11:57023547 A G 0.094064 -2.3101e-05
11:57036943 T C 0.035282 1.2897e-05
11:57037452 T C 0.528813 -2.0718e-04
11:57038250 A G 0.030517 -3.3948e-05
11:57039496 C G 0.028933 1.5880e-05
11:57041378 G A 0.197934 -1.3225e-05
11:57045815 C A 1.119446 2.1603e-04
11:57052950 C T 0.067390 2.1153e-05
11:57053391 T C 0.064251 -6.5816e-06
11:57059817 T C 0.058616 -1.0247e-04
11:57076524 T C 0.037603 1.5884e-05
11:57076820 G T 0.153846 9.7589e-06
11:57076895 C T 0.089818 -8.2457e-06
11:57078274 T C 0.657270 -6.1390e-05
11:57080352 A G 0.090922 -4.8380e-06
11:57081197 C G 1.064582 5.5122e-05
11:57087983 G C 0.029553 1.4552e-05
11:57089261 A G 0.087936 -6.3245e-06
11:57101783 A G 0.026051 3.7658e-06
11:57102096 G A 0.324011 -8.4591e-06
11:57103350 G A 0.088767 -6.1151e-06
11:57111051 C T 0.217091 -8.6939e-05
11:57111693 G T 1.205879 -4.2946e-05
11:57113211 C G 0.082934 -9.2449e-06
11:57114109 A G 0.082970 -9.8064e-06
11:57115193 A G 0.082908 -2.1782e-06
11:57119123 G A 0.026574 -1.7039e-05
11:57120621 C T 1.086654 4.7253e-05
11:57122654 G A 0.050771 -3.3938e-05
11:57126708 G A 1.702406 3.8680e-05
11:57137371 A G 0.730308 3.7240e-04
11:57143463 G T 1.762724 -1.2538e-06
11:57144905 T C 0.970625 -1.0760e-05
11:57146092 C A 0.048989 1.0399e-05
11:57146225 G A 0.155611 5.2420e-06
11:57146886 G A 0.038255 -3.4205e-05
11:57156438 G A 0.941987 1.0667e-05
11:57159189 C T 1.209901 1.0626e-05
11:57160186 C T 0.245287 -8.2670e-06
11:57167447 A G 1.454214 2.9405e-06
11:57170608 A G 0.047298 -2.6429e-05
11:57177593 G A 0.087533 -2.7758e-06
11:57181663 T G 1.143991 2.8626e-05
11:57182075 T C 0.025395 -2.6465e-06
11:57183724 A G 0.063206 -2.0675e-05
11:57184224 A G 0.371680 -3.8941e-05
11:57193795 G C 0.332632 5.0211e-06
11:57197890 G A 0.437609 -5.8552e-05
11:57203009 T C 1.204347 3.5281e-05
11:57209565 T C 0.066374 -3.8098e-05
11:57212017 C T 0.171425 3.7731e-05
11:57212414 T C 0.524636 -7.1332e-06
11:57214637 G A 0.029943 8.8973e-06
11:57216746 C T 1.180968 -5.8546e-05
11:57230029 C T 0.032140 2.5395e-06
11:57234216 C T 0.076131 1.4186e-05
11:57238894 A G 0.023136 2.7277e-05
11:57240289 G A 0.106382 -7.3463e-05
11:57248003 T C 1.516288 -4.3264e-05
11:57249121 A G 0.849033 -2.4979e-06
11:57252862 T C 0.152340 -6.6497e-05
11:57254924 C A 0.218759 -9.9223e-06
11:57262993 A G 0.623205 3.3360e-06
11:57268252 T C 0.080068 -6.4980e-06
11:57270509 G T 1.490837 -4.3610e-05
11:57274044 A G 0.171996 -8.3284e-05
11:57286291 T C 0.043656 1.2660e-06
11:57290272 T C 0.075995 -2.1673e-06
11:57292670 C T 0.028998 2.3593e-05
11:57298287 G A 0.028560 -3.3962e-06
11:57317971 T C 0.189173 1.7217e-05
11:57319339 C T 1.044520 5.2015e-05
11:57321811 G T 0.855489 3.3572e-05
11:57324141 C T 0.101059 -1.8316e-04
11:57327567 T C 1.533932 -1.9470e-05
11:57329466 C T 0.195370 -5.4993e-06
11:57333893 G A 0.232372 -1.9916e-04
11:57338539 A G 0.081746 2.9287e-05
11:57341435 A G 0.488912 -1.8304e-04
11:57346874 G A 1.543452 -2.7693e-05
11:57350931 A C 0.171974 8.0545e-06
11:57362617 G C 1.204692 2.1450e-05
11:57363543 A G 0.178115 1.3636e-05
11:57365723 C T 0.099650 1.8767e-05
11:57367222 T C 0.599835 2.5669e-05
11:57378325 T C 0.871397 -1.0509e-05
11:57379170 G A 1.411496 -1.9005e-05
11:57381989 A G 0.545347 -1.0248e-05
11:57398135 A C 0.030345 -9.9139e-06
11:57402964 G T 1.076137 1.6543e-05
11:57413943 G C 0.543244 2.6909e-05
11:57415047 T C 0.070347 7.0412e-05
11:57420780 C T 1.159114 6.3268e-06
11:57422341 A G 0.038103 2.1811e-05
11:57425228 A G 0.081597 2.1109e-05
11:57442756 T C 0.033055 1.8529e-07
11:57442980 A G 0.111166 8.4945e-06
11:57447188 C G 0.025142 2.2831e-05
11:57448325 T C 1.097625 1.9638e-05
11:57449483 G A 0.239941 -1.3435e-05
11:57459367 G A 0.064878 3.4190e-06
11:57467166 A G 0.066462 1.5873e-06
11:57472737 G C 0.031497 -2.8763e-05
11:57477889 T C 0.657507 -8.6786e-06
11:57479848 C A 0.438595 4.3308e-05
11:57480878 A G 0.052543 2.0754e-06
11:57498306 G A 0.103409 5.2197e-06
11:57511501 T C 0.042812 2.3148e-05
11:57535606 T C 0.102708 1.4289e-07
11:57540458 A C 0.658013 -9.3890e-06
11:57543661 G A 0.115188 -2.4487e-05
11:57558389 T C 0.152891 -1.8109e-04
11:57564596 T G 0.085394 -1.7624e-06
11:57566850 G A 0.468223 4.5288e-05
11:57569954 A C 0.027628 1.8573e-05
11:57656257 G T 0.077072 -2.3561e-05
11:57666341 A G 0.060447 6.1596e-05
11:57668479 G T 0.634059 -5.6848e-06
11:57669982 A G 0.101698 -1.3067e-05
11:57683722 A G 1.052767 1.1833e-05
11:57705868 C T 0.481681 -5.6378e-06
11:57705936 C T 0.887266 9.5019e-06
11:57713450 A C 0.033500 2.9247e-06
11:57739207 G A 1.560853 1.5946e-05
11:57744491 C T 0.060992 1.6192e-05
11:57747135 G A 0.057503 9.4707e-06
11:57784185 A G 0.361705 3.8266e-05
11:57786063 T C 0.045880 4.5467e-06
11:57793074 T C 0.063498 1.2467e-05
11:57798942 G A 0.590795 -1.9468e-05
11:57799371 C G 1.046496 -1.0182e-05
11:57805989 C T 0.063589 1.0976e-05
11:57807965 G T 0.079266 -1.2652e-05
11:57829950 G A 0.063300 7.8926e-06
11:57832780 T C 0.046574 1.4676e-05
11:57838569 G A 0.522967 -2.8350e-05
11:57846311 T C 1.934967 -7.4289e-06
11:57847243 T C 0.125130 -2.3389e-05
11:57853061 T C 0.327744 4.1002e-05
11:57876682 T C 0.328968 3.8324e-05
11:57880067 G A 0.037067 6.5609e-06
11:57886280 T C 0.027538 2.0312e-05
11:57893374 C T 0.089523 -2.2134e-05
11:57914343 C T 0.080918 6.2214e-05
11:57914415 T C 0.048470 3.3056e-06
11:57917265 T C 0.033234 3.4552e-05
11:57919456 G A 0.114522 -3.3751e-05
11:57920690 A G 0.033750 -5.5353e-06
11:57925977 T C 1.176872 -3.4066e-05
11:57936740 C A 0.827991 -2.2150e-05
11:57943684 G A 0.031760 -6.6160e-06
11:57947163 A G 0.057117 9.5395e-06
11:57947264 G C 0.588692 3.5588e-07
11:57948796 T C 0.196759 3.0583e-05
11:57949021 C T 0.028174 2.8334e-05
11:57958497 C T 0.580565 -4.2709e-05
11:57958972 A C 0.633968 1.8842e-05
11:57968686 T G 0.392316 2.9597e-06
11:57970981 T C 0.195908 3.8412e-06
11:57971478 G A 0.196574 -2.8488e-06
11:57977441 G T 0.091798 7.2775e-06
11:57982229 G A 1.424522 -2.2088e-05
11:57982896 T G 0.845875 1.4998e-05
11:57983162 G A 0.578887 -4.0060e-05
11:57983194 G A 0.649396 1.6352e-05
11:57990457 T C 0.245832 3.0805e-05
11:57995777 A G 0.273808 4.7275e-05
11:57996084 A G 0.891774 -4.6037e-05
11:57996312 G C 1.974059 -1.3066e-05
11:58001956 T C 0.803368 6.2115e-06
11:58004044 G A 0.065864 -8.9992e-06
11:58004262 G A 0.034698 9.1085e-06
11:58018594 C T 1.105850 4.1707e-05
11:58034651 T C 0.025960 1.2859e-05
11:58043375 G A 0.804199 6.9737e-06
11:58044495 A C 0.078887 -1.7138e-05
11:58060082 G A 1.245436 6.5857e-05
11:58080923 C T 0.048460 -1.0658e-05
11:58082609 T C 0.099322 -3.6717e-06
11:58084419 C A 0.026275 1.4554e-05
11:58086130 C T 0.862825 -8.5291e-06
11:58087678 A G 0.048934 -8.1022e-06
11:58102065 G A 1.665910 9.5463e-06
11:58107583 C A 0.073190 3.2036e-05
11:58125774 G A 0.026629 1.9275e-05
11:58126305 T A 1.239302 5.4080e-05
11:58143321 T C 0.065390 -1.1273e-05
11:58144088 G A 0.101137 3.6819e-05
11:58144090 A G 0.025769 -2.5108e-05
11:58155512 A G 0.142125 -1.0761e-05
11:58170738 G A 0.748137 -5.3044e-05
11:58190136 G A 0.822304 3.0014e-05
11:58194192 G A 0.372192 1.1689e-04
11:58206714 T C 0.043322 1.9834e-05
11:58207203 T C 0.425820 -4.2203e-05
11:58208069 A G 0.090711 -1.1803e-05
11:58215655 A G 0.030910 -1.3756e-05
11:58233395 A G 0.425080 -4.5055e-05
11:58242038 A G 0.281689 5.0248e-06
11:58250523 G A 0.025152 2.7937e-05
11:58252058 C T 0.177410 -4.4091e-05
11:58263144 G T 0.027226 2.0740e-06
11:58278349 T C 0.798262 2.2540e-05
11:58284951 A G 1.974095 -1.6486e-05
11:58315733 C T 0.032406 -4.5524e-06
11:58317599 C T 0.025545 2.1848e-05
11:58328579 T C 0.185145 2.0730e-06
11:58336620 A G 0.142437 -7.9218e-06
11:58339285 C T 0.032507 3.4689e-05
11:58351919 C T 0.043186 1.6781e-05
11:58353365 G A 0.138889 -1.1623e-05
11:58355721 T C 0.058052 -3.0346e-05
11:58361597 A T 0.031423 -3.8553e-07
11:58366561 G A 0.484319 -3.1319e-05
11:58370485 C G 0.041349 -2.9755e-05
11:58374892 G C 0.119927 -2.5049e-05
11:58378133 C T 0.123728 2.8167e-05
11:58379197 A G 0.022432 -1.7832e-05
11:58386319 C T 0.045445 -7.6178e-06
11:58392322 A C 0.051505 1.2270e-06
11:58392951 C T 0.838605 2.7324e-05
11:58395023 C T 0.287321 8.6212e-05
11:58396066 C T 0.031043 1.4058e-06
11:58414698 A G 0.081211 1.2188e-05
11:58419783 T C 0.256105 1.8733e-05
11:58427583 A G 0.511289 2.5395e-05
11:58439593 C T 0.236312 4.4969e-06
11:58439768 T C 0.130687 -1.3545e-06
11:58441903 A C 0.118236 -3.0578e-05
11:58442866 G A 0.038713 -1.1406e-05
11:58443322 A G 0.089718 1.5922e-05
11:58452810 G A 1.468493 2.5778e-05
11:58453200 T G 0.050278 -3.3438e-05
11:58453529 C T 1.379505 8.8921e-06
11:58455331 G A 0.110173 3.8646e-05
11:58462870 A G 0.045490 -8.6599e-06
11:58468173 G A 0.585839 1.0159e-05
11:58470506 G A 0.256813 -1.9921e-05
11:58471863 C T 1.967678 -2.3593e-05
11:58472799 A C 0.045059 -1.7537e-05
11:58478039 C T 1.668208 3.2666e-05
11:58478084 C T 1.963082 -1.9130e-05
11:58480367 T C 0.026768 2.7097e-05
11:58491921 T A 0.293932 -5.2846e-05
11:58492105 T C 0.058194 1.4370e-05
11:58492875 A G 0.076449 -6.9149e-06
11:58505693 G A 0.633423 1.3571e-05
11:58507065 C A 0.131988 -2.7617e-06
11:58511842 A T 0.059249 1.9075e-05
11:58528909 C T 1.604081 4.3425e-05
11:58534380 G A 0.206620 -1.0563e-05
11:58542727 T C 0.390914 1.4359e-05
11:58546907 G A 0.998296 6.0260e-06
11:58553068 A T 0.206201 -2.4559e-05
11:58555627 C A 0.071940 -5.9689e-06
11:58599639 G C 0.048463 6.1160e-07
11:58602309 T C 0.396098 -4.2282e-05
11:58604806 A T 0.073843 3.7922e-05
11:58625585 A G 1.645777 4.0712e-05
11:58626688 C A 1.960255 -1.3461e-05
11:58637783 T C 0.043079 -1.8853e-05
11:58648337 T C 0.043728 2.9966e-05
11:58661672 G A 0.073115 3.0460e-05
11:58663660 A G 0.610835 -6.4635e-05
11:58664473 A G 0.038405 5.3649e-06
11:58689366 T C 0.880161 -5.2406e-05
11:58692047 C T 0.131800 -8.1316e-07
11:58694732 G A 0.094875 -3.7736e-05
11:58697759 T C 0.080409 -1.8537e-06
11:58702105 C A 0.238520 -1.6231e-05
11:58712952 T G 0.780780 -4.2537e-05
11:58723738 A G 0.143209 1.9654e-05
11:58724007 A G 0.146283 -6.2356e-06
11:58763854 C T 0.379908 -9.4735e-06
11:58766752 G C 0.122731 -4.3026e-05
11:58776177 T C 1.222229 -5.6481e-05
11:58792016 C T 0.048301 2.2495e-05
11:58792723 C G 0.220009 1.1539e-05
11:58797390 A G 0.024376 1.1157e-05
11:58801572 C T 0.107476 5.3605e-06
11:58811241 C A 1.192731 -6.8646e-05
11:58818757 C A 1.967542 6.1869e-07
11:58825460 A G 0.076416 -1.3444e-06
11:58830793 T C 0.033292 6.4795e-06
11:58843745 T C 1.229688 3.7946e-05
11:58843814 A G 0.097628 1.5681e-05
11:58872960 A C 1.262610 3.2115e-05
11:58877531 T C 0.415216 -6.9480e-06
11:58879633 A C 0.116814 -6.5738e-05
11:58886493 C T 0.039206 4.0554e-06
11:58888422 T C 0.023058 1.1422e-05
11:58902642 G C 0.049132 1.2893e-05
11:58913162 T C 0.174411 -3.2559e-05
11:58920492 G C 0.089685 -7.9887e-07
11:58928008 T C 0.391645 -3.0188e-06
11:58930116 G A 0.076098 1.4239e-05
11:58930836 A C 0.889243 -1.4815e-05
11:58932532 G A 0.070194 6.3497e-07
11:58938150 G T 0.570976 7.8401e-05
11:58938562 A G 0.452338 -1.2503e-05
11:58941450 A C 0.981804 -1.2098e-05
11:58944104 A G 0.576274 -1.1488e-05
11:58944271 C T 0.082256 1.1042e-05
11:58959120 G T 0.191997 -3.5739e-05
11:58961875 A G 0.033679 -8.3471e-06
11:58966886 A G 0.215390 -2.4520e-05
11:58970903 T C 0.066338 -1.9395e-06
11:58971777 T C 0.442046 1.0827e-05
11:58976711 G A 1.239454 -2.6098e-05
11:58978684 A G 0.214896 -2.3530e-05
11:58978940 T C 0.582846 5.0279e-05
11:58979393 A G 0.021831 -9.2690e-06
11:58986977 A G 0.022227 -9.4142e-06
11:58995633 A G 0.077663 -1.4771e-06
11:58997505 T C 1.209830 -2.0016e-05
11:59007307 A G 0.170604 -2.9633e-05
11:59010486 T C 0.036516 -1.5830e-05
11:59018286 T C 0.100871 7.1622e-05
11:59020419 A C 0.237098 -2.3840e-05
11:59026901 T C 0.589130 5.8922e-05
11:59031974 A C 0.540722 -1.2179e-05
11:59037867 G A 0.238575 -2.3494e-05
11:59039138 T C 0.089770 1.0319e-06
11:59050504 A G 0.029735 1.5433e-05
11:59050845 A G 1.899659 -9.2703e-06
11:59057637 A G 0.057227 1.5155e-06
11:59060370 A G 0.051975 -3.8406e-05
11:59068796 G A 1.479506 -5.2157e-05
11:59070310 C T 0.043397 -1.9438e-05
11:59093877 C T 0.082463 1.0678e-05
11:59093898 T C 0.052300 2.4221e-05
11:59097294 T C 0.097570 1.3668e-05
11:59100295 A G 0.089491 6.2829e-06
11:59101144 C G 0.068162 -4.9614e-05
11:59105950 T C 0.082746 -3.3512e-05
11:59132798 C G 1.368060 -1.3535e-05
11:59133240 A G 0.032929 -2.8044e-05
11:59134722 A C 1.368577 -1.2783e-05
11:59142038 A C 0.052933 6.0987e-05
11:59145512 G T 0.246235 -1.6124e-05
11:59146382 T C 0.540112 9.3820e-06
11:59155589 T C 0.081441 1.2011e-05
11:59162303 A G 0.068721 7.1441e-05
11:59166233 G A 0.029667 -1.5048e-05
11:59166773 G T 0.277301 2.9160e-05
11:59184282 T G 0.049888 -2.1038e-05
11:59189406 A G 0.074852 4.4117e-06
11:59190120 G A 0.060324 2.0654e-05
11:59211727 T C 0.098871 -1.0844e-05
11:59223326 C T 0.570197 -1.0700e-05
11:59224144 G T 1.339620 -1.0202e-05
11:59224608 G A 0.547548 7.6220e-06
11:59224765 C A 0.105129 -7.6866e-06
11:59224885 C G 0.607583 1.8644e-05
11:59225221 C T 0.641265 1.1019e-05
11:59225382 T G 0.020442 -8.9421e-06
11:59230872 T G 0.031507 -1.3625e-05
11:59239758 A C 1.978857 3.8813e-06
11:59241429 T C 1.886328 -4.3146e-06
11:59256054 T C 0.208590 -2.4753e-05
11:59259831 C T 0.683980 -3.5187e-05
11:59260671 T C 0.039128 3.1075e-06
11:59262396 G A 0.080149 6.5319e-05
11:59262971 C A 0.052462 3.4142e-06
11:59265036 C T 0.822973 -1.5711e-06
11:59267521 G A 0.576225 -3.2621e-05
11:59271637 C T 0.588014 -3.5793e-05
11:59276813 G A 0.113584 2.4469e-05
11:59279194 G A 0.115282 1.4843e-06
11:59282861 G A 0.118482 3.2804e-05
11:59304723 A G 0.092814 -7.9003e-06
11:59308552 A G 0.054637 1.1020e-05
11:59324664 A G 1.874231 1.4045e-05
11:59326455 C A 0.082467 -3.4901e-05
11:59331846 T C 0.025528 -6.2534e-06
11:59340013 T C 0.159211 1.9190e-05
11:59342329 A G 0.029709 2.2868e-05
11:59359841 C T 0.698989 2.1874e-05
11:59364284 A G 0.035149 -1.2061e-05
11:59366871 G A 0.046539 3.2032e-05
11:59367448 T C 1.705967 5.6233e-05
11:59377543 T C 0.301119 -1.6742e-05
11:59390120 A G 0.022315 -6.1519e-05
11:59404387 A G 0.114036 4.6595e-07
11:59406860 T C 0.101825 -2.2773e-05
11:59426695 G A 0.033831 -7.7135e-06
11:59430518 C T 0.092006 -1.8088e-05
11:59480952 A G 0.205162 -2.8599e-05
11:59480969 G A 0.121569 -8.4830e-06
11:59481119 T G 0.090412 2.9588e-06
11:59483693 C A 0.832840 -5.8525e-05
11:59503589 C T 0.111423 -7.3972e-06
11:59511125 A G 0.353341 -1.6883e-05
11:59517318 C T 0.054533 -3.7464e-06
11:59530024 C T 0.108823 1.5906e-05
11:59530213 A G 0.085180 5.2398e-06
11:59531576 T G 0.090081 4.4610e-05
11:59531727 C T 0.114792 2.5492e-06
11:59531848 C T 0.271494 -6.7538e-05
11:59532072 C T 1.703695 -4.0578e-06
11:59538920 G A 0.126191 -1.8451e-05
11:59544205 C T 0.021698 -4.7555e-06
11:59544305 T C 0.124906 -2.0563e-05
11:59563515 G A 0.048856 1.3049e-05
11:59570728 T C 0.098926 1.3371e-05
11:59573980 T C 0.059976 8.3651e-06
11:59577096 C T 0.025661 -5.4882e-06
11:59578502 A G 0.034101 -8.7917e-06
11:59595071 A T 0.121124 -3.3715e-06
11:59598262 T C 0.122186 1.2620e-05
11:59603894 G A 1.648873 -1.3856e-04
11:59612859 C T 0.104902 9.1870e-07
11:59616831 A G 0.023328 -2.1462e-05
11:59623378 A C 0.215176 1.0788e-05
11:59628811 A C 0.038888 -1.4676e-05
11:59629305 T C 0.541310 -3.8279e-05
11:59630836 T G 0.095038 1.3964e-05
11:59631535 T C 0.077277 1.1789e-05
11:59631903 A G 0.034217 -3.1916e-05
11:59633493 A G 1.444428 -1.5199e-05
11:59645679 C A 0.107417 5.1732e-06
11:59659006 T G 0.683457 3.0972e-05
11:59662447 T C 0.022802 -6.8586e-06
11:59663063 C T 0.104817 -2.8506e-06
11:59688635 A C 0.120771 3.0955e-05
11:59695499 T C 0.386120 -7.6749e-06
11:59701357 C T 0.161934 7.9305e-06
11:59706559 C T 0.050197 -7.6640e-05
11:59707766 C A 0.186768 9.2554e-06
11:59718977 G A 0.035899 -2.6959e-05
11:59720416 A G 0.116090 -1.9725e-05
11:59740294 T C 1.053972 2.3424e-05
11:59741363 T C 0.036613 -9.1957e-06
11:59747557 A G 1.559629 2.0682e-05
11:59747870 G A 0.064417 1.2418e-05
11:59748393 T G 0.053050 -1.5777e-05
11:59761599 C A 0.405280 -1.6212e-05
11:59768027 C T 0.192020 4.4259e-06
11:59770663 A G 0.066556 4.3992e-06
11:59771334 A G 0.339474 -2.2078e-05
11:59779510 T G 0.064394 -2.1383e-05
11:59790577 T C 0.025730 1.0753e-05
11:59795629 A G 0.598530 -3.5614e-05
11:59797170 T C 0.205298 -6.9415e-05
11:59801939 A G 0.092909 8.6969e-06
11:59802664 G A 0.107064 7.7083e-05
11:59807978 A G 0.093619 7.6154e-05
11:59814287 G A 0.518793 -1.5839e-05
11:59815139 T C 0.396776 1.0261e-06
11:59815640 G A 0.769342 -4.5286e-06
11:59822636 T C 0.074368 1.3701e-05
11:59827800 A C 0.261114 1.6327e-05
11:59828070 G A 0.584414 4.3381e-07
11:59831716 A C 0.567237 3.9703e-06
11:59835098 T C 0.055335 -4.4941e-05
11:59842289 A G 1.199355 -1.2391e-05
11:59844700 A G 0.130271 8.4657e-06
11:59846233 C A 0.064040 1.1313e-05
11:59846325 C T 0.037522 1.1745e-05
11:59852596 T C 0.455464 -2.0796e-05
11:59855711 C T 0.043825 -5.9082e-06
11:59857581 A G 0.828702 -1.3181e-05
11:59863104 G A 0.042955 -6.2399e-06
11:59868492 A T 0.020325 8.8223e-06
11:59879830 G T 0.085998 -1.3940e-05
11:59881132 A G 0.081373 1.4295e-05
11:59882712 C G 0.059525 1.3707e-06
11:59903345 A G 0.037992 1.5899e-06
11:59907101 C T 0.276600 2.3217e-05
11:59924631 G T 0.076572 -1.1773e-04
11:59935938 G A 0.064498 3.2233e-05
11:59939307 G T 1.156319 5.7069e-06
11:59949058 G A 0.057571 2.4485e-05
11:59952316 G C 0.345375 5.1972e-06
11:59972441 A G 0.021179 -6.3344e-05
11:59973356 G A 0.084745 4.2299e-06
11:59974678 C T 0.238195 1.6523e-05
11:60006701 C T 1.874802 -2.1668e-05
11:60007573 C G 0.346102 6.5191e-06
11:60007822 G T 0.132832 1.8179e-06
11:60019386 C T 0.173613 -9.7362e-06
11:60023087 A C 1.178300 1.7608e-05
11:60034429 T C 1.190374 1.7832e-05
11:60036323 G A 0.020432 -5.5032e-05
11:60042787 C T 0.235433 5.6256e-05
11:60044427 C T 0.947716 3.3066e-05
11:60050125 G A 1.368054 -6.4195e-07
11:60050816 G A 0.245167 4.9119e-05
11:60057715 G A 0.441770 -5.3713e-05
11:60059810 G A 0.309467 3.8964e-05
11:60059937 G A 0.044893 -3.9683e-05
11:60064953 G C 0.022214 -8.1826e-06
11:60070176 G A 0.578078 6.1434e-05
11:60071196 T C 0.029797 -6.1824e-05
11:60074101 T A 0.046630 -9.2117e-07
11:60075733 G T 0.036853 -1.5304e-05
11:60083688 G A 0.070094 1.3896e-05
11:60083873 T C 0.396721 -5.8104e-06
11:60090771 G A 0.722660 -2.4139e-05
11:60101420 G A 0.035948 7.9643e-06
11:60102507 T G 0.675281 -2.9252e-05
11:60107026 A G 1.666933 1.1573e-05
11:60107105 G A 0.759387 1.1386e-05
11:60107290 G A 0.362215 1.5920e-05
11:60107470 A C 0.929027 2.5048e-05
11:60107660 C A 1.506988 1.9322e-05
11:60107747 T C 1.905826 -1.0814e-05
11:60108714 C T 0.485621 9.2502e-05
11:60109127 G T 0.036321 2.5426e-05
11:60109512 T G 0.043608 -5.1074e-06
11:60110956 T C 0.100315 -1.7763e-06
11:60111152 G A 0.651057 -5.0668e-05
11:60120705 T C 0.243615 -1.7458e-05
11:60123964 A C 0.095333 -1.1097e-05
11:60128867 C T 0.061116 5.8889e-05
11:60139274 G A 0.117973 -3.4510e-05
11:60140493 C T 0.089023 1.0096e-05
11:60141450 G A 0.142015 -1.9924e-06
11:60144180 A G 1.289680 -2.3039e-05
11:60156297 C T 1.254580 -2.8273e-05
11:60156484 A G 0.672587 -1.3850e-05
11:60159997 G A 0.029511 -5.8394e-05
11:60173360 G A 1.269465 -8.6086e-06
11:60177158 A G 0.123212 -2.1454e-05
11:60182970 T A 1.385293 -1.7727e-05
11:60183189 T C 0.057708 -2.3332e-05
11:60184191 A G 1.217470 -2.5147e-05
11:60184277 C A 0.030202 3.5312e-06
11:60191241 T C 0.560590 1.8233e-05
11:60193191 T C 0.026431 4.3903e-06
11:60197299 A G 0.117333 1.3396e-06
11:60197488 A G 0.094093 3.4047e-05
11:60201232 C T 0.606096 9.7793e-07
11:60201814 C T 1.834609 -4.1524e-06
11:60209317 T C 0.057094 8.5090e-06
11:60216445 C T 1.111228 3.2804e-06
11:60216749 T C 0.655748 5.3813e-06
11:60220027 A G 0.141119 -1.7997e-05
11:60223018 A G 1.226640 2.6898e-05
11:60225565 A G 0.028813 -1.1196e-05
11:60230722 T G 0.827848 -3.7462e-06
11:60232766 C T 1.064329 8.6632e-06
11:60237234 C T 0.650593 1.9854e-05
11:60238405 T C 0.072155 -6.5718e-05
11:60239772 A C 0.126357 -4.0240e-06
11:60252941 A C 0.172649 -1.7151e-05
11:60260281 C T 0.021961 -4.9400e-05
11:60261955 T G 0.609459 -4.2949e-06
11:60265002 T C 0.870287 2.5908e-05
11:60266347 G T 1.047532 1.3929e-05
11:60275457 C A 0.198635 -3.4914e-05
11:60275495 T C 0.050950 -2.8974e-05
11:60279955 G C 0.039625 5.9631e-06
11:60280008 T C 0.050836 2.3562e-06
11:60285564 A G 0.039956 -2.2106e-05
11:60290617 G A 0.046386 1.3921e-05
11:60291413 T C 1.760646 -3.7942e-05
11:60297718 A G 0.072307 -4.4253e-05
11:60311515 T C 0.691971 4.4236e-05
11:60312126 A G 0.149172 -5.4346e-05
11:60326555 C A 1.775145 -9.0491e-06
11:60355693 T G 0.024376 -4.7032e-05
11:60366671 C T 0.218035 -1.0104e-06
11:60383694 G C 0.044273 -3.1794e-05
11:60400024 T C 0.415128 4.2588e-05
11:60401726 A G 0.044838 2.2349e-05
11:60403457 T C 0.053975 4.2961e-05
11:60415001 T C 0.140440 -5.5286e-05
11:60416319 A G 0.068360 -2.4864e-05
11:60427892 C T 0.799726 7.4639e-06
11:60446786 C A 0.122134 2.0063e-05
11:60457550 G A 0.041913 5.5315e-06
11:60484385 A G 0.027638 1.3203e-05
11:60487391 G A 0.211936 -2.2879e-05
11:60495124 T C 0.455915 4.1459e-05
11:60499487 A G 1.958074 -4.0127e-05
11:60507592 C T 0.219525 -1.1562e-05
11:60508690 G A 0.055215 8.2596e-07
11:60510525 T G 0.055887 -4.1959e-05
11:60513358 C A 0.180296 8.0779e-06
11:60514367 C T 0.151561 3.5174e-05
11:60515801 T C 0.047256 1.7997e-05
11:60516741 A C 0.032468 -3.0382e-06
11:60517887 G A 0.437855 1.8376e-05
11:60519656 C T 0.065079 8.6115e-06
11:60520110 T G 0.020614 4.8222e-05
11:60521225 G T 1.462219 1.2575e-06
11:60521424 C A 0.766531 -2.4879e-05
11:60521884 A C 0.061252 4.8602e-07
11:60522608 A G 0.539109 2.0790e-05
11:60525462 C A 0.096599 -1.5420e-05
11:60526252 G T 0.104798 -8.4662e-06
11:60528162 C T 0.771036 1.2141e-06
11:60531264 G A 0.775658 6.0302e-06
11:60531346 G T 0.960424 3.9771e-06
11:60531577 T C 0.047366 2.5962e-05
11:60534901 C G 1.736793 1.7682e-05
11:60536854 A C 0.446295 -5.7171e-07
11:60537069 C T 0.635718 -1.1231e-05
11:60539088 G A 0.026463 2.4121e-05
11:60540224 A G 0.416154 -2.2365e-05
11:60542895 C T 0.030718 4.3943e-05
11:60542953 T C 0.934473 -1.6065e-05
11:60547101 T C 0.203287 -1.0330e-05
11:60547604 A C 0.285847 7.6201e-05
11:60550325 A G 0.440919 -1.4824e-05
11:60558375 G A 0.804757 1.5654e-05
11:60563235 C G 0.150700 4.0289e-05
11:60565921 T C 0.189391 -9.4607e-06
11:60567230 T C 0.947979 4.2817e-05
11:60570907 A G 0.025480 -1.3166e-05
11:60577165 A G 0.123189 -2.3201e-05
11:60578860 A C 0.361053 1.1177e-04
11:60592227 G A 1.587913 3.1291e-05
11:60599219 G C 0.117194 -2.1829e-05
11:60602180 A G 0.058756 6.3099e-06
11:60603209 C A 1.776038 2.5299e-05
11:60608654 C T 0.804007 -3.1563e-05
11:60608839 C T 1.678488 2.8691e-05
11:60609972 G A 0.433678 -3.9224e-06
11:60610056 C G 0.223391 -2.6008e-05
11:60623148 C T 0.237974 1.1079e-05
11:60638753 A C 0.057204 -4.5526e-05
11:60640227 C T 0.802530 -6.9078e-06
11:60645214 G A 0.592837 -8.7203e-06
11:60656200 T G 0.027372 5.2911e-07
11:60658301 T C 0.078640 2.6909e-05
11:60664620 C T 0.034136 -9.1260e-07
11:60672483 A G 0.050687 5.2556e-06
11:60682942 C A 0.045915 -2.3335e-05
11:60689534 T C 0.071178 -2.0406e-05
11:60693219 A G 0.473439 1.9922e-05
11:60696399 A G 0.079234 2.2536e-05
11:60697772 C T 0.041699 2.7967e-06
11:60699230 A G 0.021286 2.2282e-05
11:60699533 T C 0.034873 -4.2147e-05
11:60703403 A G 0.041842 1.2621e-06
11:60703882 A G 0.138353 -2.4808e-05
11:60704213 T C 0.843350 -1.1790e-05
11:60709520 A C 0.027145 1.6789e-06
11:60713077 A G 0.952841 -9.5058e-05
11:60715956 T G 0.076890 -2.3868e-05
11:60716460 C T 0.030858 9.8534e-06
11:60718792 T C 0.162801 -1.1208e-05
11:60727698 G C 0.494433 4.8079e-05
11:60728321 C T 1.080010 -1.5793e-04
11:60729088 T C 0.220635 4.4061e-05
11:60739083 A C 0.027025 2.0822e-05
11:60744268 T C 0.079380 1.5244e-05
11:60751569 A C 0.473417 -1.0012e-05
11:60753940 G A 0.105347 1.3786e-05
11:60755517 G A 0.396403 2.6648e-05
11:60757431 G C 0.077653 1.1153e-05
11:60757633 T C 0.162557 -1.0074e-05
11:60760612 G C 0.453192 -5.1333e-06
11:60760907 T C 0.131836 3.2526e-05
11:60765984 G A 0.444529 4.4304e-05
11:60773125 C T 1.811398 -3.5866e-05
11:60776103 C T 0.265372 9.7419e-07
11:60776306 T C 1.182409 1.6198e-05
11:60777073 A G 0.377743 4.9159e-05
11:60777914 T C 0.058117 -7.0937e-05
11:60778718 C T 0.043864 -4.7728e-06
11:60779449 T C 0.067468 -2.5687e-05
11:60783677 T C 0.038411 1.0008e-07
11:60784934 G A 1.311661 5.4398e-05
11:60785263 G A 0.116574 1.7142e-06
11:60785464 A G 0.484806 -5.5972e-06
11:60786243 G T 0.059710 1.6142e-06
11:60793184 A G 1.878859 -2.1246e-06
11:60793651 G C 0.785029 7.4922e-07
11:60805585 A G 0.023068 -3.9652e-06
11:60813114 T C 0.162752 2.9575e-05
11:60813338 T C 0.048691 -2.2373e-05
11:60819711 G C 0.144167 -8.7204e-06
11:60820889 T C 0.032870 1.8402e-05
11:60821338 A G 0.147786 -1.1332e-05
11:60825070 T G 1.188066 -4.5917e-05
11:60825154 C G 0.028427 5.3033e-06
11:60829634 T G 0.495982 2.0811e-05
11:60832282 C T 1.262597 5.3361e-06
11:60833774 C T 0.472660 1.6241e-05
11:60834043 C T 0.230259 -1.3349e-05
11:60834226 T C 0.022208 -1.7050e-05
11:60835322 G A 0.878382 8.2182e-06
11:60835769 A G 1.975384 -3.0292e-06
11:60836117 A G 0.311018 -7.1983e-06
11:60836519 A G 0.182818 -4.7289e-05
11:60838674 A G 0.073745 7.1743e-06
11:60839365 T G 0.050437 4.9653e-05
11:60857197 G A 0.187979 3.1827e-05
11:60863703 A G 0.657377 1.1152e-04
11:60874087 A G 0.062755 1.5598e-05
11:60875029 G T 0.479503 -3.5157e-05
11:60875201 T C 0.050382 3.0980e-05
11:60882975 A G 0.024022 -1.2331e-05
11:60886913 T C 0.365376 -1.1585e-05
11:60890408 A G 0.027083 1.8313e-05
11:60891147 T C 0.221109 -1.7331e-05
11:60892606 G A 1.820217 -8.0657e-06
11:60893235 T C 0.975124 4.4758e-05
11:60897496 T C 0.021296 -1.6022e-05
11:60899767 G A 1.292183 3.7420e-06
11:60899932 A G 0.032747 1.1534e-05
11:60906279 T G 0.118700 8.0592e-06
11:60908247 G A 0.959064 5.2338e-05
11:60912581 T A 0.143965 -5.2015e-06
11:60912840 T C 1.197411 3.5263e-05
11:60913503 T C 0.096057 -4.3484e-05
11:60914411 T C 0.214439 -1.2727e-05
11:60926956 G A 1.215964 1.6682e-05
11:60932386 A G 0.046143 -1.1955e-07
11:60942317 G C 1.194402 2.2432e-05
11:60951746 A G 1.050651 1.9043e-05
11:60957072 G C 1.054997 2.7293e-05
11:60962459 T C 0.228886 -4.5941e-05
11:60965461 C T 0.690705 -2.4337e-05
11:61014695 A G 0.051326 -2.2778e-05
11:61044208 T C 0.050317 4.6272e-06
11:61045821 T G 0.043728 -2.1275e-06
11:61058867 C T 0.272630 -4.7599e-05
11:61063156 G T 0.020121 1.3825e-06
11:61083472 T C 0.069224 7.7315e-06
11:61089305 A G 0.035831 8.1776e-06
11:61095296 C T 0.071275 -8.2059e-06
11:61095568 C A 0.035344 3.2335e-06
11:61111346 G C 0.261185 -5.4991e-05
11:61113588 A G 0.037876 7.7423e-06
11:61126858 T C 1.720476 4.4728e-05
11:61158540 A C 0.045558 -9.1147e-06
11:61159571 T C 0.065997 -1.1847e-05
11:61159661 C T 1.718077 4.7305e-05
11:61165741 C G 1.682701 5.1112e-05
11:61183329 C T 0.057477 -6.2981e-06
11:61183554 G C 0.138415 3.9574e-06
11:61198414 G A 0.242103 1.0256e-05
11:61215052 A G 1.679858 4.3954e-05
11:61216878 G T 0.030040 -4.1422e-06
11:61249383 A C 1.600059 7.4770e-05
11:61257355 C G 0.113640 -2.0362e-05
11:61257423 T C 0.112672 -2.2315e-05
11:61263194 C T 0.061671 -3.9759e-06
11:61263673 G A 1.705841 6.6314e-05
11:61265537 T C 0.113137 -2.6530e-05
11:61272565 C T 0.228516 -1.7218e-05
11:61281373 T C 0.281708 7.3888e-07
11:61281430 A G 1.432532 5.9291e-05
11:61289183 G A 0.059941 2.8999e-05
11:61302244 T C 0.389457 8.5112e-06
11:61307238 C T 0.128979 3.3576e-06
11:61316307 C T 1.914008 -1.7517e-05
11:61317387 A G 1.350147 1.7134e-05
11:61317467 C T 0.048158 1.3045e-05
11:61323345 C T 0.230837 -2.9601e-05
11:61326214 T C 0.412197 -5.2664e-05
11:61327838 C T 0.041813 9.9364e-06
11:61335800 T C 0.028479 3.5286e-05
11:61337636 T C 0.046285 -9.7679e-06
11:61338245 A G 0.222612 -3.9534e-05
11:61347033 C G 0.079776 2.0380e-05
11:61355488 A G 0.039596 -6.3690e-06
11:61370853 G A 1.901862 -2.1079e-05
11:61374393 A G 0.045902 3.4930e-06
11:61376970 G A 1.596589 -9.0631e-06
11:61379646 T C 1.450813 8.2017e-07
11:61382201 A G 0.038619 -2.5057e-05
11:61386052 G A 0.037389 5.3074e-06
11:61387660 T G 0.079623 -4.4941e-05
11:61388865 A G 0.228753 1.0859e-05
11:61390368 T C 0.371134 -2.5618e-05
11:61395430 T C 0.122916 -2.0409e-05
11:61399638 A G 0.628840 -2.3552e-05
11:61407403 C A 0.263850 -1.7462e-05
11:61410500 A G 0.079438 1.0402e-05
11:61411701 T C 0.197190 -4.5263e-05
11:61417472 A G 0.936346 -3.5020e-05
11:61420806 C T 0.185999 -5.8019e-06
11:61440762 T C 0.080688 -9.5131e-06
11:61441116 A G 0.055543 -3.0600e-06
11:61443155 A G 0.287262 -1.2987e-05
11:61446983 A C 0.133498 6.7548e-05
11:61447355 T C 0.039742 -2.1869e-05
11:61454190 G A 1.027401 -5.3865e-05
11:61467301 A G 0.065316 -1.6780e-05
11:61468165 A G 0.206006 -1.1099e-05
11:61473187 T C 0.090607 -1.3822e-06
11:61487690 A G 0.527609 1.7900e-05
11:61490486 T C 0.669195 -1.8137e-05
11:61501276 A G 0.427021 -1.7682e-05
11:61505583 A G 0.273834 -8.3858e-06
11:61511498 T C 0.115821 1.2430e-05
11:61514758 T G 0.031919 9.9713e-06
11:61518237 A G 0.429962 -1.3127e-05
11:61524974 A G 0.958178 -1.1225e-06
11:61527266 A G 1.490363 -2.4270e-05
11:61530837 G C 1.352169 1.1214e-05
11:61531443 G A 0.500623 2.4687e-06
11:61533908 C T 0.864062 1.1763e-06
11:61545842 T C 0.031903 1.4664e-06
11:61547237 T C 0.679540 -3.8917e-05
11:61548559 G A 1.358998 -6.4513e-05
11:61548796 A G 0.048509 -1.9776e-06
11:61548874 A G 0.594908 -8.9723e-06
11:61551356 C T 0.702215 -5.9766e-05
11:61553201 A G 0.156429 7.2483e-06
11:61557422 A G 0.077027 -2.6399e-05
11:61557803 C T 0.702923 -6.5597e-05
11:61560081 A G 0.633978 -5.8682e-05
11:61560261 T C 0.327517 -2.7588e-05
11:61564299 T G 0.720710 -5.1039e-05
11:61570073 C T 0.027590 2.0303e-05
11:61571348 G C 0.628681 -1.0070e-04
11:61571382 A G 0.619404 -9.0170e-05
11:61571478 C T 0.690274 -5.6570e-05
11:61597212 T C 0.256352 8.6070e-06
11:61597972 G A 0.695162 -6.1465e-05
11:61599347 A G 0.378405 -1.0115e-04
11:61599991 T C 0.032500 6.5313e-06
11:61602053 G T 0.027168 -8.0878e-07
11:61602572 T C 0.025379 3.2338e-05
11:61605215 G A 0.246878 8.7305e-06
11:61609750 T C 0.708934 -7.2979e-05
11:61611710 C T 0.075381 -1.4279e-05
11:61615542 T C 0.094901 2.3906e-05
11:61617676 A T 0.534172 -4.8354e-05
11:61623140 T C 0.749916 -1.2069e-04
11:61627811 C T 0.924707 -4.7962e-05
11:61627881 C T 0.600225 -6.3657e-05
11:61632310 G A 0.042043 -1.3529e-05
11:61638420 A G 0.179932 1.4125e-05
11:61639705 T C 1.776268 6.0783e-06
11:61641396 T C 0.378863 5.8706e-05
11:61652514 C A 1.887802 7.7044e-07
11:61655305 G A 1.489935 7.8478e-05
11:61656117 A G 1.284880 7.5517e-05
11:61661113 C T 1.940322 -4.1820e-06
11:61669946 A G 0.044322 -2.1831e-05
11:61670037 T C 0.843441 3.3644e-05
11:61678576 G T 0.848819 2.4584e-05
11:61678754 G C 0.338728 -4.3214e-05
11:61679961 T C 0.110040 -3.0180e-05
11:61685950 T C 0.133173 -1.7528e-05
11:61685989 C T 0.986273 -2.9350e-05
11:61687130 G A 0.061551 2.7976e-05
11:61690405 G T 0.035457 1.4333e-05
11:61692019 A C 1.203273 -5.3980e-05
11:61693684 T C 0.058308 2.9281e-06
11:61699055 A G 0.809126 5.9492e-05
11:61702467 G C 0.048386 3.1364e-05
11:61705521 T C 0.130797 -3.7500e-05
11:61711475 G T 1.912132 4.2691e-05
11:61711621 T C 0.047766 -1.5794e-05
11:61712131 C T 1.799229 -3.3932e-06
11:61719026 A G 0.088773 -3.4467e-05
11:61719387 C T 0.620333 -2.6590e-07
11:61721584 C T 1.832132 3.2891e-05
11:61722212 T G 0.145416 -1.1885e-05
11:61727438 T C 0.047957 -3.3645e-06
11:61727791 A G 1.814803 2.2562e-05
11:61730036 A G 0.647546 3.6677e-06
11:61730183 T C 0.440115 -1.0262e-05
11:61730234 C T 0.683496 -2.7579e-05
11:61730553 C T 0.459917 -8.5931e-06
11:61733349 C T 0.072817 -5.9355e-06
11:61736411 C A 0.111118 -2.3316e-05
11:61739142 C G 0.617752 2.0112e-05
11:61746291 C A 0.682909 -1.7009e-05
11:61748066 A G 0.115464 -2.2719e-05
11:61753809 T C 0.034299 -5.8245e-05
11:61768706 T C 1.234242 3.7398e-05
11:61773342 A G 0.057610 -3.2605e-06
11:61784886 T C 0.849420 -3.2325e-05
11:61788369 C G 0.083109 -1.2408e-05
11:61788827 T C 0.146491 -2.3928e-05
11:61795357 T C 0.189043 -5.1289e-05
11:61808272 C T 1.548506 -1.0389e-04
11:61808938 C T 0.434285 -6.5145e-05
11:61811441 G A 1.775019 3.5293e-05
11:61813351 G C 0.072314 -1.9104e-05
11:61817263 T C 0.277966 6.4198e-06
11:61818653 A G 0.268777 2.4380e-06
11:61822137 C T 0.118164 -6.4832e-06
11:61825568 G T 1.155316 2.7220e-05
11:61832078 C T 0.431766 4.9231e-05
11:61835423 C T 1.908244 -6.6124e-05
11:61846289 T C 0.035334 2.5312e-05
11:61849441 A G 0.039641 -3.0278e-06
11:61856750 A G 0.345317 -1.4040e-05
11:61858570 A G 0.034266 3.5879e-05
11:61870732 C T 0.400382 3.1866e-05
11:61873886 T C 0.053124 -1.1437e-05
11:61881381 T C 0.879349 -5.7768e-06
11:61889595 G A 1.348105 -1.1957e-05
11:61893539 A G 0.269728 -9.0152e-06
11:61894482 G A 1.905034 1.9106e-05
11:61895476 A G 0.615493 2.2568e-05
11:61895741 G A 1.382456 3.3741e-06
11:61898561 A G 1.278657 -2.4864e-06
11:61899041 A G 0.097433 3.5461e-06
11:61913196 T G 1.255849 3.5846e-06
11:61914369 T C 0.109735 2.5453e-05
11:61933512 A G 0.088653 8.0689e-06
11:61934970 T C 0.058636 -5.6765e-06
11:61939119 T G 0.535123 1.2759e-05
11:61941930 T C 1.455805 2.6176e-05
11:61943818 A G 0.754823 3.0378e-05
11:61948608 C T 0.166131 -3.4197e-05
11:61964308 A G 0.746933 6.0412e-05
11:61969536 T G 0.150350 -1.1042e-05
11:61988127 G A 0.913739 1.4816e-04
11:61999816 A C 0.021461 2.5387e-05
11:62001391 C T 0.500808 -4.2857e-05
11:62003109 A C 0.070714 2.9438e-05
11:62010863 T C 0.663161 -2.5930e-05
11:62026833 T C 0.234965 -6.9522e-06
11:62028465 T C 0.757696 8.6271e-05
11:62031859 T C 0.567500 -2.4700e-05
11:62033894 A G 0.069996 -2.3392e-05
11:62034812 T C 0.083755 4.8453e-06
11:62043929 T C 1.575566 1.4701e-05
11:62054497 T C 0.021760 2.3044e-05
11:62055425 T C 0.037976 3.3514e-05
11:62060546 A G 0.770906 7.5737e-05
11:62079969 C T 0.343480 -1.4430e-05
11:62082293 G T 0.068081 -4.5547e-06
11:62083530 T C 1.764970 1.1056e-05
11:62086073 A G 0.846593 1.3272e-04
11:62086629 A G 0.575654 -6.1861e-05
11:62103420 C T 1.765937 1.0164e-05
11:62132626 A G 0.080464 -1.8369e-05
11:62149308 G A 0.230015 -2.5492e-05
11:62158661 A G 0.572921 -5.9249e-05
11:62166325 T C 1.414557 1.5915e-05
11:62170049 A G 0.042241 2.0291e-06
11:62173874 T C 0.084489 -1.1575e-05
11:62179371 C A 1.110141 -2.2915e-05
11:62185598 G A 0.477016 -3.4499e-05
11:62185738 A G 0.035753 -8.7003e-06
11:62195344 C T 0.789349 3.1430e-05
11:62199276 C G 0.312826 -3.6054e-05
11:62199817 C T 0.355759 -4.4639e-05
11:62200969 T C 0.151204 -7.8798e-06
11:62201131 G A 0.297951 -5.8696e-06
11:62201586 T G 0.045782 -5.0079e-05
11:62204613 C T 1.098550 7.7722e-05
11:62204641 T C 0.379168 1.3693e-05
11:62206227 T C 0.061408 3.5853e-05
11:62214363 A G 0.632670 1.5108e-05
11:62216164 C T 0.122446 7.3982e-05
11:62216262 A C 0.126967 1.6960e-05
11:62218107 C T 0.625357 7.0506e-05
11:62219776 A G 0.187797 -1.0141e-05
11:62220509 G T 0.226010 2.9891e-05
11:62225775 C G 0.687213 -4.2975e-05
11:62226112 G C 0.181062 5.0437e-05
11:62230309 A G 0.053615 2.9431e-05
11:62231030 G C 0.128032 -3.0911e-06
11:62234644 A G 1.825868 -1.4561e-05
11:62237317 G A 1.271335 3.6698e-05
11:62237435 A G 0.113899 -1.5316e-05
11:62239863 G C 1.921451 -6.7945e-05
11:62247475 A G 0.074842 -1.4344e-05
11:62255128 G A 0.040446 -2.8327e-05
11:62255850 T C 0.089069 -2.2517e-05
11:62261622 A G 0.067860 -1.4040e-05
11:62266301 G T 0.093454 3.0079e-07
11:62286165 G C 0.021354 4.9386e-06
11:62286666 T C 0.043948 -1.1464e-06
11:62290876 A G 0.123004 4.5074e-06
11:62291953 T A 0.098215 -2.0500e-05
11:62294309 T C 0.071528 -7.4264e-06
11:62296592 A C 0.025603 2.1073e-05
11:62296601 C T 0.055078 -2.5610e-05
11:62297162 A G 0.055169 -2.3572e-05
11:62297447 C T 0.055082 -2.3630e-05
11:62298068 G A 0.030040 1.4774e-05
11:62299945 C A 0.055990 -2.5002e-05
11:62303822 T C 0.122754 -4.5417e-05
11:62309586 A C 0.146867 1.7224e-05
11:62324876 T C 0.221722 -7.7494e-05
11:62336160 A G 0.074015 -9.0125e-07
11:62337203 T C 0.605217 6.0123e-05
11:62342393 A G 0.027982 1.1903e-06
11:62344743 T C 0.043809 -1.2700e-06
11:62346131 T C 0.184525 -2.8478e-05
11:62351198 C G 0.747368 7.9435e-05
11:62361266 T C 0.086738 -1.6598e-06
11:62366931 G A 0.037321 -4.7581e-05
11:62375828 A G 0.244573 6.0682e-05
11:62377359 A G 0.584080 4.3703e-05
11:62378221 G A 0.744602 7.0339e-05
11:62394445 A G 0.096602 5.4416e-06
11:62394881 G A 0.815280 1.9000e-04
11:62397114 C T 0.089036 5.1992e-06
11:62397477 A G 0.058126 2.9667e-05
11:62413662 T C 0.275369 1.3924e-05
11:62416859 A G 0.026067 7.4428e-06
11:62420552 C T 0.040521 7.0049e-06
11:62421347 G A 0.061784 -5.8187e-06
11:62422885 A C 0.053410 1.9613e-05
11:62434173 A G 0.619511 6.7799e-05
11:62434525 C G 0.059454 -9.3554e-06
11:62437000 T C 0.629593 7.0190e-05
11:62439554 C G 0.050677 1.6099e-05
11:62439569 A G 1.364905 -6.8136e-05
11:62441553 T C 0.228376 1.4597e-05
11:62458275 C T 0.471898 1.5885e-05
11:62462438 A G 0.105966 8.0277e-05
11:62466076 C A 1.500477 -3.1246e-06
11:62473751 T G 0.050547 -5.2751e-06
11:62479076 G A 0.021491 -2.4017e-05
11:62485341 A G 0.028807 -3.3276e-05
11:62489961 A G 0.052553 1.6084e-06
11:62496052 G A 0.077429 3.1970e-06
11:62515792 C T 0.104545 -2.2879e-05
11:62519565 C G 0.030053 -2.8500e-05
11:62521475 C T 0.472138 1.4585e-05
11:62527634 C A 0.028924 -3.7604e-05
11:62532798 T C 0.071940 -1.2974e-05
11:62543326 T C 0.021413 4.7083e-05
11:62543398 T C 0.051878 -3.5884e-06
11:62545346 C T 0.392109 2.3149e-05
11:62555086 T C 1.162480 -2.0816e-06
11:62559351 C T 0.061304 -2.2725e-06
11:62559385 C T 0.090666 -7.9474e-05
11:62564009 C T 1.272370 -2.7712e-05
11:62567636 T C 0.091558 -9.3009e-05
11:62572433 A C 1.173941 -3.0966e-06
11:62573481 G A 1.938284 2.0994e-06
11:62574587 A C 0.042251 2.7905e-05
11:62592740 A G 0.031971 3.0161e-06
11:62593383 G A 0.038518 -2.3035e-05
11:62603644 T C 0.088546 -6.6108e-06
11:62603916 A G 0.090370 -9.3728e-05
11:62609779 A G 0.030215 6.1463e-06
11:62616561 T C 0.090185 -9.4002e-05
11:62617311 A G 0.090649 -8.4743e-05
11:62619629 A G 0.678439 3.7970e-05
11:62656316 G C 0.040592 1.4603e-05
11:62661158 G A 0.482141 -5.2671e-06
11:62670433 T C 0.127350 -9.0972e-06
11:62673118 T G 0.288655 -1.9941e-05
11:62675231 A G 0.077114 -3.0142e-06
11:62677352 A G 0.126198 3.0528e-05
11:62677529 T C 0.060009 -3.1094e-05
11:62680712 T G 0.174765 -1.3561e-05
11:62684777 A G 0.089789 2.3814e-05
11:62685537 T C 1.391982 -6.4445e-05
11:62685926 T C 0.041709 1.3846e-05
11:62686627 T C 0.022289 4.9454e-06
11:62688445 T C 0.027762 2.9439e-05
11:62694675 A C 0.615409 -2.7599e-05
11:62704105 G A 0.117970 2.9911e-05
11:62724522 C T 0.089487 1.3155e-05
11:62728412 T C 0.666345 -3.5989e-05
11:62734205 A C 0.578088 -3.2040e-05
11:62744899 G A 1.711754 -4.3939e-06
11:62751658 A G 0.154394 -1.0843e-05
11:62751812 C T 0.129135 -2.3146e-05
11:62752440 A G 0.020893 -2.6438e-07
11:62758799 G C 0.845424 -1.5979e-04
11:62758920 A C 0.086952 1.8810e-05
11:62759473 C T 0.040609 1.6661e-05
11:62764416 A G 0.036610 5.3202e-06
11:62765313 A G 0.105178 -1.7926e-05
11:62765869 G A 0.445830 -5.0403e-05
11:62766431 T A 0.326085 2.8467e-06
11:62769854 C T 0.035587 -1.7660e-05
11:62770442 T C 0.059012 -3.1655e-05
11:62771388 A G 0.390440 -4.4377e-05
11:62772106 A G 0.094233 -3.1217e-05
11:62773982 G A 0.317354 -3.9550e-05
11:62777481 A G 0.063391 -3.9074e-05
11:62781822 G A 0.295172 -8.3262e-06
11:62783150 T C 1.804504 2.7040e-05
11:62783826 G T 1.512305 -1.0440e-05
11:62785162 T C 0.328445 -2.7136e-05
11:62786435 T C 1.362880 -2.4484e-05
11:62788518 G C 0.058538 1.5780e-06
11:62789131 A G 0.970505 -1.3480e-04
11:62792010 G C 1.422477 9.5464e-05
11:62792596 A G 0.021098 -6.9121e-06
11:62797892 G T 1.967506 7.0734e-06
11:62799468 C T 0.775295 2.2387e-05
11:62803102 T C 0.132900 6.0673e-05
11:62810463 C T 1.028800 -5.5476e-05
11:62810918 C T 0.028946 5.0724e-06
11:62813900 G A 0.257125 3.2771e-06
11:62814871 G A 0.432704 2.5910e-05
11:62821571 A G 0.244242 -2.5705e-06
11:62837347 G T 1.615649 -2.8264e-05
11:62838184 G A 0.073245 2.3014e-05
11:62846617 A G 0.086628 -8.0711e-05
11:62847023 T C 0.058967 1.2376e-05
11:62847335 C G 0.049677 -1.1725e-05
11:62848487 C A 1.621413 -3.0536e-05
11:62850536 A G 0.171503 6.4635e-06
11:62850775 A G 0.026483 -3.8055e-05
11:62853057 A G 0.031257 -2.2728e-05
11:62862869 G A 0.405881 -1.7764e-05
11:62863518 G A 1.084109 -8.3214e-05
11:62869394 A G 0.037940 6.8945e-07
11:62871156 T G 0.150366 1.2776e-05
11:62883531 T C 1.568604 -4.0481e-05
11:62884337 T C 0.025408 -2.0029e-05
11:62885636 A G 0.030686 -7.6571e-06
11:62886800 C G 0.664378 -2.7793e-05
11:62889744 A G 0.030939 -2.1623e-05
11:62891986 C T 1.748825 -5.3974e-06
11:62910878 T C 0.047370 -3.5374e-06
11:62912785 C A 1.699498 -6.4095e-06
11:62916272 T C 0.042783 5.6694e-06
11:62918253 C T 1.351698 2.9778e-05
11:62924996 T C 0.057906 -1.7693e-05
11:62925808 G A 0.222251 -1.5121e-06
11:62931484 C T 0.855278 -1.0954e-07
11:62950659 T C 0.072158 1.6145e-05
11:62978684 T C 1.141632 -4.4763e-06
11:62984868 C T 0.723212 -1.8880e-05
11:62989087 G A 0.051346 -3.2187e-06
11:62989133 T C 0.023234 3.5908e-06
11:62996250 G A 0.330136 7.4177e-06
11:63005751 G A 0.044403 4.9798e-05
11:63017480 A C 0.111445 9.4475e-06
11:63034864 A G 0.107677 3.2150e-05
11:63034951 G T 0.096515 -1.4650e-05
11:63035013 T G 0.114120 6.8024e-06
11:63035134 A T 0.038223 4.4850e-05
11:63036780 A G 0.066650 2.5680e-05
11:63040638 A G 0.117739 6.3147e-05
11:63045265 C T 0.120092 -6.3024e-06
11:63051257 T C 0.221631 1.7883e-05
11:63064887 T G 0.052345 -9.4765e-06
11:63068436 A G 0.055163 -5.5555e-06
11:63072184 T C 0.154875 -8.0105e-06
11:63072310 T C 1.154346 -4.6727e-05
11:63087265 T C 0.655715 -1.1617e-04
11:63094497 T C 0.021711 1.8283e-05
11:63110172 C G 0.036272 4.0071e-06
11:63119466 A G 1.283607 -1.8511e-05
11:63122312 T C 0.045549 -6.9002e-07
11:63137948 T C 0.117275 6.3288e-05
11:63139220 G T 0.046711 -1.6567e-05
11:63139493 G A 1.243664 -2.8479e-05
11:63142877 G A 1.378093 -5.7621e-06
11:63149103 T C 1.156819 -6.1911e-05
11:63149455 A G 0.057769 -2.7856e-06
11:63165827 T C 0.616301 1.2709e-05
11:63170834 G A 0.393881 5.6974e-06
11:63173684 G T 0.393696 9.5433e-06
11:63173751 T C 0.499042 2.4282e-06
11:63175593 T C 0.050820 -1.8532e-05
11:63183831 T C 0.081279 1.2531e-06
11:63210519 G A 0.582830 -2.3868e-06
11:63211625 T C 0.051355 -1.8160e-05
11:63228620 G C 0.069065 -5.9466e-06
11:63229029 G A 0.035285 3.2968e-06
11:63230473 C T 0.036837 -3.1772e-05
11:63232468 C G 0.756372 2.4207e-05
11:63242556 G A 0.117106 -2.6933e-05
11:63243628 C T 0.029956 -3.8020e-05
11:63244674 G C 1.650613 1.9046e-06
11:63247387 A G 0.085206 -7.9682e-06
11:63247904 C T 0.029949 -2.9510e-05
11:63253320 A G 0.071116 -6.6756e-06
11:63256441 G C 0.087141 -7.0729e-06
11:63258123 T C 0.098796 -6.2957e-06
11:63274120 C G 0.929812 -7.6809e-06
11:63274768 G T 1.198151 1.6536e-06
11:63274914 A G 0.962131 -5.6393e-07
11:63277334 G A 0.022951 3.1044e-05
11:63279752 C T 0.214783 2.8821e-06
11:63283554 A C 0.039560 -3.4156e-05
11:63288649 T G 0.273831 -1.1896e-05
11:63288804 C T 0.080260 2.9329e-05
11:63301208 C A 0.336147 8.6656e-06
11:63307592 T C 0.060356 2.8757e-07
11:63312971 C T 0.049200 2.8177e-05
11:63320239 G A 0.427995 1.8753e-05
11:63321737 A G 0.308009 -2.3544e-05
11:63322334 G T 0.057305 -2.0915e-05
11:63333643 A G 0.090412 2.8680e-05
11:63334218 A G 1.224517 -3.1105e-05
11:63338526 T C 0.280579 5.4319e-06
11:63341021 A C 0.102971 -1.3062e-05
11:63345202 C T 0.230707 6.4685e-05
11:63350253 A G 0.029742 6.9566e-06
11:63354042 C T 0.485666 -1.2309e-05
11:63356180 T A 1.070408 -2.8052e-05
11:63357329 T C 0.681188 9.5391e-05
11:63359383 G A 0.056104 1.2137e-05
11:63360114 A G 0.209755 3.0619e-05
11:63366389 A C 0.572259 3.1401e-05
11:63367058 G A 0.340166 2.1308e-05
11:63371720 G C 0.914128 3.5041e-05
11:63377319 C G 0.337355 -1.5269e-05
11:63389016 T G 0.075193 -4.8743e-06
11:63399472 A G 0.614188 6.2888e-05
11:63415859 G A 0.115084 -1.6422e-05
11:63430584 A G 0.025090 -2.3750e-07
11:63438836 T C 0.291998 2.3462e-05
11:63444194 A G 0.206142 -2.9613e-05
11:63449125 A C 0.291443 1.9630e-05
11:63450785 T A 0.043419 1.2719e-05
11:63487386 C T 1.611267 -2.7474e-05
11:63493303 A G 0.033698 2.6521e-05
11:63495583 A G 0.038349 1.0960e-05
11:63508334 C T 0.292744 2.2365e-05
11:63513730 G A 0.053868 -1.1434e-05
11:63520131 A G 0.034295 6.9202e-06
11:63522479 G A 0.053647 -7.3764e-05
11:63537617 T C 0.030063 1.1597e-05
11:63547484 A G 0.292358 1.9341e-05
11:63552051 C T 0.084771 1.0261e-05
11:63562846 A G 0.048234 -3.8547e-05
11:63573853 G A 0.373299 -6.4497e-07
11:63579982 G T 0.100640 3.8294e-06
11:63583831 G A 0.169724 2.6365e-05
11:63584293 C T 0.066621 -8.9500e-06
11:63586267 T C 0.041969 -5.2525e-06
11:63587313 T C 0.932558 3.5631e-05
11:63592621 T C 0.915411 -5.6717e-05
11:63594282 T C 0.035006 3.0504e-06
11:63595371 G T 0.022179 -1.0194e-05
11:63595925 G A 1.145718 -3.1400e-05
11:63598242 G C 0.099562 -6.9502e-05
11:63605663 A G 0.120255 -1.8624e-05
11:63608204 T C 0.070256 6.1804e-07
11:63615554 C T 1.131472 4.8579e-05
11:63621232 T C 0.034815 -1.2451e-05
11:63636181 T G 0.751461 -2.0597e-05
11:63643417 G A 0.022263 -6.8658e-06
11:63648966 C T 0.141787 1.7656e-05
11:63664882 T G 0.171597 1.9980e-06
11:63676067 G T 0.883712 -3.4652e-05
11:63691979 C T 0.120225 -8.9786e-06
11:63706777 T C 0.054835 -6.8976e-06
11:63713578 A G 0.030641 -1.1793e-05
11:63719202 A G 0.802738 -1.2551e-05
11:63722568 G A 0.061437 3.5481e-05
11:63739339 T C 0.041160 -2.8620e-06
11:63741891 A G 0.040592 1.0171e-05
11:63742553 G T 0.814706 -3.1921e-06
11:63754548 T C 0.070658 7.8864e-06
11:63781100 G C 0.028122 3.0423e-05
11:63787111 A G 0.943906 8.6056e-06
11:63787750 A G 0.046360 -9.3862e-06
11:63789390 A G 0.128755 -2.6635e-05
11:63792085 C T 0.111413 -2.0814e-05
11:63792977 G A 0.998744 -5.2129e-06
11:63795222 A G 0.205694 1.0495e-05
11:63811073 G C 0.258254 4.9975e-06
11:63814740 C T 0.532085 2.1942e-05
11:63814895 A G 0.029138 7.8497e-07
11:63821372 A G 0.406118 7.1502e-06
11:63821817 G A 0.090224 1.7065e-05
11:63825626 C T 0.057006 5.6189e-07
11:63834742 C G 0.049275 1.2273e-06
11:63838320 A G 0.130745 2.3650e-05
11:63841814 A G 0.124740 1.0724e-05
11:63846426 T C 1.197174 -9.0412e-06
11:63848229 A G 0.025843 6.2654e-06
11:63848830 T G 0.031153 -1.6993e-05
11:63851633 A C 0.535220 1.4888e-05
11:63851645 T C 0.256933 -1.0572e-05
11:63853216 G A 1.493060 -1.6124e-05
11:63858714 A G 0.258007 5.3864e-05
11:63859120 G A 0.648646 -1.2580e-05
11:63859475 T C 0.062187 3.9365e-05
11:63860826 T C 0.817383 -1.1810e-05
11:63863405 G A 0.506901 -1.2436e-05
11:63865622 C T 0.141823 -6.5141e-06
11:63869596 A G 0.451124 -1.6449e-05
11:63873673 A G 0.153661 5.4130e-06
11:63884453 T C 0.137519 7.6395e-05
11:63884474 T C 0.022977 4.3548e-06
11:63884561 A G 0.113503 -1.7467e-05
11:63884747 T C 0.094499 -1.1950e-05
11:63885704 T C 1.348069 -3.4935e-05
11:63902987 C T 0.138425 -1.6331e-05
11:63911878 A G 0.068805 -1.2982e-05
11:63924446 G T 0.345642 9.7075e-06
11:63931719 A G 0.020056 -5.4599e-06
11:63946650 A G 0.696184 9.5438e-06
11:63947113 C T 0.084671 -4.0691e-05
11:63967770 G C 0.858881 1.0448e-05
11:63979643 T G 0.380716 1.5467e-05
11:63979741 G A 0.119563 7.9074e-06
11:63991581 A G 0.152667 2.8675e-05
11:63991801 C T 0.345781 1.0015e-05
11:63993287 T C 0.127584 -1.4897e-05
11:63994510 G C 0.021367 -4.2640e-06
11:63995302 G C 1.286431 -1.4156e-05
11:63999929 T C 0.024126 -8.8929e-06
11:64011307 T C 0.052160 1.6360e-05
11:64016284 A G 0.365512 7.8400e-06
11:64023270 T C 0.069535 -1.2056e-05
11:64026144 A G 1.380453 -2.1083e-05
11:64026219 T C 0.285078 3.2173e-05
11:64026639 A G 0.357687 -1.3558e-05
11:64027379 T C 0.092873 1.5230e-05
11:64031241 T C 0.127623 6.9217e-05
11:64046471 A G 0.031926 2.5231e-05
11:64046641 T C 0.960044 -1.0680e-05
11:64048912 T C 1.673558 9.5158e-06
11:64055562 T C 0.029664 -1.9126e-05
11:64056629 T C 0.031274 -1.4590e-05
11:64067889 A G 0.034354 1.2575e-05
11:64068310 T C 0.323969 -8.2282e-06
11:64071272 C G 0.029826 -1.8730e-05
11:64082823 C T 0.033218 -7.3297e-06
11:64085063 C G 0.114558 -1.6034e-05
11:64097233 G A 0.773821 -2.1984e-05
11:64105929 A G 0.766664 -1.3637e-05
11:64112050 T C 0.065884 2.6404e-05
11:64112394 A G 0.031728 -6.4552e-06
11:64117106 T C 0.051855 4.5126e-05
11:64124622 A G 0.368473 -1.5523e-05
11:64124940 G T 0.904923 -3.4637e-05
11:64129722 A G 0.787285 -2.3399e-05
11:64141510 G T 0.119203 -1.1065e-05
11:64142478 T C 0.383407 -1.6353e-05
11:64147083 A G 0.976088 3.5373e-05
11:64154981 C T 0.069922 -1.3588e-05
11:64155348 G A 0.167731 7.1753e-05
11:64168617 T C 0.021328 6.6163e-06
11:64168813 C G 0.147919 -1.9573e-05
11:64169183 G C 0.040901 -2.3816e-05
11:64174759 T G 0.840026 9.3383e-05
11:64175986 A G 0.540901 -2.3757e-05
11:64176612 G A 0.141765 -1.7414e-05
11:64179813 C T 0.542812 -1.9862e-05
11:64180716 T C 0.052177 -1.8363e-05
11:64195191 T C 0.559347 -2.5623e-05
11:64206672 G A 0.030303 4.6018e-06
11:64213427 T G 0.691202 5.7184e-05
11:64213634 A G 0.213160 -1.0643e-05
11:64219679 G A 0.617139 -1.8857e-05
11:64222937 T C 0.172665 -1.9017e-06
11:64226550 A G 0.216584 -9.9821e-06
11:64226553 A G 0.051810 6.1024e-06
11:64237638 T G 0.046639 -7.1594e-06
11:64240541 G A 0.843145 2.4191e-05
11:64242241 A C 0.035701 1.7639e-06
11:64277497 A C 0.865548 3.7113e-05
11:64282622 C T 0.021562 -4.1724e-05
11:64310388 A G 0.039028 -1.7307e-06
11:64312403 A G 0.951585 1.2806e-07
11:64313142 A G 0.076339 -5.4272e-06
11:64321430 T C 0.044250 -2.2735e-05
11:64325069 C G 0.285668 2.7839e-06
11:64330540 A G 0.022760 -3.1170e-06
11:64331462 G A 1.096411 3.8703e-05
11:64333296 G A 1.385520 4.4877e-05
11:64334114 T C 1.096735 3.6697e-05
11:64338236 A G 0.144576 -5.0319e-06
11:64358100 A G 0.100673 -5.5405e-06
11:64360274 C T 1.425908 -2.0917e-06
11:64377381 T C 0.073411 -1.0801e-05
11:64379582 T C 0.083856 2.5206e-05
11:64390060 A G 0.051907 -9.9768e-06
11:64412999 C A 0.056292 -3.0990e-05
11:64422987 A G 0.033841 1.1655e-05
11:64439441 T C 0.029667 2.8161e-05
11:64440562 T C 0.037827 7.1549e-06
11:64442541 T C 0.088861 -3.5344e-05
11:64456148 A G 0.131738 3.1784e-05
11:64463226 G A 0.054338 1.3416e-05
11:64464085 A T 1.434077 -8.0139e-06
11:64465403 C T 0.376792 1.7018e-05
11:64479112 T G 0.303624 -2.1050e-05
11:64496745 A G 0.066406 -1.6775e-06
11:64508670 T C 0.048629 8.1717e-06
11:64515622 A G 0.089796 -2.0562e-05
11:64523581 G A 0.027800 -6.1188e-06
11:64526352 T C 0.035474 -2.6698e-06
11:64530019 G A 0.033620 1.4250e-05
11:64532579 A C 1.812171 4.7741e-06
11:64539338 T C 0.133871 1.0649e-05
11:64540800 C T 0.088316 2.9384e-05
11:64546391 T C 1.814313 5.0248e-06
11:64550368 G A 0.059522 7.3485e-06
11:64559898 C T 0.521247 9.3342e-06
11:64575505 T C 0.046419 5.2010e-05
11:64576954 T C 0.185739 -1.8353e-05
11:64581658 A G 1.141706 1.0107e-05
11:64581746 T C 0.071064 4.9762e-05
11:64585201 T C 0.023844 -8.7719e-06
11:64590217 G T 0.193026 -4.4079e-05
11:64590854 A G 0.066286 1.6071e-05
11:64591215 A C 0.046857 3.1027e-05
11:64591679 A G 0.196541 -1.1526e-05
11:64593929 T C 0.034847 -3.2418e-05
11:64597506 C T 1.239383 6.1802e-06
11:64597574 A G 0.496491 3.4943e-07
11:64597595 T C 0.026733 -7.2266e-06
11:64600002 T G 0.227360 -1.5175e-07
11:64600911 T C 0.086430 2.8739e-05
11:64607670 A G 0.023464 2.1211e-05
11:64618073 T C 1.459440 7.8716e-06
11:64619369 T C 0.078990 6.8450e-06
11:64619680 T C 0.094353 -1.5714e-06
11:64620775 G A 0.042761 -7.5549e-06
11:64622869 C G 1.789950 -1.0808e-05
11:64631502 G A 1.165239 5.9368e-07
11:64631606 A G 0.080221 1.4811e-05
11:64637961 C T 0.033393 1.0930e-05
11:64643492 A G 0.044010 -1.5129e-05
11:64645871 G A 1.791975 -4.8001e-06
11:64656069 A G 0.101286 -2.0752e-05
11:64658137 A G 0.044805 -9.0900e-05
11:64658378 A G 0.268300 -1.1951e-05
11:64658399 C G 0.093934 3.0157e-05
11:64659424 A G 1.030410 1.2025e-06
11:64661130 G C 0.052121 9.0642e-05
11:64664774 T C 1.302563 3.1351e-05
11:64664841 C A 0.083509 6.7298e-06
11:64679362 A G 0.083629 -1.1530e-06
11:64683532 T C 0.101643 -1.2797e-05
11:64683571 T C 0.432925 3.7023e-06
11:64687797 T C 0.028508 -1.5923e-05
11:64697386 G T 1.262740 1.2513e-05
11:64697507 T C 0.662989 -6.7396e-05
11:64713485 G T 1.258319 1.1762e-05
11:64713916 A G 0.075835 -5.7178e-06
11:64732850 G A 1.519219 6.3410e-06
11:64733678 G A 1.352620 7.1337e-06
11:64761779 C T 1.462800 2.6497e-06
11:64764371 T C 0.054199 4.0582e-06
11:64769471 A G 0.125289 -1.1403e-06
11:64770458 A G 0.176112 -4.9907e-06
11:64771179 G T 1.740753 2.3030e-05
11:64773101 G T 0.182818 1.3116e-04
11:64775660 G A 1.123806 1.6794e-05
11:64778486 T C 0.096223 -1.6565e-05
11:64783385 A C 0.032948 1.1143e-05
11:64789194 C T 1.235072 9.9069e-06
11:64795877 A G 0.045662 -1.5220e-05
11:64802388 C A 0.041391 -1.8098e-05
11:64807235 T C 0.170662 -5.2270e-05
11:64809441 T C 1.264350 -4.2324e-06
11:64811900 T C 0.022756 9.5567e-06
11:64813685 C G 0.103623 -3.0835e-05
11:64814425 A G 0.564761 3.5152e-05
11:64820946 C G 0.040884 -7.3922e-06
11:64824621 T C 0.051180 2.2007e-05
11:64828379 G C 0.063459 2.6113e-05
11:64828842 T C 0.504099 2.4445e-05
11:64831085 T C 0.079938 -3.2248e-07
11:64833291 A C 0.561255 -1.4659e-05
11:64835306 A C 0.245738 7.1688e-06
11:64838709 T C 0.028349 -9.0034e-06
11:64843372 G A 0.073125 -5.2668e-05
11:64844259 T C 0.050437 2.2543e-05
11:64846152 T C 0.023497 -2.2508e-05
11:64846569 T C 0.027817 5.3677e-06
11:64846718 T C 0.070097 1.8051e-05
11:64856483 A G 0.081087 3.9205e-06
11:64860085 G A 0.070701 2.0657e-05
11:64868512 A G 0.065004 1.4481e-05
11:64870047 A G 0.041501 -1.2962e-05
11:64870779 C T 1.867710 4.2945e-05
11:64878667 C T 0.033062 -2.9006e-05
11:64882789 T C 0.904141 -1.1008e-05
11:64885445 A C 0.450271 9.7996e-06
11:64889034 A G 0.031400 -1.3044e-05
11:64902002 A C 0.352821 -1.5574e-05
11:64907125 T C 0.147802 4.6687e-06
11:64908332 C A 0.091922 9.3181e-05
11:64925098 T C 0.052534 -5.6299e-05
11:64926722 A G 0.479944 -5.5266e-06
11:64938611 T C 0.102691 6.0108e-06
11:64947469 A G 0.065329 1.9151e-05
11:64954053 T C 0.556636 1.6069e-05
11:64970423 T C 1.625831 3.3616e-05
11:64971396 C T 0.157721 1.7601e-05
11:64972286 C G 0.157838 2.7177e-05
11:64980007 A G 0.162311 -5.9484e-07
11:64981587 A G 0.780004 -4.5259e-05
11:64981837 T C 0.673366 -2.6053e-05
11:64987193 T C 0.072635 1.4432e-05
11:64990041 C G 1.555192 3.4706e-05
11:65003447 C A 1.796139 5.2523e-05
11:65017359 A G 0.572012 3.0016e-05
11:65032424 A G 0.051995 3.9205e-05
11:65042638 C T 0.055935 2.0711e-05
11:65043321 A G 0.043150 4.9575e-06
11:65044986 A G 0.694720 4.6222e-06
11:65047462 A G 0.122183 -7.3764e-06
11:65054542 G A 0.184869 1.8950e-05
11:65064690 A G 0.300885 -7.9224e-05
11:65075746 G A 0.049288 -1.0282e-05
11:65078699 A G 0.138165 3.4891e-05
11:65085545 C T 0.098706 -1.1906e-06
11:65089128 T C 0.022873 -3.8099e-05
11:65089459 A G 0.035337 6.0756e-06
11:65093190 T G 0.297532 -8.5867e-05
11:65109233 C A 1.441228 4.6116e-05
11:65111975 C T 0.101971 -1.8664e-05
11:65123754 A C 0.071239 -2.3520e-06
11:65124408 G A 0.102688 -1.7796e-05
11:65125399 T C 0.029430 5.8940e-06
11:65140209 G A 0.298509 -1.0364e-04
11:65143892 A G 0.069152 -2.1813e-06
11:65145545 C T 0.040946 -1.3323e-05
11:65152253 C A 0.130210 4.2482e-06
11:65157820 G A 1.108378 4.4775e-06
11:65158651 T C 0.038791 -1.0641e-05
11:65161129 T C 1.111916 -1.4171e-06
11:65176370 T C 0.336031 2.9224e-05
11:65177172 A G 0.094174 -2.7734e-05
11:65180127 T C 0.026869 -3.4340e-05
11:65191208 G C 1.469888 -2.1320e-07
11:65203561 T C 0.401535 -1.4841e-05
11:65206017 T C 0.209739 -4.1903e-05
11:65211019 C G 0.264671 -3.5315e-05
11:65211392 A G 0.258118 -1.3003e-05
11:65220749 T C 0.665998 8.5251e-07
11:65223912 C T 0.943480 -1.6064e-05
11:65224146 A G 0.100481 3.6777e-06
11:65242867 T C 0.104058 9.1518e-07
11:65244538 C G 0.266129 -1.9393e-05
11:65246826 T C 0.122374 2.1165e-05
11:65249145 G A 0.405202 -5.8499e-07
11:65249227 C T 0.670493 -1.4291e-05
11:65266169 G A 0.079799 -2.0857e-05
11:65270104 G A 0.095693 -1.1779e-06
11:65293463 A G 0.062294 2.6209e-06
11:65293819 A G 0.122893 -3.6386e-06
11:65294830 A C 0.579448 3.5206e-06
11:65302893 A G 0.437404 7.8892e-07
11:65319751 A G 0.140817 5.1481e-06
11:65327275 A G 0.041394 -2.2725e-05
11:65329525 T C 0.060405 1.8750e-05
11:65329691 T C 0.104460 -4.4691e-05
11:65336483 T G 1.343707 4.4209e-06
11:65336819 T C 0.140914 8.9319e-06
11:65336858 T C 0.081642 -2.1842e-05
11:65339378 A G 0.109082 -1.6617e-05
11:65341273 T C 0.070282 -7.8156e-06
11:65343007 C T 0.023802 -1.6710e-05
11:65349756 G T 0.971901 1.1817e-05
11:65352062 T C 0.466425 -1.8432e-05
11:65352093 A G 0.058990 -3.1053e-05
11:65359535 G C 0.020835 8.9849e-06
11:65366882 T C 0.036623 -1.5361e-05
11:65368323 A G 0.533283 -1.0907e-05
11:65371604 C T 0.624302 -2.8924e-05
11:65380248 C T 0.707301 2.4680e-05
11:65384129 A G 0.039901 -5.9186e-06
11:65390485 C A 1.153820 2.6963e-05
11:65391317 A G 0.448940 -1.0367e-06
11:65392257 T G 0.039661 1.4462e-05
11:65392695 T C 0.702085 2.3040e-05
11:65403651 A C 0.111173 -1.6720e-06
11:65408937 T C 0.274113 1.5657e-05
11:65422591 T C 0.268209 6.7306e-06
11:65430730 A C 0.043043 8.6249e-06
11:65439216 A C 0.044065 -3.8055e-06
11:65450047 C T 0.050294 -2.2682e-05
11:65458964 A G 0.679530 2.1976e-05
11:65458994 T G 0.124857 2.6281e-05
11:65462981 G A 0.060973 2.2674e-07
11:65469399 C T 0.022042 -4.5687e-05
11:65470516 T G 0.126954 -1.0320e-05
11:65475111 G A 0.143887 -1.3789e-05
11:65485218 A G 0.739097 3.0918e-05
11:65489626 G A 0.083220 -1.5904e-05
11:65494623 T C 0.087592 -2.6566e-05
11:65498234 T C 0.035782 -9.6940e-06
11:65506822 G C 0.686469 1.0927e-05
11:65513107 C T 1.790884 8.5608e-05
11:65546857 C A 1.106943 3.0333e-05
11:65552154 T C 0.684619 9.4285e-06
11:65553306 C T 0.423866 -1.0929e-05
11:65561574 T C 0.020105 -4.8293e-07
11:65564786 A G 0.658010 -4.1920e-05
11:65565694 A G 0.080419 1.6121e-06
11:65570517 T C 0.189138 1.1218e-05
11:65570754 T C 0.100858 1.2102e-05
11:65577462 T C 0.104434 5.0046e-05
11:65581772 T C 1.296152 2.5700e-05
11:65585257 A C 0.961631 6.1069e-05
11:65591977 G A 0.039125 9.3944e-06
11:65598327 A G 0.035704 6.1224e-06
11:65599052 G C 1.350085 2.7237e-05
11:65601116 A G 0.107099 5.4911e-07
11:65601560 C G 0.333275 3.4117e-05
11:65618053 T C 0.103003 -8.4582e-07
11:65623739 G A 0.386260 2.2241e-05
11:65628334 A G 1.332655 1.8946e-05
11:65629060 T C 0.045815 3.6696e-05
11:65631361 T C 0.068247 -1.2904e-05
11:65631642 T C 0.061645 -2.5158e-05
11:65637076 C T 1.007491 4.6518e-05
11:65640562 A G 1.278492 -1.6084e-07
11:65648327 C G 0.021825 -2.1657e-05
11:65656282 A G 0.400489 3.0690e-05
11:65663103 A C 0.069438 -2.4038e-05
11:65668164 A G 0.022555 1.3654e-05
11:65679835 A G 0.316371 4.7724e-05
11:65686180 A C 1.974851 -1.0281e-05
11:65689686 G A 0.037119 -6.4141e-06
11:65695438 T C 0.981515 -3.3026e-05
11:65711627 A G 0.053686 2.6940e-05
11:65714925 T C 0.053670 5.2286e-06
11:65715204 A G 0.092353 9.5623e-06
11:65727799 C T 0.987010 -6.9923e-06
11:65733289 A G 0.935074 -9.2056e-06
11:65733393 T C 1.012828 5.7136e-06
11:65747057 A G 0.603136 -4.0367e-07
11:65753304 G A 0.047269 8.5741e-06
11:65766092 T C 0.050635 6.4188e-06
11:65769456 T A 0.680160 -1.8455e-05
11:65771667 T C 0.043686 2.7396e-06
11:65771669 C T 1.667293 -3.4380e-05
11:65782574 T C 0.073203 -2.5568e-05
11:65785149 T C 0.077280 2.3050e-05
11:65792566 T G 0.176271 2.2989e-05
11:65793454 T C 0.574907 7.1035e-06
11:65799432 A G 0.079140 4.0101e-05
11:65808587 C T 0.299814 8.5562e-06
11:65808922 T C 0.025554 -9.7449e-06
11:65820673 G A 0.577023 3.8829e-06
11:65844283 G A 0.091675 6.6115e-06
11:65868455 T C 0.381388 9.0082e-06
11:65868971 G A 0.122721 1.5813e-05
11:65907886 C T 0.100218 3.9140e-05
11:65917084 C T 0.959771 -5.0474e-05
11:65939921 G T 0.242535 1.7527e-05
11:65956577 G A 0.370797 1.7279e-05
11:65965881 A G 0.031923 -7.7710e-05
11:65988278 C T 0.047480 -1.1562e-05
11:66002681 A G 0.324651 1.5232e-05
11:66003843 A G 0.021867 7.8749e-06
11:66014428 A G 0.085024 -1.7264e-04
11:66014589 T C 0.051278 -3.9484e-06
11:66017020 T G 0.046883 5.5244e-06
11:66024815 A G 0.064686 2.8321e-06
11:66025546 A G 0.022916 -2.3192e-05
11:66033430 T C 0.331581 1.8786e-05
11:66035336 A G 0.213838 2.5749e-05
11:66036564 T C 0.181909 -3.7145e-05
11:66041079 A G 0.721427 -7.0836e-05
11:66055685 A G 0.097229 7.1131e-07
11:66056457 A G 0.341711 -2.0620e-06
11:66064991 C G 0.379625 3.2491e-05
11:66075144 T G 0.911201 -8.8150e-05
11:66078129 T C 0.933999 9.3352e-05
11:66079516 T C 0.065309 1.6784e-05
11:66083043 T C 0.021961 -2.7475e-06
11:66083129 C T 0.922850 -9.2595e-05
11:66085596 G C 1.868995 9.4559e-08
11:66085860 T C 0.122549 1.0190e-05
11:66089144 A G 0.049509 2.1920e-05
11:66099323 A C 0.129534 -1.2334e-05
11:66100693 T C 0.106862 1.2623e-04
11:66101974 T C 1.834171 -1.0453e-05
11:66102557 T C 0.093343 -1.9253e-06
11:66109033 C T 0.698083 -5.1892e-05
11:66114900 T C 0.168416 5.5376e-06
11:66116911 G A 0.571817 1.3717e-05
11:66130477 T C 0.045419 -6.6030e-06
11:66135677 C G 0.049528 -1.4617e-05
11:66140397 A G 1.385945 -4.3191e-05
11:66148446 G T 0.094353 -3.7791e-05
11:66165359 T C 0.046204 1.3591e-05
11:66184140 A G 0.884780 -1.7065e-05
11:66188761 T G 0.462628 -3.5567e-05
11:66212936 A G 0.052430 -3.3762e-05
11:66220139 A G 0.125428 8.3384e-06
11:66224804 C T 0.064842 1.5158e-05
11:66228951 T C 1.296065 -3.8688e-05
11:66236839 A G 0.102425 -1.0849e-05
11:66240882 C T 0.484365 -1.7621e-05
11:66246965 T C 0.066124 1.3490e-05
11:66254085 T G 0.483615 -1.4490e-05
11:66272237 A G 0.478185 -1.3116e-05
11:66276576 A G 0.030482 -6.7408e-06
11:66297363 T C 0.478951 -1.5150e-05
11:66300463 A G 0.803280 -1.4758e-05
11:66309040 A G 0.034954 1.3089e-05
11:66313203 C T 0.491168 -1.1794e-05
11:66314603 A C 0.089770 1.5177e-04
11:66314661 G A 0.028261 -4.3325e-05
11:66315512 C G 0.496848 -3.7200e-06
11:66325484 C T 0.213374 1.7224e-05
11:66326362 G A 1.082545 -1.0203e-05
11:66326581 C T 0.372196 -2.3043e-05
11:66328095 C T 1.115250 -1.9719e-05
11:66328741 C A 0.372277 -2.2318e-05
11:66329639 A G 0.350007 -1.5113e-05
11:66329732 G A 1.104460 -1.3305e-05
11:66331169 T C 0.140466 1.1336e-05
11:66335308 C T 0.484053 -5.6787e-06
11:66353642 C T 0.104412 5.8633e-06
11:66358274 C A 0.104753 2.8486e-05
11:66359489 T C 0.032072 -2.0500e-05
11:66362606 G A 0.096148 -1.5097e-05
11:66362997 G A 1.051131 1.8979e-05
11:66409409 A G 0.443646 -3.0173e-05
11:66419554 T C 1.495962 -6.1428e-06
11:66424044 A G 0.088283 1.5276e-04
11:66433713 G A 0.039427 -2.4205e-05
11:66451184 A G 1.052034 1.7341e-05
11:66456402 T C 0.078893 8.8533e-06
11:66460527 T C 0.095823 -1.5976e-05
11:66468469 G A 0.169354 -2.6511e-05
11:66469032 C T 1.556085 -1.0095e-05
11:66501624 C T 0.150944 -2.9667e-05
11:66512395 C T 0.021257 -5.1295e-05
11:66523341 C T 0.033955 2.5530e-05
11:66551002 C G 0.525739 -3.1428e-06
11:66579572 G A 0.067257 -1.0146e-05
11:66582036 A G 0.068325 1.3519e-04
11:66602099 T C 0.774996 1.0211e-05
11:66612234 T C 0.100935 -8.6534e-06
11:66641954 G A 0.048207 1.8726e-05
11:66653342 T G 0.041115 3.1757e-05
11:66654367 A G 0.093613 -5.9805e-06
11:66662731 A G 0.667358 1.3797e-05
11:66663230 C T 0.029355 2.2251e-05
11:66678829 G A 0.032757 -6.1848e-05
11:66679115 T C 0.082853 8.0779e-06
11:66679738 C T 1.100734 -1.9309e-05
11:66686250 T C 0.080623 1.1281e-04
11:66689240 T G 0.903128 -3.6638e-05
11:66703817 G A 0.146065 -3.5089e-05
11:66723133 C T 0.044237 2.5375e-05
11:66725501 A G 0.084463 -1.5166e-05
11:66743098 T C 0.077497 -1.5145e-05
11:66759734 G A 0.033640 -2.4552e-06
11:66770467 A G 0.232719 -4.7050e-06
11:66780054 A G 0.149405 1.3844e-06
11:66781757 A G 0.049817 2.3946e-05
11:66794108 C T 0.682643 -3.9559e-05
11:66806043 A G 0.126493 -4.4140e-05
11:66816507 C T 1.871342 1.1915e-06
11:66826160 T C 0.712358 5.4137e-05
11:66832528 A G 0.894452 5.8149e-05
11:66837996 A G 0.033202 7.3999e-06
11:66843350 G A 0.218486 2.5734e-05
11:66863010 G C 0.067685 -3.1310e-05
11:66864689 C T 0.049875 4.2884e-05
11:66873960 A G 0.230398 1.8003e-05
11:66874288 T C 0.030073 -4.7743e-05
11:66875648 T G 0.034584 -1.5289e-05
11:66883658 T C 0.054997 7.2500e-05
11:66884782 C T 0.113974 1.1520e-05
11:66885213 T C 0.045435 3.8091e-06
11:66899619 G A 0.168565 -2.4646e-05
11:66922932 G A 0.080415 4.7116e-05
11:66934577 A G 0.072567 -9.8671e-06
11:66988048 A C 0.167640 -1.5080e-05
11:66992232 T C 1.871942 -5.1968e-06
11:66999842 A G 0.085300 5.7807e-06
11:67000616 G T 0.030420 -4.8075e-05
11:67020500 T C 0.027755 -4.7596e-05
11:67022766 G A 0.045506 5.0757e-06
11:67024534 T C 0.166959 -1.9012e-05
11:67033076 T C 0.090052 -2.0312e-05
11:67039030 G A 0.049252 3.9783e-05
11:67046076 A G 0.095018 5.7423e-06
11:67059499 T G 0.068435 -1.1199e-05
11:67068859 C T 1.935557 -5.0106e-05
11:67074393 A G 0.037262 4.0249e-05
11:67079076 T C 0.039333 -4.8712e-05
11:67090571 T C 1.313544 -4.8807e-06
11:67093486 T C 0.029485 -4.3330e-05
11:67099241 T C 0.162716 -2.8385e-05
11:67116961 C T 0.023516 -2.2715e-05
11:67119427 A G 0.078312 4.1954e-05
11:67123432 T C 0.028034 -5.7019e-06
11:67123891 G T 0.048113 5.0782e-05
11:67124992 G T 0.112059 -1.4892e-06
11:67132804 A G 0.020582 -1.9465e-05
11:67133600 A G 0.365493 3.4960e-07
11:67136981 T C 0.115866 4.9895e-06
11:67160933 A G 0.341954 9.9500e-06
11:67165254 T C 0.109160 -2.1282e-05
11:67165760 A G 0.040592 2.5509e-06
11:67166984 C T 0.124552 1.5897e-06
11:67167792 A G 0.046049 -4.3643e-05
11:67175349 A G 0.110404 7.1717e-06
11:67180310 A G 0.023315 3.0714e-05
11:67184725 A G 0.168377 -2.6108e-05
11:67192555 A G 0.737319 -3.1860e-05
11:67200819 T C 0.877451 -5.4518e-05
11:67224391 A G 0.102721 -1.1082e-05
11:67227006 A G 0.856888 -4.1406e-05
11:67230755 A C 0.151905 -6.9535e-05
11:67230908 T C 0.037243 1.2350e-05
11:67235351 G A 0.878924 -4.3021e-05
11:67242216 A G 0.114630 -1.3559e-05
11:67243330 A G 0.502986 4.2862e-06
11:67258805 C G 0.169013 -2.4043e-05
11:67262411 T C 0.032458 4.3172e-05
11:67275063 T C 0.029011 -1.4872e-05
11:67277988 T C 0.037291 2.3152e-05
11:67282071 T G 0.182587 2.9083e-05
11:67288594 T C 1.116554 4.1716e-05
11:67306019 T C 0.086738 -1.1930e-05
11:67312221 T C 0.976189 1.4368e-05
11:67324933 A G 0.878314 -1.9802e-05
11:67339949 A G 1.853373 -1.2171e-05
11:67342203 A G 0.029563 -4.9895e-05
11:67344150 T C 0.124072 -3.3898e-05
11:67346743 C T 1.848689 -1.4377e-05
11:67346988 C T 0.894628 -2.8063e-05
11:67352256 A C 0.900249 -2.8525e-05
11:67352689 G A 0.707363 -4.4502e-05
11:67353579 T C 0.172486 4.2474e-06
11:67360264 T G 0.161399 -2.6673e-06
11:67363917 G A 1.902512 -4.0586e-06
11:67372477 T G 0.787428 -3.0226e-05
11:67372813 T C 0.091490 -8.2296e-05
11:67373669 A C 0.202754 -3.7127e-06
11:67386311 T C 0.869463 -3.1291e-05
11:67395015 A G 0.038577 7.0596e-06
11:67400615 A G 0.126315 -3.3100e-05
11:67401299 A C 0.110131 1.1278e-05
11:67402362 G T 0.626896 -3.4827e-05
11:67402937 C T 0.217253 4.2455e-06
11:67406302 A G 0.441176 -5.6999e-05
11:67411537 G T 0.225909 -6.9100e-05
11:67413064 A G 0.131839 -2.8281e-06
11:67414492 T C 1.632092 8.9939e-05
11:67415054 T C 1.635919 1.1704e-04
11:67416638 C T 0.058983 3.1505e-05
11:67416963 G A 1.294766 1.9858e-05
11:67418178 C T 1.789778 1.4869e-05
11:67418740 G A 0.046049 -2.2925e-05
11:67419855 A G 1.603506 2.8371e-05
11:67420328 A G 0.207801 -1.9408e-05
11:67433869 T C 1.793004 1.8923e-05
11:67440743 C T 1.603529 4.1173e-05
11:67441143 T G 0.114010 -2.1919e-05
11:67442350 T C 0.020095 1.2121e-05
11:67442661 T C 0.205724 -1.4120e-05
11:67451636 A G 0.058292 6.2251e-07
11:67452985 T G 0.025678 -3.7448e-05
11:67452996 A G 0.170354 -2.8826e-05
11:67456736 A G 0.064261 -5.1575e-06
11:67457095 C T 0.850400 4.8350e-05
11:67461945 G A 1.979230 -1.6024e-05
11:67468845 A T 0.141060 -2.3948e-08
11:67470547 T G 0.493723 3.5721e-05
11:67470924 A C 0.107184 -2.5517e-05
11:67472905 C T 1.815536 6.1505e-05
11:67477371 T C 0.581285 2.0905e-05
11:67511819 C T 0.957071 -1.5671e-05
11:67515180 A C 0.187391 -4.3970e-06
11:67516924 T C 0.730334 1.5363e-06
11:67524358 G A 0.117713 -1.0756e-06
11:67535661 T C 0.800950 3.7930e-05
11:67536795 A G 1.940296 -6.1199e-06
11:67539295 C T 0.296204 -2.3186e-05
11:67545665 A G 1.313579 2.1707e-05
11:67579543 G T 0.307766 -9.6496e-06
11:67585849 A G 0.033779 3.1374e-06
11:67602698 T C 0.959073 -5.5351e-06
11:67616520 T G 0.075595 4.8306e-06
11:67618732 A C 0.192192 2.7962e-05
11:67640697 G A 0.157504 2.5518e-05
11:67655268 C T 0.414531 1.5168e-05
11:67673682 A G 1.519280 -1.1380e-05
11:67728617 A G 0.060213 6.8645e-05
11:67734144 G A 0.299548 2.9053e-05
11:67748817 A G 0.344976 4.3316e-05
11:67765056 C T 0.858917 3.0562e-05
11:67767363 A G 0.061314 1.8620e-05
11:67774231 G A 0.235666 4.7491e-05
11:67775128 C T 1.497332 1.2104e-04
11:67777216 A G 0.026827 -1.7456e-05
11:67784593 C A 0.062291 -3.0444e-05
11:67785118 A G 0.162356 -4.1104e-05
11:67793509 T C 0.472897 1.0287e-06
11:67796801 C G 0.475624 -4.4168e-07
11:67797705 G C 1.124611 -1.5528e-05
11:67804074 T C 0.364503 2.3359e-05
11:67808146 A G 0.101981 2.9952e-06
11:67809268 T C 0.116246 -6.8781e-05
11:67816936 G A 0.537359 1.8912e-05
11:67819682 A G 0.051177 -2.2264e-05
11:67821127 C T 0.133355 1.7286e-05
11:67823868 G A 0.080006 2.4752e-05
11:67830360 A G 0.031579 -6.0734e-06
11:67843662 C G 0.407186 -1.6470e-05
11:67849583 C T 0.049515 -1.7510e-05
11:67854035 C T 1.786155 -6.5503e-05
11:67878157 T C 1.129898 -1.6166e-05
11:67901177 A G 0.344376 3.3292e-06
11:67905981 A G 1.216734 -3.5876e-05
11:67917712 A G 0.045847 2.0184e-05
11:67923282 A G 0.059817 -8.2877e-06
11:67926946 T C 0.118674 -3.5755e-06
11:67933642 A C 0.136445 -2.6545e-05
11:67936885 A G 0.036379 2.7143e-05
11:67937627 T C 0.028842 -6.5264e-05
11:67939678 A G 0.050031 3.9024e-05
11:67945951 G T 0.112968 4.8404e-05
11:67950788 G A 0.033734 -1.8978e-06
11:67961496 T C 0.033396 1.0036e-05
11:67968392 A G 0.066968 -3.5826e-05
11:67976391 G A 0.090766 -1.4787e-05
11:67983281 G A 0.886474 1.0588e-05
11:67992324 G A 0.536610 -3.3540e-05
11:67994432 A G 0.337206 -5.8946e-05
11:68030015 T C 0.907767 -2.0779e-05
11:68032384 G A 0.156063 -7.3021e-05
11:68032758 A G 0.039787 1.4936e-05
11:68033980 T G 0.089857 2.8805e-05
11:68034772 G A 0.589439 -1.9838e-05
11:68037232 C T 0.133618 6.2235e-06
11:68040643 T G 0.161103 -2.8476e-05
11:68044766 C T 0.032900 -6.2676e-06
11:68046781 T C 0.365912 5.9281e-05
11:68046831 T C 1.585550 4.6717e-05
11:68050865 A C 0.028495 -6.1489e-06
11:68056770 T C 0.265106 4.1365e-05
11:68060037 T C 0.052959 -6.6776e-05
11:68066034 A G 0.732697 -1.4204e-05
11:68083673 T G 0.038161 2.0920e-05
11:68093193 T C 0.128830 1.1778e-05
11:68093460 C T 0.628833 7.8386e-05
11:68098710 T C 0.106560 -3.5651e-05
11:68100519 A G 0.039326 -5.4773e-06
11:68101356 T C 1.108492 -9.4444e-05
11:68106113 A G 0.075761 9.6120e-06
11:68110728 A G 0.207041 -5.0543e-06
11:68122295 G T 0.834538 3.3739e-05
11:68124285 A G 0.086271 -4.0876e-06
11:68125376 T C 0.057399 -6.2045e-06
11:68126633 G C 0.022477 1.4493e-05
11:68132916 T C 0.040011 -9.3128e-06
11:68149981 T C 1.303955 -3.6247e-06
11:68152032 G A 1.974040 3.9210e-05
11:68160264 C T 0.042786 5.0395e-06
11:68160697 A G 0.354779 1.3664e-05
11:68162959 G A 1.318997 -3.2037e-05
11:68171013 C T 1.822054 -1.7010e-05
11:68171229 T C 0.038836 -5.6337e-06
11:68173153 G C 0.158617 5.6321e-06
11:68174189 A G 0.102071 2.1286e-05
11:68178752 A G 0.155865 -3.8303e-04
11:68187748 A C 0.032134 -8.0763e-06
11:68192346 G T 0.656079 -1.0697e-05
11:68199008 C T 0.153583 -3.9029e-05
11:68201295 T C 0.307529 -7.0657e-07
11:68203791 C T 0.027599 -2.1175e-05
11:68206626 T G 0.055059 -1.8952e-05
11:68206927 T C 0.033581 -3.5529e-06
11:68208037 C T 0.310197 3.4710e-05
11:68213989 T C 0.026729 -2.1024e-05
11:68223346 A G 0.133303 1.1164e-05
11:68231441 G A 0.052566 -3.2853e-05
11:68233806 T C 0.033172 -6.6123e-06
11:68236389 C T 0.246826 -3.8842e-05
11:68260186 G A 0.055926 1.3763e-05
11:68276850 T C 0.157306 4.7001e-07
11:68281455 T G 0.066530 1.6665e-05
11:68289338 G A 0.230291 1.7864e-05
11:68291116 A G 0.050229 -5.0542e-06
11:68301847 T C 0.219187 -5.5037e-05
11:68302798 A G 0.054848 3.1722e-07
11:68303684 C G 0.037794 -3.9773e-05
11:68304227 A G 0.040712 -1.9599e-05
11:68331663 A G 0.165690 5.7509e-06
11:68338940 C T 0.027813 4.8042e-06
11:68340312 T C 0.217431 -6.1849e-06
11:68342402 T C 0.033464 -6.9315e-07
11:68361502 G A 0.135026 7.2074e-06
11:68363873 G A 0.151963 1.7825e-06
11:68366644 T A 0.075556 3.4339e-05
11:68377475 G A 0.028148 8.1413e-06
11:68382119 A C 0.027538 -2.0922e-05
11:68382331 A G 0.037642 1.0186e-05
11:68388567 T C 0.470560 5.2794e-06
11:68408886 A G 0.217181 -2.9657e-06
11:68419122 C A 0.027771 -2.1586e-05
11:68423272 C A 0.156202 4.9124e-06
11:68428880 A G 1.461566 -7.2307e-06
11:68433177 T C 0.237964 -5.2749e-05
11:68445688 C T 1.417426 1.9582e-06
11:68446424 T C 1.600497 3.3372e-06
11:68453429 C A 0.106606 9.2153e-06
11:68459203 T G 1.296928 3.7522e-06
11:68460738 T C 0.139885 1.8626e-05
11:68467359 T C 0.037178 -2.8185e-05
11:68480979 G A 0.055906 5.7038e-06
11:68481962 G A 0.054884 8.2569e-06
11:68484882 T C 0.054361 -3.2496e-06
11:68487280 G A 0.335180 1.3150e-05
11:68487513 G A 1.392573 1.4174e-05
11:68488141 A C 0.184415 2.1097e-05
11:68495118 A G 0.172649 2.0588e-05
11:68512145 T C 1.244138 6.0214e-06
11:68512543 G A 0.204010 -3.5925e-06
11:68512867 T G 0.033043 2.8264e-05
11:68514575 G C 0.121436 -1.3544e-05
11:68529378 G C 1.655134 -4.3287e-06
11:68530318 A C 1.876188 -3.6275e-05
11:68537578 A G 0.030423 6.7158e-05
11:68545550 G A 0.091756 -4.8621e-05
11:68549546 C T 0.907705 3.7264e-05
11:68550068 C T 0.108135 1.4394e-05
11:68558187 A G 1.773107 1.8902e-05
11:68562328 T C 0.132550 -7.3051e-06
11:68568686 T C 0.020936 -1.5246e-05
11:68575177 A G 0.084385 -3.1094e-05
11:68576951 G A 0.043854 -7.9208e-06
11:68578928 C T 0.026255 -1.5710e-06
11:68579639 T C 0.194188 -2.1281e-05
11:68589257 A G 1.746251 5.6356e-06
11:68595250 C T 1.756518 2.3150e-05
11:68595289 T C 0.061229 2.0968e-05
11:68598455 G A 0.067062 -1.1174e-06
11:68598684 C T 1.850565 2.5085e-05
11:68603346 C T 1.194393 2.2336e-05
11:68612927 A G 1.097388 2.1605e-05
11:68614062 T G 0.093928 1.0142e-05
11:68616449 T C 0.640866 -1.4603e-05
11:68619661 A G 0.058045 -3.2299e-05
11:68629929 A G 0.569451 -6.3867e-06
11:68636116 T C 0.077238 4.1404e-06
11:68645386 T C 0.051875 1.4127e-05
11:68662167 T C 0.567189 2.4536e-06
11:68662384 G A 0.022360 -1.1765e-05
11:68664756 T C 0.058006 -3.9024e-05
11:68665480 C T 0.064219 -2.0430e-05
11:68667198 C A 0.569899 -1.4919e-06
11:68670389 T C 0.032062 -3.7547e-05
11:68678962 C T 1.695376 -1.3332e-06
11:68680577 T C 0.372462 -1.4622e-05
11:68691237 G A 0.020686 -6.1171e-07
11:68694931 A G 0.026781 5.2206e-06
11:68700257 G A 0.061284 -2.1637e-05
11:68703959 G A 0.581409 -5.3351e-07
11:68704028 T C 0.501552 -1.3494e-05
11:68705674 A C 0.598878 2.9564e-06
11:68706610 T C 0.044182 1.2003e-05
11:68709358 A G 0.178731 1.3715e-05
11:68722852 A G 0.025723 -1.0102e-05
11:68730729 G A 0.577380 8.2701e-06
11:68733800 A G 0.109943 -7.0555e-06
11:68737011 G A 0.509358 -1.2701e-06
11:68749540 C T 1.117191 5.8748e-06
11:68761422 T G 0.859034 5.2951e-06
11:68777323 C T 0.565572 -9.4674e-06
11:68778000 G C 0.072713 -1.8686e-06
11:68782223 G A 0.707074 1.1649e-05
11:68785749 T C 0.039615 -6.5415e-06
11:68785803 G A 0.521526 -1.1127e-05
11:68789606 A G 0.726026 -4.9267e-06
11:68791294 T C 0.159760 -7.7877e-06
11:68793206 G A 0.920429 1.4865e-05
11:68797752 G A 0.943513 -1.4430e-05
11:68798901 A G 0.451819 -4.6014e-05
11:68800617 C A 0.457259 -3.6783e-05
11:68804451 T C 0.532647 2.9970e-05
11:68804806 T G 0.584051 -1.2571e-05
11:68808272 C T 0.370115 4.3172e-06
11:68808831 A C 1.939173 -1.2505e-05
11:68809691 C T 0.194285 2.7846e-05
11:68810837 A G 1.888204 -2.9073e-06
11:68811777 T C 0.322830 3.2165e-06
11:68831364 A G 0.215416 6.9466e-06
11:68840160 G A 0.650035 -1.2207e-05
11:68840490 T C 0.035337 3.6520e-06
11:68842021 T C 0.258303 -1.1348e-05
11:68843715 A G 0.073732 -4.4823e-06
11:68844942 T G 0.035873 -1.5408e-05
11:68846399 T A 0.319808 -3.1672e-06
11:68846578 A G 0.082058 -3.3102e-05
11:68849601 A G 0.042037 -7.3432e-06
11:68851466 T G 1.025376 1.5246e-05
11:68855197 G T 0.956295 -3.7745e-06
11:68855363 A G 0.814433 1.8545e-07
11:68860146 G A 0.173304 1.9870e-05
11:68867121 A C 0.305702 4.3194e-06
11:68867835 C T 0.317987 1.1510e-06
11:68877588 C T 0.539206 -6.6905e-05
11:68882151 A C 0.028898 5.0095e-05
11:68884755 G A 1.338364 1.5880e-05
11:68887017 T C 0.462105 -4.4205e-05
11:68891695 T C 0.393472 7.6563e-05
11:68893849 T C 0.074946 2.2488e-06
11:68894806 T C 0.134199 -1.2256e-05
11:68898009 A G 1.147847 -4.7726e-06
11:68901196 C G 0.247011 -2.2449e-05
11:68909579 G A 0.297876 -2.9708e-06
11:68912835 G A 0.051563 -1.7882e-05
11:68918985 C A 0.118680 -6.0003e-05
11:68919430 C T 0.072875 2.2772e-05
11:68920808 A G 0.197681 -2.8247e-05
11:68922043 G A 0.183730 1.1491e-05
11:68926522 T C 0.595025 1.0311e-04
11:68935486 T C 0.196986 -6.3307e-06
11:68938776 A G 0.192815 -2.9410e-05
11:68947810 A G 0.090808 -1.7054e-05
11:68958660 G T 0.967931 4.2580e-05
11:68963173 T C 0.042553 2.2961e-05
11:68966882 G A 1.929666 -2.8804e-05
11:68967641 C T 1.234602 1.6802e-05
11:68969413 G A 0.023188 -3.6876e-06
11:68976813 A G 0.093003 4.1962e-05
11:68977585 A G 0.079023 4.4562e-06
11:68978580 A G 0.433194 2.5093e-05
11:68994497 G T 1.022221 3.9866e-05
11:68994667 G A 1.014467 4.4145e-05
11:68995958 G A 0.342613 5.3159e-05
11:69015871 A G 0.228659 -2.2505e-05
11:69018083 A G 0.083664 7.0790e-06
11:69019231 A G 0.024993 4.0292e-06
11:69030990 T A 0.363471 3.5335e-06
11:69031197 C T 0.363091 1.3655e-06
11:69032731 T C 0.043656 -1.4793e-05
11:69036597 A G 0.042361 2.7977e-05
11:69042608 T C 0.026632 2.5726e-05
11:69044471 T C 0.113315 -2.1118e-05
11:69053187 T C 0.085995 -3.0801e-05
11:69054049 A G 0.076968 -1.9077e-05
11:69055415 C T 0.207275 7.9470e-06
11:69056594 C G 0.035587 1.4698e-05
11:69063393 C T 0.323693 -1.7711e-05
11:69063476 T C 0.042436 8.1471e-06
11:69063510 A G 0.221927 -2.5052e-05
11:69063728 C G 0.222923 -2.1998e-05
11:69063767 A C 0.119174 1.0839e-05
11:69063984 T C 0.096995 -3.9564e-06
11:69069538 A G 0.149941 5.2304e-06
11:69073647 G A 0.697061 1.6682e-05
11:69074090 A G 0.214896 -3.2674e-05
11:69076514 T C 0.047636 1.5012e-05
11:69078571 G C 0.435366 2.6855e-05
11:69078651 T C 0.131365 8.0873e-06
11:69079134 G T 0.432737 3.5740e-06
11:69084550 C T 0.661314 7.7897e-05
11:69089219 G A 0.213764 2.9592e-05
11:69143284 G A 1.593717 -4.0531e-05
11:69167001 T C 0.273724 1.4405e-05
11:69173318 A C 0.278028 -2.4107e-05
11:69175126 A G 0.093317 -9.5700e-05
11:69175903 C T 0.026122 -4.1659e-06
11:69182720 G A 0.179686 8.3095e-05
11:69185806 T C 0.760546 2.8712e-06
11:69192472 G A 0.326637 -5.3733e-06
11:69197584 G A 1.911941 -1.5963e-05
11:69201113 A G 0.117648 4.4970e-05
11:69207590 C T 0.392563 -2.7022e-06
11:69223950 T C 0.190163 1.2618e-06
11:69229467 A G 0.072194 -5.1966e-06
11:69234086 G A 0.648594 -1.2601e-05
11:69234494 T C 0.816523 -1.8572e-05
11:69239741 A G 0.169091 -6.1597e-06
11:69241807 A G 1.895695 2.4604e-05
11:69245812 C A 0.703020 3.0951e-05
11:69247621 T C 0.028661 1.9021e-05
11:69255125 C T 0.255080 -1.5395e-05
11:69255905 A C 0.025817 -6.1181e-05
11:69260580 T C 0.155800 -1.7044e-05
11:69262428 C T 0.946187 -4.4533e-05
11:69269768 A G 1.289765 1.9095e-05
11:69269858 T C 0.213608 -1.5098e-05
11:69272876 T C 0.067007 -9.8360e-06
11:69275865 A G 0.656316 7.7139e-06
11:69277890 T C 0.229009 -3.9998e-06
11:69281829 C A 1.140070 -1.3772e-05
11:69283424 G A 0.461959 -1.0896e-05
11:69289803 T C 0.052732 4.4513e-05
11:69295887 T C 0.052631 -2.1009e-05
11:69299771 G A 1.671295 -4.0282e-05
11:69300075 A G 0.314170 -1.6783e-05
11:69306579 A G 1.054465 -3.2306e-05
11:69308023 T C 0.096683 3.4042e-05
11:69309734 A G 0.035996 -1.2755e-05
11:69311989 T C 0.652998 2.3009e-05
11:69314267 C T 0.649029 1.7584e-05
11:69320462 A G 0.237215 -1.5469e-05
11:69323264 T C 0.197531 1.0467e-07
11:69327608 G C 0.684860 1.8283e-05
11:69332260 G A 0.657497 1.5297e-05
11:69332712 T C 0.412366 -1.9760e-07
11:69339617 G A 0.212436 -8.8472e-06
11:69343155 T C 0.147198 9.2350e-06
11:69343815 T C 0.080802 1.1655e-05
11:69349388 A G 0.038976 -1.5366e-05
11:69351721 T G 1.338286 -4.0106e-06
11:69353882 T G 0.044416 2.0425e-05
11:69377509 T C 0.150175 1.5988e-05
11:69378694 A G 0.047347 -1.6381e-05
11:69378833 C T 1.311093 1.2818e-05
11:69379287 T G 0.099056 3.6446e-05
11:69387281 A G 0.061995 -3.0463e-05
11:69392272 G T 0.155099 -1.4867e-05
11:69392304 A G 0.959557 4.1275e-06
11:69392952 A G 1.180338 1.4392e-05
11:69393671 A G 0.701225 -9.4389e-06
11:69394391 G A 0.220220 1.2328e-05
11:69396083 T C 0.078643 -4.7976e-06
11:69404263 G A 0.061213 -2.3211e-05
11:69414781 C T 1.469103 1.9678e-05
11:69418436 G A 0.046779 -1.8655e-05
11:69421189 G A 0.044075 1.6361e-05
11:69422764 T C 0.057019 9.0497e-08
11:69423323 T C 0.085748 -3.0025e-06
11:69424370 T A 0.022399 1.3399e-05
11:69431628 A G 0.134059 -1.0280e-05
11:69435230 G A 1.444185 1.3703e-05
11:69443552 A G 0.039511 1.1587e-05
11:69443822 C T 1.107180 2.0258e-05
11:69446552 G A 0.075105 1.3781e-05
11:69446719 C T 1.139879 2.6940e-05
11:69448575 G T 0.931150 -9.8996e-06
11:69452559 T C 1.050515 -2.0791e-05
11:69453506 A G 0.225569 -8.2909e-05
11:69455451 A G 0.041667 8.0241e-06
11:69461686 T C 0.043955 2.0651e-06
11:69462910 A G 0.883475 1.8565e-06
11:69464793 A G 1.096336 8.2305e-06
11:69468586 A G 0.029268 5.8595e-06
11:69468776 T C 0.106544 1.6443e-06
11:69469423 T C 0.044581 -1.3386e-05
11:69472462 G C 0.030095 1.8170e-05
11:69480191 G A 0.031085 1.1187e-05
11:69482068 G A 0.207236 -2.0956e-06
11:69482224 G A 0.048704 -1.5455e-05
11:69488190 T C 0.081509 -3.1148e-05
11:69490301 T C 0.244995 4.6113e-05
11:69500363 A G 1.288778 -3.1165e-06
11:69512114 C T 0.049148 -6.0453e-05
11:69513338 G A 0.583204 1.2013e-05
11:69524372 A G 0.187878 3.4043e-06
11:69525436 G A 1.691127 8.7291e-06
11:69525494 A C 0.112559 -1.1175e-05
11:69527454 T C 1.118849 1.2272e-05
11:69534731 A G 0.047045 4.9338e-06
11:69535206 C A 0.079419 -4.8066e-06
11:69542062 A G 0.050771 1.0829e-05
11:69542387 T C 0.061005 -2.5352e-05
11:69543611 C T 1.277713 -7.9129e-06
11:69544060 T C 0.054725 1.0701e-05
11:69548969 C A 0.046172 6.0789e-06
11:69553604 A C 1.342230 -9.5901e-06
11:69553799 C T 0.328883 -3.1935e-05
11:69554299 C T 0.047665 -2.3951e-06
11:69556527 G T 1.770192 -3.3515e-05
11:69563733 T C 0.734560 4.5465e-05
11:69564767 T G 0.020796 -1.7441e-05
11:69570988 C T 1.182357 3.5653e-05
11:69571092 G A 0.090046 4.7587e-05
11:69571808 A G 0.040514 3.8648e-06
11:69580445 G A 0.683353 -2.9130e-05
11:69583717 T C 0.078604 3.3652e-06
11:69584735 T C 0.071940 -2.8717e-05
11:69587734 G A 0.030170 -1.2469e-05
11:69591809 T C 0.701692 1.8247e-05
11:69592714 C T 1.915008 4.1105e-06
11:69595522 T C 0.101711 -1.9028e-05
11:69596523 A G 0.756667 9.3798e-06
11:69596699 C T 1.576832 -3.9604e-05
11:69597244 T C 0.191095 4.3935e-05
11:69597631 A G 0.194360 9.8652e-05
11:69597881 C T 0.292991 3.6503e-06
11:69598714 G T 0.152028 -1.0068e-05
11:69600537 T A 0.145764 -1.0953e-05
11:69602803 T C 0.057282 2.4099e-06
11:69603639 C T 0.046490 2.9695e-05
11:69603669 C A 0.879190 -2.4004e-05
11:69604381 G C 0.844895 -6.3931e-06
11:69610794 A G 0.484910 1.9250e-05
11:69611301 C T 0.028187 -1.7936e-05
11:69613221 C A 0.257034 3.4019e-05
11:69613533 G A 1.109761 -5.2919e-06
11:69619898 A G 0.066449 -2.2148e-05
11:69625473 A G 0.073473 1.9896e-05
11:69627762 G A 1.598186 2.7389e-06
11:69629390 A G 1.010159 7.3823e-07
11:69630978 A G 1.084943 8.2387e-06
11:69645538 C T 0.031277 -2.0732e-06
11:69647699 A G 0.046480 1.1055e-05
11:69650253 T C 0.195285 1.2918e-05
11:69657107 C A 0.611647 1.0309e-05
11:69662762 T C 0.084086 2.2881e-05
11:69667324 A G 1.249159 1.9980e-05
11:69669641 T C 1.431990 1.2764e-05
11:69675060 T G 0.339293 -5.2703e-06
11:69676502 T C 0.829000 1.2442e-05
11:69679312 A G 0.081769 2.9670e-05
11:69679976 T C 0.066267 1.2580e-05
11:69680526 C T 0.029855 -9.6624e-06
11:69684293 C T 0.287291 1.8984e-05
11:69688098 A G 0.759228 3.0592e-05
11:69691270 T C 0.822340 5.7622e-06
11:69691462 G A 1.393715 -3.2277e-05
11:69692121 C T 1.674775 -2.1275e-05
11:69695986 G C 0.287720 -3.3501e-05
11:69699010 T C 1.301972 5.1417e-06
11:69699946 A G 0.364253 -3.2886e-05
11:69701016 T G 0.077069 -2.2896e-06
11:69703028 A G 1.452890 -2.9682e-05
11:69707276 G A 0.088793 -4.6135e-06
11:69708906 G C 1.221820 -6.5364e-06
11:69791513 C A 0.963965 -9.1379e-05
11:69802761 C T 1.643754 -3.5532e-06
11:69806083 A G 0.050742 -1.1948e-05
11:69806270 A G 0.342717 4.5560e-05
11:69807194 A C 0.762630 4.2094e-05
11:69810666 G A 0.234952 7.1225e-06
11:69810922 A G 0.283338 4.6696e-05
11:69810988 G C 0.983482 -3.8847e-05
11:69813245 T C 1.300132 -2.0464e-05
11:69816812 T C 0.160636 -4.2465e-05
11:69819628 T C 1.467711 -2.1451e-05
11:69820138 C T 0.135267 9.7683e-06
11:69824156 A G 1.071908 -1.4981e-05
11:69824854 G A 0.023970 2.8715e-05
11:69828356 T C 0.032108 -1.2927e-05
11:69830570 T C 0.238455 6.2447e-05
11:69831126 T C 0.035211 -9.8396e-07
11:69834187 A G 0.061070 5.9408e-06
11:69834401 A G 0.078185 -2.0403e-05
11:69835356 G T 1.731502 5.8160e-05
11:69836605 T G 0.255985 2.8465e-05
11:69837651 A C 0.384747 6.3989e-05
11:69841128 A G 0.074407 -5.0496e-06
11:69843124 A G 1.848949 5.2909e-05
11:69845705 C A 0.032127 8.2575e-06
11:69851980 A G 1.092240 3.1662e-05
11:69853916 T G 0.427920 -1.6451e-05
11:69855161 G T 0.035266 -1.7567e-06
11:69859196 A C 0.197801 7.4793e-05
11:69864831 C T 0.026551 6.7365e-06
11:69864938 G A 0.022403 2.6110e-05
11:69867788 A G 0.181510 -1.7787e-05
11:69876059 T C 0.445373 1.9179e-05
11:69879733 G A 0.096284 8.7309e-06
11:69886462 T C 1.237137 1.3354e-05
11:69895214 T C 0.058217 1.8947e-05
11:69897388 T C 0.265509 4.1059e-06
11:69898494 A C 0.619226 -1.5711e-05
11:69908721 C T 0.028885 1.5699e-05
11:69912172 G A 0.024081 -1.9449e-05
11:69914299 T C 0.043332 1.2453e-05
11:69914307 A C 0.046172 2.5439e-05
11:69917160 A G 0.226555 4.5070e-06
11:69917227 G T 0.158753 1.5579e-05
11:69919434 C A 1.510880 -1.3784e-05
11:69924352 G C 0.903567 1.3079e-05
11:69933891 A G 0.095486 -1.1328e-05
11:69937161 A G 0.038272 -3.2724e-05
11:69938030 T G 0.281338 -3.5839e-05
11:69941786 T C 0.674450 4.0744e-05
11:69944120 A G 1.192838 1.9432e-06
11:69944316 T G 0.080367 1.4567e-05
11:69946058 T C 0.087955 5.5293e-06
11:69946971 A G 0.633971 8.6805e-06
11:69947141 G A 0.639944 -2.1132e-05
11:69949036 T C 0.679426 -2.5767e-05
11:69949327 T C 0.800917 -3.2240e-05
11:69954929 T G 1.672259 -2.2616e-05
11:69955637 C A 1.691909 1.5660e-06
11:69955885 A G 0.199144 -1.1157e-05
11:69960247 C T 0.028820 1.3329e-05
11:69962432 T A 0.367100 -7.3688e-05
11:69962642 G A 1.757595 1.3245e-06
11:69964074 C T 0.870849 1.1754e-05
11:69964525 T G 1.370394 -2.5308e-05
11:69973982 C T 1.687024 -2.0584e-06
11:69974423 C T 1.602708 -1.0685e-05
11:69975570 G A 0.986183 7.8077e-06
11:69978691 A G 0.062596 -1.0823e-05
11:69990654 A G 0.091532 -1.5117e-05
11:69993574 A G 0.632998 -2.7381e-05
11:70001534 C T 1.382504 2.6685e-05
11:70001711 A C 0.260140 1.6832e-06
11:70002012 T C 0.331185 1.1611e-05
11:70004396 A G 1.568863 2.3550e-05
11:70005641 A G 1.033221 -1.9449e-05
11:70007311 G A 1.293436 -1.9617e-05
11:70007770 C T 0.135776 7.5964e-05
11:70017682 T C 0.279037 5.6980e-05
11:70018687 A G 0.240564 3.4117e-07
11:70019211 G A 0.229915 3.2919e-05
11:70023419 C T 0.055465 1.9869e-06
11:70025015 T C 0.069182 -9.0635e-06
11:70030105 A G 0.050044 3.9566e-05
11:70030645 C T 0.752811 -2.9160e-05
11:70031136 G A 0.048801 2.3189e-05
11:70035660 T G 0.039804 1.5714e-06
11:70045744 A C 0.273305 6.3968e-05
11:70054698 A G 0.024155 5.3992e-06
11:70054945 A T 1.136305 -1.4729e-05
11:70056510 A G 0.060048 -9.7450e-06
11:70059993 T C 0.046792 -3.5148e-05
11:70087198 G A 1.386140 8.9712e-06
11:70089036 T C 0.076910 -3.2390e-05
11:70090706 T C 0.123423 5.0356e-05
11:70093572 T C 0.295435 -9.4799e-06
11:70094091 A G 0.047960 -3.5391e-05
11:70097896 C G 0.083723 2.1087e-05
11:70098590 C T 0.197612 1.3013e-05
11:70101262 T G 0.143751 -4.5797e-06
11:70105199 T C 0.050310 1.0855e-05
11:70116070 T C 0.134319 -6.1874e-06
11:70125737 G A 0.024866 -1.6676e-05
11:70131050 T C 0.080376 -3.3291e-05
11:70138710 C T 1.768923 8.8661e-06
11:70139589 G A 0.043958 -8.2653e-06
11:70147725 T C 0.054640 -1.4300e-05
11:70163518 G A 0.049450 -4.9172e-05
11:70165519 A G 0.083583 -3.4195e-05
11:70179333 G A 0.447830 -1.6761e-05
11:70179549 A G 0.040680 -8.8634e-06
11:70179848 C T 1.900629 2.1813e-05
11:70180285 T A 0.688294 -2.2739e-06
11:70187627 G A 0.034367 -7.8162e-06
11:70187783 G A 0.706087 -3.6190e-06
11:70189916 T C 0.076666 -2.9530e-05
11:70193478 A G 0.048444 4.0964e-05
11:70205017 A C 0.245131 1.5811e-05
11:70211073 A G 0.033916 2.8918e-07
11:70212333 G A 0.050327 -7.5232e-05
11:70219137 C T 1.662843 -8.2580e-06
11:70224419 A G 0.033851 6.3492e-05
11:70230029 T C 0.080571 -3.2315e-05
11:70233971 G A 0.211466 1.7498e-06
11:70246956 A C 0.304017 -6.7086e-06
11:70266858 T C 0.096521 1.7764e-05
11:70269887 A G 0.213559 -1.7406e-05
11:70278475 T C 0.082519 1.2943e-05
11:70279766 T C 0.417851 2.6522e-05
11:70280403 T C 0.084463 -3.6920e-05
11:70281845 A G 0.112903 -2.7243e-05
11:70282629 C A 0.437326 -2.2333e-06
11:70285771 G C 0.041478 -1.1513e-05
11:70294952 G T 0.039839 2.2826e-05
11:70295761 A G 0.606586 -3.2177e-06
11:70295897 T C 0.297272 -2.6589e-05
11:70307800 C A 0.897812 4.6348e-05
11:70312109 T C 0.069668 -4.6513e-05
11:70331077 T C 0.450959 -9.4026e-06
11:70331937 A G 0.028963 -6.9651e-06
11:70333498 C T 0.056864 -2.3804e-05
11:70336618 G A 0.043848 4.0227e-06
11:70342417 G A 0.864522 4.3527e-05
11:70343474 C T 0.029443 -2.5653e-06
11:70350286 A G 0.036136 -1.7134e-05
11:70351818 C G 0.038424 -1.2771e-05
11:70356504 A G 0.054085 2.2379e-05
11:70364110 C A 0.227750 1.5927e-06
11:70364659 T C 0.419341 -4.8968e-06
11:70368221 T C 0.077059 3.8760e-05
11:70370330 G A 0.030793 1.6866e-06
11:70371302 T C 0.039920 -1.4701e-05
11:70371666 A G 0.078179 2.9730e-05
11:70371965 T C 0.028219 2.0001e-05
11:70372950 C T 0.192987 2.4838e-05
11:70378972 A G 0.159049 1.3680e-05
11:70379131 G A 0.528128 4.8450e-05
11:70380055 T C 0.106210 1.8296e-05
11:70380082 G A 0.074888 2.3691e-05
11:70383333 T C 0.147172 1.6291e-05
11:70386450 T C 0.071720 -3.1520e-05
11:70387002 A G 0.039034 8.1514e-06
11:70387286 G A 0.265337 -4.3205e-06
11:70388251 T C 0.490045 -7.6964e-06
11:70390462 A G 0.303991 1.9383e-06
11:70391158 T C 0.068675 -4.2747e-05
11:70394936 C A 0.274558 1.0326e-05
11:70403128 T C 0.257712 7.0399e-06
11:70412710 C A 0.038297 3.8434e-05
11:70414988 T C 1.519131 -1.7182e-05
11:70415074 A G 0.051450 -2.3037e-05
11:70417181 C G 0.067510 -2.7053e-05
11:70418863 T C 0.027684 7.7010e-07
11:70419528 C T 0.047360 3.3572e-05
11:70420548 G A 0.822752 -9.5991e-06
11:70424257 G A 1.692721 -6.9954e-05
11:70424351 G A 0.393573 -2.2185e-05
11:70424411 T C 0.434713 -6.4431e-05
11:70432849 A G 0.055922 -3.7095e-05
11:70434943 A G 0.075939 -3.4345e-05
11:70438952 A G 0.575540 -7.3165e-05
11:70443511 C T 1.485066 8.8256e-06
11:70444446 A G 0.400288 -1.8035e-05
11:70451071 A G 0.022331 -3.5658e-05
11:70453847 C T 1.076679 -3.4662e-05
11:70454925 A G 0.323385 4.5391e-06
11:70458357 G A 1.027654 8.0705e-05
11:70458920 C T 0.064251 -2.8031e-05
11:70461590 T G 0.809126 1.8304e-05
11:70461955 G A 0.163765 4.3154e-05
11:70466674 C T 0.026950 -1.2590e-05
11:70469480 T C 0.488416 2.2822e-05
11:70470511 A C 0.349644 -6.8303e-06
11:70474559 G A 0.069178 -1.4828e-05
11:70477958 T C 0.113539 -1.5173e-05
11:70479590 C A 0.112818 3.7855e-05
11:70481507 C T 1.189800 5.4892e-05
11:70481924 C G 0.073333 1.2738e-04
11:70484127 G A 1.252912 7.5016e-05
11:70486256 A G 0.047899 5.9682e-05
11:70490015 T C 0.061943 2.9603e-05
11:70490161 A G 0.072314 -1.8917e-05
11:70494097 C T 0.633715 3.6964e-06
11:70505640 G A 0.142135 2.6897e-05
11:70511624 C T 1.084778 4.3149e-06
11:70512509 T C 0.072930 6.5943e-06
11:70514410 G A 0.200439 -6.4145e-06
11:70517927 A G 0.624387 -2.2251e-05
11:70531716 A G 0.127314 1.8173e-05
11:70534467 G A 0.066143 -3.0986e-05
11:70537560 T C 0.161097 -6.8427e-06
11:70544864 C G 0.036451 -3.1767e-05
11:70552397 C T 0.905689 -1.7054e-05
11:70559893 G A 0.932919 -1.8747e-05
11:70566813 A G 0.708223 -1.4948e-05
11:70568078 T C 0.056893 -6.0549e-06
11:70569819 T C 0.040063 -3.7323e-05
11:70594495 C A 0.843863 -1.8049e-05
11:70608227 C T 0.078740 -4.0892e-05
11:70608394 T C 0.931974 -2.0878e-05
11:70611969 C T 1.027531 -5.2257e-06
11:70613047 A G 0.399759 -5.9327e-05
11:70613589 T C 0.112452 -4.6819e-06
11:70614270 C A 1.973670 -1.2900e-05
11:70616492 T C 1.919036 -4.0123e-06
11:70619627 G A 0.092980 1.9208e-05
11:70628912 G A 1.674528 -1.5217e-05
11:70628945 A G 0.856934 4.7322e-06
11:70632138 T C 0.056951 -8.0679e-06
11:70634248 A C 0.050158 1.8943e-06
11:70635010 A C 0.195311 3.9919e-05
11:70642923 T C 0.113497 2.1302e-05
11:70649223 A G 0.490418 3.2515e-05
11:70665521 A G 1.828195 -4.8576e-05
11:70666765 T C 0.430582 -1.8953e-05
11:70671860 A G 0.138714 5.8511e-05
11:70685757 A C 0.057620 -2.2623e-05
11:70686177 G A 1.349760 -4.3411e-06
11:70686675 C G 0.050843 -4.8284e-05
11:70694440 A G 0.121417 6.6171e-05
11:70695913 T C 0.026389 -4.8944e-05
11:70704860 G A 0.370384 -1.3964e-05
11:70708542 C T 0.072765 2.7633e-05
11:70708909 A G 0.103896 1.1155e-05
11:70715965 T G 0.107703 1.4225e-06
11:70718694 T C 0.043254 -5.1414e-06
11:70719897 G A 0.153187 -1.0372e-05
11:70721379 G C 0.064076 2.8822e-06
11:70723344 T C 0.094041 -1.2539e-05
11:70724261 T C 0.513198 -4.1082e-06
11:70725235 A G 0.576319 2.3864e-05
11:70726062 A G 0.099079 4.8494e-06
11:70730709 C T 0.217711 -1.7219e-05
11:70731219 G C 0.138133 5.6486e-06
11:70731534 G A 1.975267 8.0160e-05
11:70735717 G A 1.975345 7.9424e-05
11:70738615 A G 0.195389 1.4561e-05
11:70748041 C A 0.303933 6.1159e-06
11:70748060 T C 0.081879 3.4116e-06
11:70752717 G A 0.406549 3.4189e-06
11:70754389 T C 0.431737 -1.5261e-05
11:70787223 A G 0.023347 -7.4490e-05
11:70789000 A G 0.625221 -5.9900e-06
11:70790852 C G 0.348118 1.7840e-05
11:70795997 A G 0.029647 -2.2693e-05
11:70798517 G C 0.061307 2.8513e-05
11:70800675 T C 0.066228 1.5362e-05
11:70811272 C A 1.397396 -9.6287e-06
11:70815284 C T 0.577929 1.8978e-05
11:70817556 C T 1.130632 -7.5050e-06
11:70826765 A G 0.096881 7.5105e-08
11:70827263 T C 0.630541 -7.9069e-06
11:70840797 C T 1.458596 1.0811e-05
11:70846838 G A 0.105106 4.7101e-05
11:70848848 G A 0.947963 7.6584e-06
11:70851527 T C 0.257719 -6.1483e-07
11:70864556 C T 0.443967 9.1176e-06
11:70864702 C T 1.141826 -8.7047e-06
11:70868563 A G 0.088543 -2.5182e-06
11:70874978 C T 0.074180 -4.0259e-05
11:70881773 A C 0.027580 -7.2213e-06
11:70881983 A G 0.256936 5.6112e-06
11:70882388 T G 0.904365 1.9494e-05
11:70888224 G A 1.970369 3.0724e-05
11:70888918 T C 0.056640 -2.3518e-06
11:70892064 T C 0.707369 -1.3214e-05
11:70905984 C T 0.218490 -5.8930e-06
11:70906073 A G 0.331379 -5.8426e-05
11:70911124 A G 0.112692 7.9333e-05
11:70912904 G C 0.069733 3.4374e-05
11:70917460 A G 0.083765 1.2274e-06
11:70919484 A G 0.376691 1.8212e-05
11:70925859 G A 0.722521 -2.4245e-05
11:70925893 A G 0.040375 6.8946e-06
11:70927063 A C 1.259776 1.6359e-05
11:70927623 A G 0.036204 -8.4340e-06
11:70929599 A G 0.056513 -5.2810e-05
11:70935766 C T 0.807604 -2.0684e-05
11:70935866 T G 0.045899 -2.6850e-05
11:70936049 T C 0.059444 -2.6824e-05
11:70938364 T G 0.021828 -1.9756e-06
11:70953744 T C 0.043968 1.3280e-05
11:70956497 T G 0.531131 9.8300e-06
11:70958610 G A 0.179309 -3.8031e-05
11:70964049 C A 0.037918 -5.0565e-06
11:70965396 T C 0.056335 2.1526e-05
11:70966863 C T 0.780206 8.2538e-06
11:70967434 C G 0.547779 7.3103e-06
11:70969682 A G 0.724556 -2.7585e-06
11:70973873 C T 0.055851 6.6545e-08
11:70981547 A G 0.079575 -4.1664e-05
11:70983774 T G 0.089065 -8.2761e-06
11:70985545 C T 0.260448 -9.5203e-06
11:70996314 A G 0.405144 -8.9060e-06
11:70998386 G A 0.031046 5.3125e-06
11:71012160 T C 0.080785 -3.8117e-05
11:71015050 T C 0.337598 2.9278e-06
11:71016165 G A 0.678576 -1.2134e-05
11:71019412 A G 0.688333 -2.0367e-05
11:71027992 A G 0.793660 -1.8904e-05
11:71030935 C A 0.111098 -5.7628e-06
11:71037575 A G 0.034393 1.2818e-05
11:71050322 A G 0.041767 -2.5889e-05
11:71053298 T C 0.064404 1.2738e-04
11:71056149 T G 0.246761 -1.5976e-05
11:71058433 C G 0.030933 -2.6320e-06
11:71063989 T C 0.060966 2.2034e-05
11:71064034 T C 0.063703 -4.1503e-06
11:71067224 A G 0.162859 -1.5461e-05
11:71071102 G T 0.150061 -4.6614e-06
11:71072086 A T 0.042235 -1.1513e-05
11:71077501 A G 0.060846 4.2580e-06
11:71080518 A C 0.027849 -2.8329e-05
11:71081060 T G 0.501483 1.1541e-05
11:71090888 C T 0.625000 1.4064e-05
11:71094552 G A 0.123737 2.6895e-06
11:71109015 A G 0.122264 8.1491e-06
11:71111987 T C 0.052498 -4.0134e-07
11:71113304 T C 0.784052 2.6304e-05
11:71117463 C T 0.082931 -1.5362e-06
11:71117715 G A 0.404748 -8.6451e-06
11:71118188 A G 1.484508 -4.0398e-06
11:71120213 A G 1.335245 3.0425e-06
11:71122820 T C 0.403531 -9.2250e-06
11:71123842 T C 0.058292 6.9824e-06
11:71128180 C T 1.888256 -2.0693e-05
11:71138918 T C 0.362818 -4.3037e-05
11:71162858 T G 0.201751 2.0148e-05
11:71168073 G A 1.580172 2.2125e-05
11:71182901 A G 0.072051 1.8431e-05
11:71183690 A C 0.345151 -5.2574e-05
11:71185964 A G 0.062972 -1.1980e-05
11:71194559 A G 0.256372 -2.5979e-05
11:71209953 T G 0.097112 -2.6788e-05
11:71220982 C T 0.023422 -4.1294e-06
11:71231124 C G 1.664505 1.4350e-06
11:71234107 A G 0.256125 -1.8700e-05
11:71240174 A G 1.926725 6.0350e-06
11:71241742 G A 0.996848 -3.4426e-06
11:71242209 G A 0.790962 -8.1691e-06
11:71242461 T C 1.414164 -3.2705e-06
11:71243187 A G 1.452173 -2.1528e-05
11:71251875 C T 0.819487 2.2707e-05
11:71259502 T C 0.150184 -6.3994e-06
11:71264979 G T 0.054481 -3.1422e-06
11:71265088 G T 0.657721 4.0299e-06
11:71265701 C G 0.105467 -8.3379e-06
11:71267922 T G 0.063037 1.1101e-05
11:71279353 T C 0.070707 -2.1700e-07
11:71280264 A G 0.419932 6.2832e-06
11:71281562 T C 0.729652 1.9021e-05
11:71282759 G A 0.365350 1.7529e-05
11:71284225 A G 1.110358 4.4151e-05
11:71286030 G A 0.032293 -7.6031e-06
11:71286362 G T 0.551943 4.4941e-06
11:71290520 A G 1.745534 2.2869e-05
11:71291490 G T 1.304137 5.2821e-06
11:71293892 A C 0.052887 -1.1027e-05
11:71303699 G T 1.488958 2.2363e-06
11:71343392 A G 1.432467 -1.4038e-05
11:71344441 T G 0.061917 -2.4862e-05
11:71364989 G T 0.170649 -7.0169e-06
11:71374598 G T 1.654939 -1.2789e-05
11:71382067 G T 1.827721 -1.5372e-05
11:71410823 T C 0.153245 -1.3793e-06
11:71425795 T C 0.146182 1.8764e-06
11:71448133 C T 0.075819 -2.3040e-06
11:71464076 C T 1.272075 -2.9444e-05
11:71494961 G A 0.098770 3.2654e-06
11:71498902 A G 1.175550 -4.0417e-05
11:71517718 T C 0.066611 -1.2500e-06
11:71524861 G A 1.326342 -2.8974e-05
11:71526488 A G 0.037804 -2.7457e-05
11:71531910 C G 0.048347 -2.3464e-06
11:71538019 T C 0.112620 -3.0401e-05
11:71552610 C T 0.107226 2.3213e-05
11:71553570 C G 0.041423 -2.3736e-05
11:71566098 A G 0.064563 6.8634e-06
11:71577069 A G 0.036483 -1.1186e-06
11:71583482 C A 0.098566 -2.5396e-05
11:71600743 T C 0.032997 -2.6198e-05
11:71619026 A G 0.054160 2.3319e-07
11:71639223 C A 0.054682 1.6463e-06
11:71642524 A G 1.959531 2.2483e-05
11:71648169 A G 1.901905 1.3437e-05
11:71651720 G A 0.055208 -8.4227e-05
11:71651961 C G 1.844992 8.3401e-07
11:71652311 A G 0.029358 8.3257e-06
11:71655604 A G 0.046311 -2.0022e-06
11:71662359 T A 0.070175 1.0277e-05
11:71668033 T C 0.064105 5.0906e-06
11:71675846 G A 1.959677 1.5436e-05
11:71686924 T C 0.026398 -1.0344e-05
11:71688035 A G 0.064267 -8.5898e-06
11:71690241 C T 0.212569 1.0661e-05
11:71698540 A G 0.043361 -1.4012e-05
11:71701161 C T 0.587352 6.8863e-05
11:71701763 A G 0.053543 -5.5250e-06
11:71706097 A G 0.108878 -2.2163e-05
11:71706544 G A 0.058178 -2.4685e-06
11:71706758 A C 0.173064 1.8840e-05
11:71708013 A G 1.899824 1.3404e-05
11:71710478 C A 0.236014 1.0343e-05
11:71718315 T C 0.031170 -1.6927e-05
11:71721191 G A 0.092029 8.2430e-06
11:71721407 T C 1.000834 -1.1717e-04
11:71725634 T C 0.027219 9.7648e-06
11:71726168 C G 0.053381 -5.9319e-06
11:71739610 A G 0.030725 -1.4457e-05
11:71741496 A C 0.044192 -6.4695e-05
11:71746447 T C 1.899759 1.3610e-05
11:71752160 G T 0.879846 1.4206e-04
11:71758806 T C 0.020929 -2.3063e-05
11:71763274 T C 1.901853 1.3396e-05
11:71778822 C T 1.900661 -2.7953e-07
11:71781377 C T 0.039138 2.0572e-05
11:71796713 A G 0.029654 2.3238e-05
11:71811557 C G 0.043504 3.1525e-05
11:71811643 A G 0.040151 -1.8688e-05
11:71819718 A G 0.028972 -4.7259e-06
11:71822952 C T 0.038726 -2.3255e-05
11:71822996 T C 0.119846 -8.0199e-05
11:71840846 G A 0.057889 5.6887e-07
11:71843793 C G 0.056477 -5.2406e-06
11:71844326 A G 0.037103 6.4401e-06
11:71849442 A C 0.093681 1.5098e-05
11:71850130 T C 0.115019 -6.6806e-05
11:71850589 A G 0.051174 3.1052e-05
11:71850722 T C 0.131378 1.6999e-05
11:71852124 G A 0.778151 -2.4049e-05
11:71852203 T C 1.961031 7.3761e-06
11:71852320 C T 0.905452 -1.3102e-05
11:71854379 T C 1.959632 4.3326e-06
11:71864967 C A 0.184285 4.3475e-05
11:71867167 C T 1.769881 -4.2136e-05
11:71877803 A C 0.061142 -6.5205e-06
11:71879181 T C 0.021153 -1.2278e-05
11:71883585 G A 0.023094 -2.1471e-05
11:71885776 T C 0.048895 3.1533e-05
11:71891184 G A 0.285918 9.7049e-06
11:71899560 A G 0.059590 3.3814e-05
11:71902107 T C 0.069233 2.6931e-05
11:71910478 C T 0.030618 -1.6755e-05
11:71914724 G T 0.183973 -3.6913e-06
11:71922486 T C 0.122666 -3.8013e-05
11:71932414 C T 0.364227 -1.7263e-05
11:71935440 C A 0.057419 2.2116e-05
11:71946333 C T 0.114471 -2.5884e-05
11:71957122 T C 0.035282 1.0931e-05
11:71962874 T C 0.530297 6.4575e-06
11:71974210 A G 0.963202 4.5180e-05
11:71975906 T C 0.085508 -1.7287e-05
11:71975929 T C 0.055864 2.0253e-05
11:71983420 G A 0.074845 -3.8326e-05
11:71990382 A G 0.043436 1.0691e-05
11:72007150 T C 0.065588 -2.3418e-06
11:72008410 T C 0.035565 -4.4491e-06
11:72037226 C A 0.146880 -3.9691e-05
11:72064041 A G 0.034863 -4.8490e-06
11:72066029 C T 0.167238 -1.5144e-06
11:72079538 G C 0.103071 -3.4029e-05
11:72086082 G C 0.073434 -2.6502e-05
11:72086977 T G 0.139918 -2.0804e-05
11:72103024 T C 0.494742 9.4791e-06
11:72104774 A G 0.071051 2.1865e-05
11:72105577 T C 0.084271 -1.5888e-05
11:72111903 A G 0.082077 -3.4434e-05
11:72115610 C A 1.606992 -3.0504e-05
11:72127147 G C 0.100173 8.3296e-06
11:72135103 A G 0.022601 -3.8915e-06
11:72149236 C A 0.095749 -1.3357e-05
11:72152250 G A 0.083392 -4.4934e-05
11:72156569 T C 0.046918 1.6570e-05
11:72160112 T C 0.141323 -2.7992e-05
11:72170679 T A 0.045825 2.3322e-05
11:72171275 G A 1.717532 5.9848e-06
11:72172097 G A 1.650282 3.7849e-05
11:72181676 T C 0.033325 1.3021e-05
11:72181733 T C 1.344963 3.2252e-05
11:72182054 T C 0.033883 -3.6000e-05
11:72183322 C T 0.054053 -3.4005e-06
11:72184591 T C 1.743437 7.5119e-05
11:72187941 A C 0.991285 -3.4236e-06
11:72195404 G T 0.790820 5.4469e-05
11:72202899 A G 1.825034 5.9570e-05
11:72204929 T C 0.024827 -3.2201e-05
11:72215955 A C 0.073732 2.6157e-05
11:72222018 T C 0.499880 -2.8444e-06
11:72224872 C A 0.128746 -1.0575e-05
11:72227973 G C 0.092178 -1.3522e-05
11:72236888 T C 0.114149 2.9164e-06
11:72241573 A G 1.876886 2.7377e-05
11:72241700 A G 0.050959 1.1712e-06
11:72250123 A G 0.113052 1.3680e-06
11:72253024 C T 0.119485 1.3890e-05
11:72255844 C T 0.109913 -2.6793e-06
11:72257918 A G 1.380193 3.6037e-05
11:72257963 A G 1.941014 -9.8044e-06
11:72259954 T C 0.269426 5.5573e-05
11:72260982 C T 0.384458 -4.8618e-06
11:72268712 A C 0.125974 -3.2208e-06
11:72269134 G A 0.537999 5.4597e-05
11:72270688 C T 0.639726 4.3256e-06
11:72272234 A C 0.414891 -1.2415e-05
11:72273250 G A 0.623020 -3.0183e-05
11:72274449 T C 0.207879 -2.6151e-05
11:72276018 A G 0.214481 -3.3090e-05
11:72282825 G A 1.218652 4.2196e-05
11:72284308 A G 0.722352 4.1265e-05
11:72285380 T C 0.169007 -1.9029e-04
11:72285444 A G 0.110770 7.8514e-06
11:72288599 A G 0.614678 -1.9246e-05
11:72289291 C T 1.071681 1.6916e-06
11:72292189 A G 0.334580 3.1575e-05
11:72298208 T C 0.869855 -7.3752e-06
11:72300574 T C 0.141846 -1.1758e-04
11:72301503 A G 0.242918 -2.3728e-05
11:72308781 T C 0.107330 -2.8989e-06
11:72314065 A C 0.027239 3.9174e-06
11:72317512 T C 0.107677 -9.3473e-05
11:72325637 T C 0.267086 2.9480e-05
11:72326210 G A 1.539213 1.1926e-04
11:72327205 T C 0.308655 -5.8543e-07
11:72330467 C T 0.989221 4.4133e-05
11:72341538 G T 0.297064 -1.3265e-04
11:72343685 T C 0.029284 1.5997e-05
11:72354025 A G 0.167640 1.8274e-05
11:72356846 C T 0.043088 -7.0640e-05
11:72360787 C T 1.667157 -2.4998e-05
11:72369425 A G 0.030667 8.2856e-06
11:72370200 T C 1.063326 4.3032e-05
11:72373798 G A 1.138869 3.6802e-05
11:72383069 C T 0.516434 8.8993e-06
11:72383177 A G 0.068159 3.1313e-05
11:72384926 A G 0.183464 -2.1810e-05
11:72388561 A G 0.174697 9.1361e-06
11:72389984 T G 0.112815 -2.4041e-04
11:72392921 A G 0.195373 -1.8016e-05
11:72394446 G T 1.810587 -4.5888e-05
11:72399607 A G 1.111682 2.5083e-05
11:72401295 G A 0.813307 -8.3155e-06
11:72408055 C G 0.533052 -3.3852e-05
11:72408657 T C 0.923551 1.8859e-05
11:72415329 A G 0.184269 8.3391e-06
11:72416733 T G 0.674281 -1.5489e-05
11:72431231 G T 1.108300 -2.2863e-05
11:72433098 C A 0.312713 2.0403e-05
11:72433925 A G 0.021711 6.7845e-06
11:72453738 G A 1.231547 -5.5209e-06
11:72454260 A C 0.171006 8.6418e-06
11:72456032 A G 0.090010 -1.3220e-05
11:72457487 T C 0.312242 1.4651e-05
11:72458361 A G 0.172980 1.5369e-05
11:72462316 T C 1.967474 2.0908e-05
11:72474839 G A 0.356846 3.0222e-05
11:72482243 T C 0.029709 -1.9577e-06
11:72483880 A G 0.570944 7.2009e-06
11:72487169 A G 0.109858 -6.7247e-05
11:72490986 C T 0.511257 -4.9055e-05
11:72497462 T C 0.682756 1.6481e-05
11:72501927 A G 0.026824 -3.1441e-05
11:72509713 A G 0.960024 -4.7055e-05
11:72523794 T G 0.212329 1.5159e-05
11:72526123 T C 0.961096 -5.1707e-05
11:72538546 C T 0.449226 1.4828e-05
11:72543297 C T 0.024681 1.7599e-05
11:72549345 A G 0.095181 -8.8168e-06
11:72549374 A C 0.133627 1.6282e-05
11:72573964 C T 0.037301 -2.9021e-05
11:72581110 T C 0.446408 -1.1627e-04
11:72594240 T C 1.017927 2.9811e-05
11:72640739 C G 0.124834 -8.8765e-06
11:72647161 A G 0.198745 5.8356e-05
11:72648085 G T 0.056523 1.2006e-05
11:72648511 G A 0.055747 8.7111e-06
11:72681566 T C 0.319201 2.5522e-05
11:72691440 C T 1.514892 -1.6659e-05
11:72696616 C G 0.025184 1.8479e-05
11:72698040 C T 0.127139 3.1568e-07
11:72744830 C T 0.378122 2.3867e-05
11:72748384 G A 0.764220 5.9817e-05
11:72749933 C T 0.609560 -7.8350e-05
11:72751922 T C 0.034617 -5.0196e-05
11:72761410 G C 0.134643 1.8057e-05
11:72762821 T C 0.150915 5.7507e-06
11:72769897 A G 0.025353 4.7282e-05
11:72781254 T C 0.023581 1.4104e-05
11:72784673 G A 0.942604 3.9802e-05
11:72805654 C T 0.062661 -4.6083e-05
11:72830496 C T 0.186492 -1.7873e-05
11:72834728 G A 0.041368 -1.7799e-05
11:72839173 A G 0.021913 1.3095e-05
11:72856525 A G 0.110884 1.9567e-06
11:72858765 T C 0.029440 1.9820e-05
11:72859610 T G 0.051894 4.1046e-06
11:72860038 T G 1.545078 -7.0876e-06
11:72868660 C G 0.129272 3.3412e-05
11:72869578 C T 0.209921 -2.5172e-05
11:72871931 G T 0.058405 2.2269e-05
11:72876544 C T 0.051170 -6.9153e-06
11:72877964 A G 1.216448 -4.9470e-06
11:72879953 C T 0.026512 7.2339e-06
11:72887189 T C 0.040573 6.1266e-05
11:72888427 T C 0.112763 1.9343e-05
11:72889137 C T 0.749893 -1.3936e-05
11:72889599 C T 0.077789 3.9345e-05
11:72898219 A G 0.617869 -2.4480e-05
11:72900306 T C 0.026343 1.1360e-05
11:72900521 A G 0.548869 -1.6235e-05
11:72901323 G A 0.379989 7.1951e-06
11:72901445 T C 0.372864 -2.8790e-05
11:72902335 T C 0.834732 2.5264e-05
11:72904396 T C 0.329344 1.3586e-05
11:72907686 C A 0.472953 -4.8267e-06
11:72909336 C T 0.535980 3.3042e-05
11:72912090 C T 0.061791 2.7828e-05
11:72915811 T C 0.035013 7.3681e-05
11:72917269 C A 0.344337 -3.5463e-05
11:72925141 T C 0.115626 -6.0792e-06
11:72930617 T C 0.136425 -7.0148e-06
11:72934619 C T 0.187898 -3.7121e-05
11:72934728 T G 1.658636 2.6191e-05
11:72934914 A G 1.924570 -2.0219e-05
11:72936349 A G 1.572018 1.7286e-05
11:72937511 T C 0.425635 -3.2573e-05
11:72940451 G A 0.112990 6.1832e-06
11:72941712 T C 0.052758 4.4565e-06
11:72945341 T C 1.856395 2.6560e-05
11:72946020 T C 1.088981 1.4215e-05
11:72946140 C G 0.478165 4.2175e-05
11:72946279 C T 0.098680 5.2185e-05
11:72946308 A T 0.065205 2.0026e-05
11:72948926 A C 0.401541 -1.5896e-05
11:72949251 A G 0.105431 -3.3517e-05
11:72949747 T C 0.828137 -3.0827e-05
11:72953343 T C 1.565491 8.9863e-06
11:72953840 C T 0.522877 4.0478e-05
11:72956707 T C 0.023178 1.2102e-05
11:72958910 C T 0.421136 1.4430e-05
11:72968937 G T 0.263542 1.3198e-05
11:72970848 C T 0.029193 -2.4778e-05
11:72979231 G A 0.356833 2.9780e-05
11:72983921 A G 0.084761 -1.4486e-05
11:72984030 G A 0.973962 -2.0892e-05
11:72987148 G A 0.037704 1.3929e-08
11:72998847 T G 0.042864 -3.3408e-07
11:73003084 G A 0.184210 4.6299e-05
11:73006609 G A 0.854512 -1.0858e-05
11:73007854 T C 0.036035 -3.1692e-05
11:73019982 A G 0.047551 2.4061e-05
11:73020846 T G 0.211579 8.7421e-06
11:73032225 T C 0.076287 -7.5793e-06
11:73034067 A G 0.037045 -1.4553e-06
11:73034946 A G 0.029995 2.5342e-05
11:73038579 C T 0.428446 3.9303e-06
11:73043763 A G 0.099679 -2.5523e-05
11:73047666 G T 0.206600 -4.1361e-06
11:73050822 A G 0.047360 -1.1244e-05
11:73054909 G A 0.301833 -2.4494e-06
11:73060129 A G 0.099235 1.6959e-05
11:73062572 C T 0.411012 2.8967e-06
11:73069151 A G 0.055640 8.4629e-06
11:73078965 T C 0.034597 5.0933e-05
11:73083880 C T 1.169955 -5.3794e-06
11:73088494 A G 0.195071 2.6156e-05
11:73090194 A G 0.063339 -1.3482e-05
11:73096531 A G 0.036129 6.8121e-06
11:73109635 A G 0.373380 1.6865e-05
11:73110719 T C 0.069840 8.8516e-05
11:73114424 T G 0.043575 9.3933e-06
11:73116610 T G 0.082717 -3.7620e-05
11:73119579 C T 0.068081 -1.7858e-05
11:73122069 A G 0.039411 -1.7223e-06
11:73124034 A G 0.063927 -1.1882e-05
11:73128503 T C 0.421766 -1.0038e-05
11:73133030 C T 0.235644 1.4696e-05
11:73135231 G A 0.333213 -2.4268e-05
11:73140333 G A 0.099222 -1.2602e-05
11:73149098 C T 0.085573 -8.8672e-06
11:73152429 G A 0.036733 5.1040e-05
11:73158290 A C 0.103350 -7.7520e-07
11:73176122 G A 0.101747 3.6316e-05
11:73179426 A G 0.190150 -3.1455e-05
11:73184575 C T 0.042400 1.3140e-05
11:73190568 C T 0.040563 -1.0362e-05
11:73201916 A G 0.615441 2.9439e-05
11:73219118 T C 0.228074 8.9630e-06
11:73219678 C T 0.229532 1.4049e-05
11:73265980 G T 0.051852 -1.7752e-05
11:73289305 A G 0.111131 -7.8715e-07
11:73294544 G A 0.088962 1.7913e-05
11:73294801 G A 0.050716 -2.3071e-05
11:73307421 C T 0.097323 -1.3112e-05
11:73309421 G A 1.665336 -7.4127e-06
11:73314449 G C 0.280602 -9.8113e-06
11:73317931 G A 0.385143 -1.8730e-05
11:73318139 T G 0.693568 -3.7032e-05
11:73334723 A G 0.028992 -2.2633e-05
11:73340835 G A 1.152252 -3.1701e-05
11:73343975 T C 0.076196 8.7347e-06
11:73346041 T C 0.321532 1.5128e-05
11:73349149 G T 1.741463 -2.3722e-05
11:73357447 G C 0.089935 4.5937e-05
11:73364847 A G 0.303371 1.0531e-05
11:73366159 T G 1.563186 -1.1131e-07
11:73371942 C A 0.222927 1.7715e-05
11:73372053 G A 0.049145 -2.6303e-05
11:73376595 T G 0.061307 -6.0283e-05
11:73381245 A G 0.021783 -2.9398e-06
11:73382769 G C 0.120112 2.7042e-05
11:73383322 G T 0.060762 -2.2812e-06
11:73401788 A C 0.140304 7.8747e-06
11:73411300 C A 0.096518 6.8766e-08
11:73413762 A G 0.077484 2.2004e-05
11:73424135 C T 1.887694 -1.7700e-05
11:73430233 G A 0.032747 2.7668e-05
11:73431548 A G 1.180939 -1.5563e-05
11:73436351 T C 0.097709 -1.5802e-05
11:73436851 G A 0.030897 5.5675e-06
11:73442151 G A 1.885539 -2.0560e-05
11:73462695 G C 0.056643 -5.4493e-06
11:73480009 C T 0.043092 -6.2204e-06
11:73481247 A G 0.076949 2.0920e-05
11:73491130 A G 0.096638 1.5904e-06
11:73495567 T C 0.059308 -1.7754e-05
11:73497360 T C 0.232206 2.9986e-05
11:73512783 A G 0.065319 4.8518e-05
11:73539771 C A 0.139661 6.9826e-06
11:73541098 C T 0.820152 1.1131e-05
11:73555201 C T 0.113523 2.5827e-05
11:73574422 C A 0.102240 1.5632e-05
11:73587833 T C 0.058496 1.6931e-05
11:73587853 T G 0.080792 3.2024e-05
11:73601923 T C 0.055572 5.4657e-06
11:73611349 C G 0.129680 6.7233e-05
11:73615727 A G 0.808178 4.5352e-05
11:73620537 G C 0.211362 -2.8024e-05
11:73657441 T C 0.110793 2.4771e-05
11:73661251 A G 0.264652 8.0107e-06
11:73663747 A G 0.072054 -8.4853e-07
11:73668842 C T 0.748413 2.5330e-05
11:73671820 C A 0.652512 5.6785e-05
11:73672574 A C 0.431513 6.1943e-06
11:73681135 A G 0.500338 2.2401e-06
11:73681347 C T 0.586550 9.5037e-06
11:73684215 G A 0.878603 2.7088e-05
11:73689104 A G 0.818153 8.3671e-06
11:73694754 T C 0.725877 2.8853e-05
11:73696610 T A 0.723621 3.2976e-05
11:73706514 T C 0.469148 1.7335e-05
11:73709213 C T 0.485774 -2.3560e-05
11:73713442 C T 1.015544 -4.8492e-06
11:73714261 A G 0.070834 -3.1112e-05
11:73715134 T C 0.068532 3.2256e-05
11:73716469 G A 0.567572 -1.5861e-05
11:73716523 T C 0.044990 2.6916e-05
11:73717025 C T 0.985277 -2.0149e-05
11:73732100 A G 0.053407 -9.0653e-06
11:73741839 A G 0.035642 7.4629e-06
11:73745147 G A 0.029102 -2.6420e-05
11:73760413 T G 0.022623 -1.6754e-05
11:73761428 C T 0.036308 -2.9596e-05
11:73765731 C A 0.023704 3.6987e-05
11:73768553 T C 0.047019 9.4155e-06
11:73778943 G A 0.892829 -3.5953e-05
11:73783293 T C 0.118479 -1.0150e-05
11:73785326 C T 0.905842 -2.8717e-05
11:73789777 G T 0.935369 -4.0762e-05
11:73796917 T C 0.582207 -1.0292e-05
11:73797907 G C 0.554887 2.7952e-07
11:73800482 C A 0.116558 -2.3524e-05
11:73800996 G A 0.060070 2.5315e-05
11:73802233 T C 0.084573 8.9875e-07
11:73804328 C T 0.045831 -2.4625e-06
11:73806443 T C 0.351357 -3.5159e-05
11:73844123 C T 0.074086 -1.2531e-05
11:73850002 C G 0.042537 -1.0227e-05
11:73868832 G A 0.074956 1.5415e-05
11:73872668 C T 0.125260 1.6030e-05
11:73875193 C T 0.303692 -4.5577e-05
11:73893275 G A 0.063258 -3.0040e-05
11:73948875 T G 0.113679 7.5906e-06
11:73958957 C T 0.034441 9.1120e-06
11:73962191 A G 0.029943 -2.3457e-05
11:73963047 A G 0.074462 3.1955e-05
11:73971835 T C 0.025924 1.1594e-06
11:73972636 G A 0.045380 -9.0037e-06
11:73976801 G C 0.024574 -7.3936e-06
11:73978243 A G 0.296415 -5.1565e-05
11:73984033 T C 0.076238 7.2952e-06
11:73988167 T C 0.278096 -3.9636e-05
11:73994321 A G 0.147844 3.8474e-05
11:73996674 C T 1.056516 -1.1757e-05
11:74007515 T C 0.098757 -2.1260e-06
11:74007833 C T 0.075378 6.1134e-06
11:74008549 C T 0.092788 -3.0734e-05
11:74015281 C T 0.069305 1.0707e-05
11:74017965 T C 0.157302 -6.8437e-05
11:74018748 A G 0.057506 1.9381e-05
11:74029595 T A 0.075086 6.3134e-06
11:74031682 T C 0.034906 -9.8566e-06
11:74037927 T C 0.038742 -3.6764e-05
11:74047743 A T 0.075063 1.2803e-05
11:74052044 C G 0.048067 1.6679e-05
11:74053547 T C 1.382751 -2.6138e-05
11:74055891 C A 1.280014 -2.4250e-05
11:74058658 C T 0.056000 1.8601e-06
11:74059254 T C 0.034695 -8.6090e-06
11:74071072 G A 0.278213 -3.8669e-05
11:74080364 G C 1.000756 2.4176e-06
11:74083878 T C 0.419146 -7.4879e-06
11:74093498 T C 0.051258 8.4831e-06
11:74096134 C T 0.275476 -4.9494e-05
11:74102378 C T 0.101851 1.1289e-05
11:74106838 T C 1.964734 2.9485e-05
11:74108613 A G 1.665891 6.8370e-05
11:74109166 G A 0.300411 -4.4457e-05
11:74119029 A G 0.416323 -3.8130e-05
11:74124378 G A 0.388253 2.0857e-05
11:74127795 T G 0.109495 1.1966e-05
11:74129421 T C 0.177582 -1.7767e-05
11:74137551 A C 0.940082 -8.3251e-06
11:74145919 C T 0.049466 -7.6414e-06
11:74148731 A G 0.031575 5.0963e-05
11:74149280 G A 0.448781 -5.1314e-06
11:74151011 C T 0.037184 1.9057e-05
11:74154109 C T 0.224498 3.5904e-05
11:74157393 T C 1.160516 2.3107e-06
11:74163508 C T 0.066922 -3.7629e-05
11:74163836 T C 1.166670 -4.1783e-05
11:74168411 G A 0.216175 1.8181e-06
11:74170831 A G 1.652460 8.2339e-06
11:74171175 T C 0.596930 -2.6388e-05
11:74174476 C T 0.201072 -2.6246e-05
11:74182948 T C 0.395890 5.9913e-06
11:74186836 T C 1.208499 3.7245e-05
11:74187502 G A 0.080529 -3.9682e-05
11:74192601 T C 1.547376 -3.9333e-06
11:74193496 A G 0.377369 2.4300e-05
11:74215975 A G 0.105730 -3.3580e-06
11:74216776 G C 0.168471 5.5932e-05
11:74217632 A G 1.257550 2.5142e-05
11:74217896 C A 0.199803 -1.3487e-05
11:74219566 A G 0.087394 -4.1190e-05
11:74247528 G A 0.055426 1.1389e-06
11:74250100 G A 0.174275 -2.4809e-05
11:74253330 C T 0.741778 -3.7258e-05
11:74254360 T G 0.147880 3.5457e-05
11:74254397 T G 0.056007 -4.2328e-05
11:74254960 A G 0.047837 -5.0593e-06
11:74258255 C T 1.375156 -1.3385e-05
11:74260860 G A 0.029284 1.8642e-05
11:74267187 C T 0.949618 -3.9556e-05
11:74269817 T C 0.229837 -2.2454e-05
11:74284291 G A 0.055507 -3.7698e-05
11:74301192 C T 0.509802 -3.9779e-05
11:74309447 G A 0.110783 2.0610e-05
11:74312788 T C 0.114740 -1.0558e-06
11:74319960 C T 0.113279 -2.3209e-05
11:74335622 G A 0.045990 1.6041e-06
11:74345550 G T 1.002545 7.9598e-05
11:74345823 G T 0.207032 -1.4533e-06
11:74347244 T C 0.027739 9.2464e-06
11:74349638 G T 0.048726 -3.9381e-06
11:74350783 T C 1.631300 2.9553e-05
11:74354146 A G 0.029534 1.3899e-06
11:74355523 G A 0.488886 7.2192e-05
11:74365739 G T 1.632517 2.5920e-05
11:74385146 T C 0.815163 5.2662e-05
11:74387911 G A 0.608476 -1.7511e-06
11:74389882 T C 1.073148 1.7634e-05
11:74393134 T C 0.097508 1.1928e-05
11:74393272 T C 0.605126 -8.0923e-05
11:74393691 A G 0.044445 1.2629e-06
11:74393938 T C 0.202423 -3.1248e-05
11:74394015 A G 1.531076 7.7940e-05
11:74396631 A G 0.288593 5.5202e-06
11:74399425 A G 0.340925 6.0549e-05
11:74403013 G A 0.432912 2.7427e-05
11:74403648 G T 0.149311 2.9067e-05
11:74404201 A G 1.267904 -2.0681e-06
11:74406186 G A 0.702897 -3.4426e-05
11:74408384 T C 1.732132 -2.9903e-05
11:74408633 G A 1.881096 -5.1646e-06
11:74409463 A G 0.364568 -2.3052e-05
11:74410879 T C 0.169403 6.6655e-06
11:74411152 C T 0.268011 1.0025e-05
11:74412874 C G 0.062138 -3.2878e-05
11:74413007 A G 1.404401 1.1354e-05
11:74413843 C T 0.084710 -2.8989e-05
11:74413872 G A 0.268251 -9.6556e-05
11:74413955 A G 0.028920 -2.0773e-05
11:74414919 T C 0.083525 -2.4869e-05
11:74421412 T C 1.501354 -1.6751e-05
11:74431277 C T 0.806977 1.4264e-05
11:74442931 A G 0.722836 7.7550e-06
11:74443090 G A 0.974124 1.2643e-05
11:74445243 T C 0.040313 7.7382e-06
11:74447931 T C 0.028735 -1.6801e-05
11:74475271 C T 0.438839 -9.7190e-06
11:74476417 A C 1.969359 -7.6554e-06
11:74477308 T C 0.069935 -3.9729e-06
11:74484349 G A 0.114529 -2.8982e-05
11:74484970 G T 0.050736 -1.6088e-05
11:74505008 G A 0.127850 2.7725e-05
11:74515470 C T 1.010805 -8.0869e-06
11:74520993 C G 0.072921 -3.2327e-05
11:74523951 G T 0.023266 1.6684e-05
11:74531176 G A 1.888402 -4.9473e-05
11:74543223 G T 0.054585 -1.8095e-05
11:74554672 C A 0.075835 3.7648e-06
11:74559228 T C 0.047594 -2.0145e-06
11:74559446 C G 0.568558 -1.2070e-06
11:74560657 C G 0.038674 -2.3682e-05
11:74570585 A C 0.053024 2.9018e-06
11:74581961 C T 1.631216 1.0926e-05
11:74584784 G A 1.561814 1.1880e-05
11:74618265 A G 0.145407 5.8066e-05
11:74620997 C T 0.155303 1.6026e-05
11:74631960 A G 0.031835 -2.6370e-05
11:74636673 T C 0.031514 4.2474e-06
11:74636892 A G 0.162522 4.3948e-05
11:74648411 A T 0.035360 -2.1330e-05
11:74654742 T C 0.260883 -7.9827e-06
11:74660292 G A 0.860105 -8.4355e-06
11:74661110 A T 0.990967 7.2440e-07
11:74681953 G A 0.029527 3.7885e-06
11:74689981 C T 0.082278 -2.7249e-05
11:74703023 T C 0.113776 4.7647e-05
11:74705602 A G 0.164729 3.4486e-05
11:74705696 C T 1.637860 9.9026e-06
11:74710217 G A 1.705198 1.6298e-05
11:74719899 A G 0.025642 -9.5957e-06
11:74726828 T C 0.937034 -1.0412e-05
11:74733338 A G 0.067948 1.2481e-05
11:74737557 C T 0.936356 -6.2990e-06
11:74745345 C T 0.049200 -3.7362e-05
11:74757641 G A 0.321379 3.9885e-06
11:74764178 C G 0.892888 9.3658e-06
11:74771408 G A 0.048892 -3.5685e-06
11:74772977 T C 0.192912 -6.0789e-07
11:74782989 C T 0.145585 -3.8535e-06
11:74784653 T C 0.312278 6.9302e-06
11:74786308 T C 0.114643 3.1631e-06
11:74789459 T C 0.033601 -4.2524e-05
11:74801374 C T 0.289797 3.8646e-06
11:74805322 G A 0.081681 1.6837e-05
11:74818619 A C 0.048337 -1.9099e-05
11:74823471 C T 0.064907 -1.4766e-05
11:74829787 A G 1.255459 -5.1133e-05
11:74836744 G A 1.549148 -4.3946e-05
11:74839689 T G 0.068789 -2.8100e-05
11:74839926 G A 1.625058 -2.6718e-05
11:74857053 T C 0.028369 -2.8660e-05
11:74858969 C T 1.224394 -4.1803e-05
11:74874433 C T 0.324654 7.7571e-06
11:74875501 A G 0.119732 -1.3175e-05
11:74880370 A G 0.022954 -3.7411e-05
11:74880856 A C 0.390155 3.8882e-05
11:74881682 T C 1.534685 6.9445e-06
11:74886858 G A 1.326416 -1.8449e-05
11:74887553 G A 0.146861 4.4424e-05
11:74887740 T C 0.148464 -1.9530e-05
11:74887787 T C 0.053420 -3.9024e-05
11:74888262 C T 1.173522 8.1013e-06
11:74893358 C G 0.029832 3.9415e-06
11:74895213 C T 0.049872 -1.1327e-05
11:74897875 T C 0.036142 -2.9657e-05
11:74905278 G A 0.606372 2.9126e-05
11:74905915 A G 0.181198 1.8670e-06
11:74907421 T G 0.030667 6.0727e-06
11:74907582 T C 0.042790 7.6394e-06
11:74908897 A G 0.046948 -7.8800e-06
11:74914194 A G 0.128639 1.3078e-05
11:74919347 G A 0.067270 1.2646e-05
11:74920005 G A 0.482210 -1.7081e-05
11:74925528 C T 0.855843 3.4598e-05
11:74940569 A C 0.040092 -5.7586e-06
11:74942866 T C 0.039161 -2.5658e-05
11:74948526 A G 0.053861 6.1880e-06
11:74958133 A G 0.056442 -1.1225e-05
11:74958333 T C 0.155579 -1.6603e-05
11:74958962 C T 0.076790 -3.0469e-07
11:74965048 A G 0.059853 9.9434e-06
11:74973107 T C 0.025246 -1.2036e-05
11:74974990 T C 0.035529 -1.0975e-05
11:74977067 T C 0.150324 -2.3499e-05
11:74982939 T C 0.211125 -1.5209e-05
11:74993593 C A 1.230171 3.2056e-05
11:74996081 A G 0.380395 2.5340e-05
11:74997656 G A 0.211070 -1.1212e-05
11:75001034 A G 0.069996 1.2963e-05
11:75013792 T C 0.142537 -3.3165e-05
11:75017666 C A 0.563063 -1.6279e-05
11:75020708 G A 0.114568 -1.5434e-05
11:75021501 T C 1.060697 1.1251e-05
11:75022058 C T 0.724481 1.4544e-05
11:75022559 T G 0.180708 1.6747e-05
11:75023653 G C 0.100604 4.6916e-06
11:75026392 G A 0.132878 -6.5311e-06
11:75026855 A C 0.237205 2.5026e-05
11:75028697 C T 0.175343 -1.2344e-04
11:75029167 T C 0.930747 -1.9874e-06
11:75033020 G A 0.125117 1.6398e-05
11:75033092 G C 0.027525 2.2371e-05
11:75034986 A G 0.176781 1.8305e-05
11:75035365 G C 0.022331 -1.5760e-05
11:75036115 C T 1.193438 4.9648e-06
11:75039324 A T 0.075995 -3.6112e-05
11:75041207 T C 1.219866 8.2044e-06
11:75051233 G A 0.602143 -3.3325e-05
11:75059184 T C 0.435541 4.7215e-05
11:75059358 T C 0.112945 6.2252e-05
11:75062178 G T 1.059863 2.5879e-05
11:75078236 A G 0.250639 4.1378e-05
11:75081208 G A 0.404358 5.6221e-05
11:75086743 C T 0.517440 -1.0075e-05
11:75100940 G T 0.039310 1.0436e-05
11:75101105 C A 0.135987 3.3752e-06
11:75102037 G C 0.631378 -3.4046e-05
11:75104704 G A 0.875743 -6.1062e-06
11:75109868 C T 0.118226 1.3354e-06
11:75116487 G C 1.658104 -4.8662e-06
11:75116959 A G 0.308860 1.8711e-05
11:75122994 T C 0.111179 -4.8430e-05
11:75129007 A G 0.663638 -2.8437e-05
11:75132408 C T 0.039453 2.9070e-05
11:75133765 A G 0.122829 1.5216e-05
11:75140047 T C 0.768180 -1.3756e-05
11:75142226 A G 1.204195 6.8715e-06
11:75142918 T G 1.392141 1.7689e-05
11:75145898 G A 0.022877 -2.8733e-05
11:75152243 T C 1.449875 4.4193e-06
11:75177399 T C 0.114350 1.8827e-05
11:75178376 T G 0.026596 2.7183e-05
11:75179829 C T 0.041972 -2.1487e-05
11:75195611 C T 0.056685 -4.0679e-05
11:75198631 T C 0.139139 -9.7685e-06
11:75201091 A G 0.433045 -3.0308e-06
11:75202217 A G 0.039122 -1.4903e-05
11:75202936 A G 1.326231 1.5159e-05
11:75209828 T C 0.028222 -4.6199e-06
11:75214920 T C 0.060645 -1.3244e-05
11:75219230 T C 0.126977 4.5365e-06
11:75221903 G C 0.105447 -1.5970e-05
11:75229666 T C 0.053050 -6.4148e-06
11:75232607 C T 1.729723 -3.6197e-05
11:75238637 A G 0.027414 -2.6491e-05
11:75241027 A G 1.968207 1.5998e-05
11:75245297 G A 0.109599 -5.4399e-06
11:75245741 T C 0.036535 -2.0315e-05
11:75247543 T C 0.164025 -7.3058e-06
11:75248149 C T 0.159302 -8.6036e-06
11:75255792 A G 0.220710 3.8384e-05
11:75257497 A G 0.205026 -2.3626e-05
11:75259052 T C 0.132884 -2.5012e-05
11:75259148 T G 0.035993 5.7590e-05
11:75266359 A G 0.075427 -5.4030e-05
11:75272411 T G 1.605587 -3.1505e-05
11:75274061 A G 0.026622 4.4591e-05
11:75274150 T G 0.572645 2.4584e-05
11:75275004 C T 0.055854 3.1733e-05
11:75281150 A G 0.052264 -1.9560e-06
11:75281209 G A 1.127191 -1.6703e-05
11:75282052 G T 1.719450 2.3307e-05
11:75286749 T C 0.452010 1.2900e-05
11:75286826 T C 0.033857 7.1593e-05
11:75287219 T C 1.688505 -8.2722e-06
11:75294923 A G 0.466078 6.9357e-06
11:75298468 C A 0.083022 -8.2567e-07
11:75298917 A C 0.049950 -5.1570e-05
11:75307363 G T 1.349001 7.7434e-06
11:75316199 A G 0.163999 2.2519e-05
11:75319580 A G 0.027826 7.5016e-07
11:75324544 T C 0.404284 9.8874e-06
11:75343529 A G 0.224926 3.3534e-05
11:75346107 A G 0.043163 2.7904e-05
11:75346380 G A 0.080925 -1.1920e-05
11:75353891 A C 0.090497 2.0310e-05
11:75359051 A G 0.024659 -4.0783e-06
11:75371182 C T 0.502503 -2.3138e-05
11:75375306 C T 0.042563 2.3630e-06
11:75390897 T C 1.043825 -9.3070e-06
11:75399730 A G 0.040917 -3.4331e-06
11:75409066 A G 0.217905 4.5891e-06
11:75409819 C A 1.775149 -8.3757e-07
11:75414286 A G 0.712060 6.4905e-06
11:75419003 T C 0.080393 -7.3786e-06
11:75429459 C A 0.928144 -1.3226e-05
11:75434829 T C 0.105084 -3.7654e-06
11:75436116 A G 0.358628 -6.2099e-06
11:75443573 T C 0.025493 -5.9833e-06
11:75443629 T C 0.052219 -1.8479e-05
11:75448804 C A 0.339572 2.3441e-05
11:75450445 A C 0.330529 4.9330e-06
11:75451187 T C 0.188083 4.3809e-05
11:75455021 A C 0.311791 5.6969e-05
11:75481331 A G 0.079445 2.3212e-05
11:75482266 A G 0.096446 -3.3341e-05
11:75526190 T C 0.257047 9.5546e-06
11:75526481 A C 0.179247 4.7222e-06
11:75540112 G T 0.046931 1.3505e-05
11:75546426 G A 0.167926 1.5265e-05
11:75546691 G A 0.116661 -1.0283e-05
11:75555053 T C 0.048171 2.2339e-05
11:75556323 A G 0.144913 2.4190e-05
11:75565808 C A 1.891528 3.6071e-06
11:75577874 T C 0.081707 -2.7812e-05
11:75583990 A G 1.817539 -6.4591e-06
11:75602151 G C 0.309863 5.0288e-06
11:75622572 T C 0.120712 -9.4392e-06
11:75634424 A G 0.076313 5.6492e-06
11:75637600 C T 0.071830 4.8731e-05
11:75650038 G A 0.081587 -2.4103e-05
11:75650920 G A 0.378960 3.1178e-05
11:75656742 C T 0.081204 -2.9287e-05
11:75665687 G A 1.959752 -1.3128e-05
11:75677918 C T 0.071145 4.5108e-05
11:75678647 T C 0.257793 -3.0750e-05
11:75704733 A G 0.109933 2.6485e-05
11:75708521 C T 0.070999 7.0099e-05
11:75709098 G A 1.088686 -8.3529e-06
11:75709135 A G 0.032098 -3.2344e-05
11:75717849 G A 0.077303 -2.5554e-05
11:75733418 A G 0.128139 -3.9027e-05
11:75741521 A G 0.070298 -1.6228e-05
11:75742161 C T 0.063086 -2.7144e-05
11:75745908 A G 0.067987 9.8390e-06
11:75756265 C T 0.032023 2.4050e-05
11:75756674 A G 0.106937 5.9155e-07
11:75766038 T C 0.044426 1.0612e-05
11:75773914 G T 0.052537 -1.6298e-05
11:75782829 A G 0.075956 4.9397e-05
11:75790040 G A 0.070266 5.4155e-05
11:75795269 G C 0.070568 1.1764e-05
11:75796759 G A 0.079760 -2.7560e-05
11:75797088 A G 0.051631 -1.8519e-05
11:75801381 T C 0.038882 -2.4472e-05
11:75807530 T C 0.039093 1.0051e-05
11:75819828 A G 1.801998 -3.4952e-05
11:75820695 G A 0.038096 2.5658e-06
11:75832315 C T 1.054923 -3.2358e-05
11:75849840 G T 0.052654 -2.1645e-05
11:75852533 A G 0.056227 -1.6971e-05
11:75853013 C T 0.297782 -5.3171e-06
11:75854159 T G 0.074109 3.1438e-05
11:75858174 C G 0.252629 2.5705e-05
11:75859417 A G 0.143391 2.2821e-04
11:75862975 C T 0.967097 -3.7295e-04
11:75863554 C T 0.815472 3.1472e-05
11:75864996 C T 0.064595 -1.8256e-05
11:75867945 A G 0.753379 3.2687e-05
11:75879823 A G 1.090338 1.2705e-04
11:75882713 T C 0.081529 3.7403e-05
11:75883161 C T 0.751487 1.6490e-05
11:75887292 G A 0.156683 4.6090e-05
11:75887812 C T 1.220706 -5.0943e-05
11:75888974 A G 1.052975 6.8785e-06
11:75891182 C T 0.048915 -5.2164e-05
11:75895091 A G 0.086664 1.1841e-05
11:75896647 T C 0.310596 -4.7111e-06
11:75901406 T C 0.416618 -1.8549e-05
11:75901757 G C 0.048700 -3.0600e-05
11:75908083 T C 0.300161 1.1682e-05
11:75908910 C T 1.909565 1.6594e-05
11:75909619 G A 0.644287 -1.5796e-05
11:75925619 A G 0.129706 6.2422e-06
11:75931291 T C 1.537622 -1.1232e-06
11:75934384 T C 0.025369 -2.7271e-05
11:75940022 C A 0.638788 1.7828e-05
11:75949501 T C 0.599511 -6.3806e-06
11:75952917 G A 1.955075 1.5231e-05
11:75954392 G A 0.226270 9.3736e-05
11:75955140 T C 0.112351 -3.2116e-05
11:75955307 T A 0.060395 -3.4713e-05
11:75956348 A G 0.453578 1.6255e-05
11:75960472 A C 1.136889 -1.3386e-05
11:75964155 T C 1.619589 -9.0245e-06
11:75966096 A C 0.735556 -3.5955e-05
11:75966605 A C 0.068338 1.6762e-05
11:75966746 T C 0.195976 -2.8301e-05
11:75968121 A G 0.123672 -8.0336e-06
11:75969520 T C 0.774749 -5.0158e-05
11:75969900 A C 0.051495 1.8080e-05
11:75973078 C T 0.563031 5.7128e-06
11:75974144 T C 0.103136 1.5485e-06
11:75974984 T G 0.038521 4.5701e-06
11:75979243 G A 0.118112 -2.1842e-05
11:75982743 T C 0.081658 1.1384e-05
11:75983514 T C 0.055793 -1.7601e-05
11:75983754 T C 0.697411 -2.2327e-05
11:75985871 A G 0.365853 -3.4079e-06
11:75986521 T C 0.138983 2.8460e-06
11:75988667 G A 1.919484 1.9246e-06
11:75993324 G A 1.266836 -3.7851e-05
11:75996146 A G 0.033143 -6.6978e-06
11:75998266 T C 1.627100 -9.0437e-05
11:76001651 T C 1.331191 -4.5115e-05
11:76006968 C T 1.198054 -2.2657e-05
11:76007722 T C 0.054579 2.3108e-05
11:76013212 A G 0.086070 -9.0650e-06
11:76022757 G A 0.863399 -4.8743e-06
11:76025889 T C 0.950199 -9.9902e-06
11:76026791 C T 1.077929 -5.0543e-06
11:76027628 T C 0.121566 1.8284e-05
11:76048876 C T 0.418686 -3.5622e-05
11:76055444 C T 0.053673 1.3212e-05
11:76058080 T G 0.828757 -1.9831e-06
11:76070922 G A 0.157747 1.3109e-05
11:76082062 G A 0.114513 -1.8366e-05
11:76099514 G T 1.898678 2.9580e-05
11:76101574 A G 0.021844 9.1091e-06
11:76103563 C G 0.032861 3.0720e-07
11:76113016 T G 0.031579 -1.6985e-05
11:76116086 G A 0.151600 3.8736e-05
11:76116713 G T 0.580065 4.5108e-06
11:76118684 A G 0.032387 5.3489e-05
11:76123531 C T 1.274480 4.7772e-05
11:76138321 T C 0.035763 6.1691e-06
11:76140951 G A 0.057159 -5.7841e-06
11:76148500 C T 0.059681 -4.4968e-06
11:76157686 C T 1.977987 1.0099e-05
11:76159685 A G 0.051901 1.1964e-05
11:76170106 T G 0.072343 9.2852e-06
11:76181631 A G 0.168092 -6.6168e-06
11:76199233 G A 1.857800 2.6151e-05
11:76221452 A C 0.032978 -9.8507e-06
11:76228541 G T 1.200650 -2.3930e-06
11:76230952 T C 0.059123 -3.6035e-06
11:76236220 G A 0.321583 -1.2467e-05
11:76252631 G A 0.269316 2.4030e-05
11:76257535 C A 0.021935 -1.5227e-05
11:76261943 C G 0.045575 6.4977e-05
11:76266172 T C 0.877970 7.5352e-06
11:76271005 A G 0.724300 1.7129e-05
11:76271845 A G 0.038405 1.8894e-05
11:76291154 A G 0.904472 1.1227e-05
11:76299194 T G 1.005080 1.0072e-05
11:76301375 T C 0.786603 1.4004e-05
11:76307414 A G 0.035701 2.7940e-05
11:76309770 T C 0.025908 2.4958e-06
11:76311139 C A 0.069948 -1.5961e-05
11:76311356 A G 0.078679 9.6956e-06
11:76313069 C T 0.462037 -5.9570e-05
11:76315429 T G 0.092276 3.8448e-05
11:76316514 C T 0.184597 -7.9787e-06
11:76322391 T C 0.090932 -1.2107e-05
11:76323422 C T 0.274620 -5.0888e-06
11:76332210 G T 0.167640 -1.6476e-05
11:76332286 A G 0.214831 -1.3871e-05
11:76337181 C T 0.560953 -9.2295e-05
11:76339311 A G 0.103360 -2.5370e-05
11:76339664 T C 0.491483 2.3042e-06
11:76341751 G A 0.392193 -1.0791e-05
11:76342150 T C 0.289021 -5.9716e-06
11:76346193 T C 0.154806 1.6091e-05
11:76346477 T G 0.346018 -3.4629e-06
11:76350508 T C 0.193961 9.7506e-06
11:76352184 A G 0.030306 -3.1856e-06
11:76352983 G A 0.874432 -4.6505e-06
11:76356085 C T 0.040683 2.4987e-05
11:76360404 G A 0.924739 -1.1220e-05
11:76361219 A G 0.044221 -6.1250e-06
11:76363374 G A 0.028076 4.0587e-05
11:76364172 A G 0.046516 -4.2450e-05
11:76366690 G T 0.694441 8.9294e-05
11:76367028 C T 1.040514 4.0479e-05
11:76367160 T G 0.205983 -5.8555e-06
11:76367686 A G 0.070152 -9.3587e-06
11:76371418 T C 0.049580 -1.6993e-05
11:76377819 A G 0.886172 -1.0817e-04
11:76378099 G A 0.239918 7.9469e-06
11:76380737 T C 0.278115 -1.2866e-05
11:76390175 A G 0.787814 -3.2899e-05
11:76392642 A G 0.102523 1.3522e-05
11:76393224 T G 0.030819 4.9056e-06
11:76393776 A G 0.123254 -1.1344e-05
11:76395972 A G 0.206717 -2.5613e-05
11:76397110 T C 0.639726 -5.1064e-05
11:76398784 T C 0.089614 1.3052e-06
11:76399105 G A 0.022425 -1.4040e-05
11:76399159 C T 0.054157 -5.8429e-05
11:76401831 C T 0.379431 -3.2420e-05
11:76405872 C T 0.612646 -6.6879e-05
11:76413757 T G 0.321606 -1.6064e-05
11:76415209 A G 0.288401 -4.4736e-05
11:76418737 G A 1.006664 -4.8096e-06
11:76421250 T G 0.661662 7.0631e-06
11:76422031 T C 0.613162 -2.4174e-05
11:76425716 A G 0.038437 -2.5612e-05
11:76425862 C T 0.148104 -8.7305e-06
11:76425895 T C 1.882556 4.4946e-05
11:76428185 A C 0.029556 2.3419e-06
11:76430684 C A 0.280663 -1.4771e-06
11:76431100 T C 0.300262 3.4895e-05
11:76432379 G A 0.121232 -3.2856e-05
11:76435112 A G 0.321359 4.1280e-06
11:76437365 C T 0.469914 -7.2674e-05
11:76442976 A G 1.438264 -9.8314e-06
11:76446916 A G 0.367213 -5.2184e-05
11:76447337 C T 0.758738 -1.0587e-05
11:76447517 T C 0.042374 -2.1003e-06
11:76448859 C T 0.219411 5.9105e-05
11:76449812 T C 0.054238 -1.6365e-05
11:76454278 C A 0.050005 3.6629e-05
11:76454937 T C 0.298506 1.0319e-05
11:76458811 A G 0.171026 -4.3131e-06
11:76462181 C T 0.758692 -2.2553e-05
11:76469093 T C 0.340864 5.6303e-06
11:76478974 A G 0.074229 -2.9180e-05
11:76490282 C T 0.081480 -1.0861e-05
11:76493065 A G 0.116798 -9.4945e-06
11:76495879 C T 0.853763 -4.5171e-05
11:76496865 T C 0.076046 1.9315e-05
11:76499650 A G 0.194152 -3.2210e-05
11:76501451 A G 0.434256 -1.0779e-04
11:76504022 G T 0.060304 1.6308e-05
11:76506888 A G 0.115461 -6.5044e-07
11:76507403 A G 0.050314 1.4089e-05
11:76507692 A T 1.492301 -6.9924e-05
11:76517017 A G 0.077348 -2.6344e-06
11:76517246 C T 0.140233 -1.3673e-05
11:76518495 G A 0.490727 -6.1812e-06
11:76518550 C A 0.541433 2.4068e-05
11:76541938 C T 0.029365 6.1520e-07
11:76543474 C T 0.324148 -1.7307e-04
11:76545697 A G 0.049002 -3.7209e-06
11:76547216 T C 0.022156 -7.9786e-06
11:76547752 T C 0.420153 6.4740e-05
11:76557152 G A 0.030605 1.6387e-05
11:76570725 G A 1.504859 -6.0042e-05
11:76572436 A G 0.084314 1.5842e-05
11:76585520 C T 0.151307 1.1891e-05
11:76591346 A G 0.107291 2.1842e-05
11:76596504 T G 0.141349 2.3297e-05
11:76614465 C T 1.475578 -5.0335e-05
11:76617642 T C 0.026126 1.5165e-05
11:76618233 G C 0.035048 3.8760e-05
11:76630503 A G 1.477149 -5.0280e-05
11:76637651 A G 1.481651 -5.7606e-05
11:76649172 T C 0.218856 -1.2497e-04
11:76650746 C G 0.032205 -5.1443e-05
11:76652857 T C 0.029592 -2.0011e-05
11:76666181 G A 0.130193 8.2715e-06
11:76667804 G A 0.057227 6.1639e-05
11:76691264 T C 0.166501 3.4106e-05
11:76699828 A G 1.124585 3.6285e-06
11:76701606 A G 1.526298 -5.9391e-05
11:76708086 A G 1.529063 -5.7591e-05
11:76727237 G A 0.030465 2.7058e-05
11:76728731 G A 0.061229 -1.0766e-04
11:76739223 G A 1.529933 -5.8166e-05
11:76742307 G A 1.946538 -6.6652e-06
11:76747258 G C 0.711852 -1.1640e-05
11:76748182 G A 1.426333 -1.3735e-04
11:76751587 A G 0.519696 -8.4435e-05
11:76753563 T C 0.107346 1.0392e-05
11:76764842 C T 0.031196 8.9960e-06
11:76768240 A C 0.128600 1.1926e-05
11:76776129 G A 0.665449 -1.0596e-04
11:76780251 A G 0.129330 1.7625e-05
11:76785092 A C 1.293569 -1.4094e-04
11:76785194 A G 1.425177 -1.0465e-04
11:76785452 A G 0.915820 -3.0891e-05
11:76799392 A G 1.885552 -4.7623e-05
11:76800127 G A 0.340867 -2.4220e-05
11:76801982 T G 0.625568 6.8331e-06
11:76802786 C A 0.227698 3.1964e-06
11:76813961 T C 0.107927 2.7725e-06
11:76815398 C T 0.472141 5.5927e-06
11:76816495 A G 0.184548 -7.1703e-05
11:76823484 T C 0.130203 2.1838e-05
11:76827992 T C 0.203426 2.2808e-05
11:76833763 C G 0.133715 1.6457e-05
11:76837374 A G 0.106002 1.5192e-06
11:76837499 A G 0.758498 1.8791e-05
11:76837552 T C 0.167582 -2.1549e-05
11:76839671 A G 0.063183 -2.1182e-05
11:76840499 C T 0.551781 3.1019e-05
11:76840709 G A 0.777762 -9.0795e-05
11:76840972 T C 0.145329 2.4000e-05
11:76843822 A C 0.161957 2.5248e-05
11:76844399 G T 0.094314 1.7597e-07
11:76851831 A G 0.327137 2.1198e-05
11:76853783 C T 0.682649 -1.9113e-05
11:76855454 A G 0.243862 -6.0807e-05
11:76858756 T C 0.299736 1.2857e-05
11:76859758 A G 0.523649 2.3254e-05
11:76864439 T G 0.048035 2.8591e-05
11:76865537 T G 0.819613 -4.4577e-05
11:76866587 A G 0.118297 -1.3160e-05
11:76866955 A G 0.037385 2.2681e-05
11:76867135 T C 0.037908 3.0143e-06
11:76868278 A C 0.110413 1.4206e-05
11:76868372 C T 0.717279 -3.3221e-05
11:76870105 A C 0.689550 -3.0908e-05
11:76870147 T C 0.048950 2.2618e-05
11:76880518 A G 0.565342 -5.0289e-05
11:76881925 T C 0.116756 1.4334e-05
11:76885164 G A 0.036970 -4.6399e-06
11:76898338 T C 0.154829 -2.5208e-05
11:76899265 G A 1.120057 -5.1541e-05
11:76901927 T C 1.082765 -4.0442e-05
11:76904713 A T 0.050391 1.4682e-05
11:76910766 T C 1.083999 -2.3421e-05
11:76917220 G A 0.954877 -1.7999e-05
11:76917856 G A 1.086677 2.5514e-06
11:76919478 A C 0.935888 2.6339e-05
11:76921090 A G 1.001818 -2.6744e-06
11:76921358 A G 0.572703 -3.0059e-06
11:76922868 T C 0.079062 1.3408e-06
11:76923017 A G 0.385549 1.5716e-05
11:76924766 A G 0.054949 -3.5943e-05
11:76926245 T C 0.239110 -1.0498e-05
11:76926301 T C 0.037437 3.7739e-05
11:76928025 G A 0.538671 2.6876e-05
11:76944178 A G 0.033971 1.3198e-05
11:76954833 A G 0.712199 -9.6544e-06
11:76957833 A G 0.727071 -5.8487e-06
11:76958651 G A 0.097125 -1.4385e-06
11:76968497 C G 1.687440 -1.3086e-05
11:76968775 G C 0.404521 -2.0898e-05
11:76970699 G A 0.060317 1.9724e-05
11:76974386 C T 0.529417 2.6577e-05
11:76979550 C T 0.060502 2.1670e-05
11:76981122 G A 0.021822 1.3147e-06
11:76981468 G A 0.034208 -7.7703e-06
11:76990492 C G 0.097005 6.7326e-05
11:76994891 G A 0.027275 -2.3662e-05
11:76996726 C G 0.124565 1.1501e-05
11:77029268 T C 0.204036 -4.8462e-06
11:77029689 G A 0.687414 2.5726e-06
11:77034480 A G 0.096180 7.7542e-06
11:77037399 G A 0.026947 -1.4002e-05
11:77082323 G A 0.037837 3.4194e-05
11:77087448 C T 0.072703 1.8891e-05
11:77089925 A G 0.024970 2.1770e-05
11:77090518 C T 0.692490 5.7287e-06
11:77090939 T C 0.036337 -1.6180e-05
11:77091574 G A 0.335807 -1.3292e-06
11:77105157 G C 0.133627 -1.1632e-05
11:77119720 A G 0.035126 -5.4002e-06
11:77124214 A G 0.610722 1.2007e-05
11:77155274 T C 0.108144 -2.8443e-05
11:77155628 C T 0.027375 9.4262e-06
11:77159824 A G 0.022844 1.0507e-05
11:77167175 A G 0.030650 8.8842e-06
11:77178432 A C 0.106681 -3.6978e-05
11:77179272 C T 0.034594 -2.7816e-05
11:77185590 A G 0.032101 2.3516e-05
11:77186138 A G 0.122939 9.6114e-06
11:77187663 A C 0.046665 8.0537e-06
11:77197782 C T 0.483083 -2.1436e-05
11:77199329 T C 0.020270 2.0028e-05
11:77203134 C T 1.365340 -2.0125e-05
11:77204866 A G 0.876899 -1.1079e-05
11:77212830 T A 0.024370 -4.1839e-06
11:77216906 G T 0.991756 1.9209e-06
11:77222608 T C 0.041969 1.8078e-05
11:77230848 C T 0.771614 1.3152e-05
11:77237241 A G 0.944996 1.2295e-06
11:77238859 C T 0.506742 -9.8733e-06
11:77246702 C T 1.519170 -1.8270e-05
11:77250544 C A 0.534454 -2.8124e-05
11:77253418 G A 0.088523 -3.7992e-05
11:77272176 A T 0.131313 -2.3965e-05
11:77299451 A G 0.209703 3.1735e-05
11:77301341 A G 0.209401 3.1010e-05
11:77309533 C T 0.744924 1.0759e-06
11:77313290 G A 0.088666 -1.8309e-05
11:77315361 G A 0.048846 -1.7622e-05
11:77317384 G T 0.071411 -1.4334e-05
11:77322805 A G 0.156102 -5.3742e-06
11:77330747 C A 0.149834 -4.7646e-05
11:77335982 A C 1.483527 -1.2727e-05
11:77359910 T C 0.211469 3.1500e-05
11:77367268 A T 0.038499 -1.0343e-05
11:77378388 C T 0.212105 2.9426e-05
11:77378563 C T 0.040917 3.7056e-05
11:77400629 G A 0.154505 4.1345e-05
11:77410048 T C 0.131755 3.8934e-05
11:77412646 A G 0.046977 3.4344e-06
11:77412851 G A 0.483320 -1.5962e-05
11:77441302 C T 0.077066 -3.7986e-05
11:77461937 A G 0.023454 -1.2516e-05
11:77468088 A C 0.483070 -2.3802e-05
11:77473597 A G 0.097881 2.0646e-05
11:77477956 G A 1.594051 2.6651e-06
11:77480062 A G 0.040544 2.2011e-06
11:77500693 C T 0.078896 1.2351e-05
11:77503886 T C 0.040099 -3.8479e-05
11:77517973 G T 0.179686 6.0372e-05
11:77522336 C A 0.036269 1.4991e-05
11:77534790 G A 0.036305 6.4313e-05
11:77583266 A G 0.214659 2.5622e-05
11:77584302 G T 0.059905 -2.0957e-05
11:77586409 A G 0.695279 -1.4476e-06
11:77592909 A G 0.456217 -9.1402e-06
11:77613200 A G 0.155297 -6.3797e-05
11:77617950 G A 0.801086 -1.8611e-05
11:77637368 T G 0.067929 -3.4115e-05
11:77638181 G A 0.214643 2.5046e-05
11:77671544 C T 0.415128 -1.4338e-05
11:77671868 T C 1.218915 -3.4436e-05
11:77680399 T G 0.496264 -1.2425e-05
11:77693174 T C 0.307837 -1.1973e-05
11:77694532 A C 0.038291 6.4126e-05
11:77697251 A G 1.432500 -1.9318e-05
11:77703983 A C 0.215792 2.2777e-05
11:77710501 C T 0.367204 2.4491e-05
11:77713795 C T 0.110102 1.2758e-05
11:77714654 T C 0.165180 9.5952e-06
11:77714746 A C 0.260344 1.9188e-05
11:77719495 C T 0.916800 -1.5247e-05
11:77719612 C T 0.097933 2.0028e-05
11:77724674 T C 0.558269 -5.0827e-05
11:77725708 A G 0.023860 -2.2899e-05
11:77727379 C T 0.249396 -1.0189e-04
11:77731160 A C 0.453069 -4.2604e-05
11:77733389 C A 0.242525 -6.0491e-05
11:77734007 T C 0.773493 -3.9682e-06
11:77734209 C T 1.615402 -5.7552e-06
11:77742826 G A 0.788758 -8.4436e-06
11:77754311 C T 0.316617 1.1662e-05
11:77775352 T C 0.031871 2.1276e-05
11:77781694 A G 0.034880 1.8889e-05
11:77790655 C G 0.464793 -1.7212e-05
11:77797277 T C 0.052527 1.5982e-05
11:77812787 A G 0.135633 -4.2489e-05
11:77815059 G A 0.074635 2.7557e-05
11:77820316 C T 0.045886 -1.2349e-05
11:77822056 C T 0.035769 -2.8669e-05
11:77823557 A G 1.365967 -3.0090e-05
11:77823791 T C 0.047022 -2.6428e-06
11:77825320 C T 0.460342 -2.0353e-05
11:77826985 T C 0.906179 -6.0267e-06
11:77833837 A C 0.028865 -1.2971e-05
11:77845016 T C 0.316861 1.2805e-05
11:77849853 T C 0.072758 3.6655e-05
11:77852912 T C 0.025441 -5.3385e-06
11:77855357 A G 0.530715 1.0150e-05
11:77860826 T C 0.028690 -5.6811e-06
11:77865010 G A 0.763629 4.3283e-06
11:77865580 T C 0.056951 1.7643e-05
11:77871781 T G 0.066961 2.8562e-05
11:77876489 G A 0.121546 3.2931e-06
11:77877834 G C 0.080918 -4.6536e-06
11:77879646 A C 0.072414 -5.7913e-05
11:77882393 C T 0.322379 2.3303e-06
11:77883855 C A 0.969895 1.2872e-05
11:77884782 T C 1.079325 -7.9910e-05
11:77892552 A G 0.349614 4.4031e-05
11:77893039 G T 0.177232 -5.3696e-06
11:77893666 T C 0.106755 -1.4357e-05
11:77898149 T C 0.044861 2.3122e-06
11:77902825 G A 0.848907 -7.2616e-06
11:77903706 A G 0.162603 6.8312e-06
11:77906223 G A 0.082227 -6.8886e-05
11:77909014 A G 0.266791 8.3675e-06
11:77920500 T C 0.105184 3.6833e-05
11:77920930 G A 0.393881 -2.2445e-05
11:77921348 A G 0.038823 -1.2322e-05
11:77921527 C G 1.925093 3.0815e-06
11:77922960 T C 0.326309 -3.1941e-05
11:77925273 G T 0.325537 -3.1046e-05
11:77930447 A G 0.058412 -2.9294e-05
11:77936166 G A 0.310113 -2.7933e-05
11:77937800 A G 0.308422 -2.7630e-05
11:77940327 G A 0.060369 -6.7563e-06
11:77951197 A T 0.765648 -3.3955e-06
11:77973378 G A 0.037064 1.5333e-05
11:77976475 T C 1.585810 4.5305e-05
11:77976610 A C 0.155738 -4.5349e-06
11:77978466 T C 0.030491 1.4494e-05
11:77985716 C T 0.028222 5.4354e-05
11:77988547 G A 0.076624 1.6369e-05
11:77997482 C A 0.307101 -2.1129e-05
11:78004429 G A 0.024318 3.0629e-06
11:78009631 A G 0.049220 -3.7250e-06
11:78035856 T G 1.574511 3.6386e-05
11:78052864 T G 0.317172 -1.3354e-05
11:78054607 G A 0.074995 4.4898e-05
11:78061005 G T 0.036350 2.6119e-05
11:78063518 A G 0.107739 -2.3475e-05
11:78091150 A C 0.319071 -1.5623e-05
11:78095373 A C 0.309973 -1.8733e-05
11:78101084 A G 0.035629 -2.3062e-05
11:78103678 T C 0.062037 -3.2976e-05
11:78132122 G A 0.049856 8.9066e-06
11:78149233 G A 0.024785 2.6115e-05
11:78153771 C T 0.124740 1.2823e-05
11:78153919 A G 0.119037 -5.4283e-05
11:78161611 A T 0.146569 1.4242e-05
11:78164984 G T 0.674388 4.3812e-05
11:78171818 A C 0.050372 -1.5802e-05
11:78179336 T C 0.339487 -3.0133e-05
11:78180508 C A 0.339507 -2.9052e-05
11:78184467 A G 0.040959 -7.1999e-06
11:78188296 G A 0.024464 1.3941e-05
11:78189653 C T 0.057315 -3.0422e-05
11:78192519 A G 0.029427 1.2043e-05
11:78196578 A C 0.041092 1.4723e-05
11:78203380 A G 0.026544 -1.2703e-06
11:78207393 T C 0.107820 -2.7512e-05
11:78214673 T C 0.338329 -3.6618e-05
11:78217237 A G 1.660188 2.8192e-05
11:78230043 T C 0.790122 -7.7643e-06
11:78230583 C G 0.031605 -4.1398e-06
11:78236265 C T 0.124474 1.2259e-05
11:78247027 G A 0.063755 1.8444e-05
11:78256998 A C 1.657322 4.6211e-05
11:78262949 T C 0.030546 1.6570e-05
11:78272517 A C 1.601942 6.6492e-05
11:78282716 A G 0.115710 -1.8071e-05
11:78286340 T G 0.150093 1.4502e-05
11:78288908 C T 0.120034 -3.8239e-05
11:78295741 G A 0.043491 -2.8311e-05
11:78298594 A G 0.078052 3.4019e-06
11:78320967 T C 0.176287 4.4320e-06
11:78324664 T C 0.040174 -1.2722e-05
11:78341699 G A 0.112935 -1.6777e-04
11:78355212 A G 0.058977 2.5619e-05
11:78355240 C T 0.067455 -2.6563e-06
11:78355449 G A 0.051200 9.6466e-05
11:78355979 T C 0.119541 1.5881e-04
11:78356497 T C 1.454867 7.1563e-05
11:78358588 G A 0.065228 2.0982e-05
11:78360169 T C 1.059911 -2.0595e-04
11:78360321 T C 1.060028 3.6038e-05
11:78361434 G A 1.390733 2.3357e-05
11:78361615 C T 1.794182 -2.1655e-05
11:78362665 C T 1.439985 5.4570e-05
11:78362962 G T 0.142589 -1.6556e-05
11:78369573 T C 0.045928 -2.3471e-06
11:78373037 C T 0.035892 3.2937e-05
11:78375189 C T 1.399613 3.6641e-05
11:78383336 A G 0.052787 -3.1553e-05
11:78386259 T C 0.024016 -1.1597e-05
11:78398230 T C 0.051502 -1.6709e-05
11:78407080 C A 0.344226 -1.1765e-04
11:78408313 G A 0.613932 -5.4850e-05
11:78411783 A G 0.020994 2.6283e-05
11:78417147 G A 0.039200 7.1010e-06
11:78423405 G C 0.069792 -5.3798e-06
11:78434112 A C 0.036983 5.9696e-06
11:78434273 A G 0.023506 4.9449e-06
11:78434679 T C 0.033578 7.5223e-06
11:78437182 A G 0.317117 -1.1088e-04
11:78443235 T C 1.505774 -1.2637e-05
11:78443979 A G 0.029952 1.7914e-05
11:78447679 C G 1.809980 -2.7613e-05
11:78448796 G A 0.044114 2.8909e-05
11:78449583 A G 0.020858 -1.2207e-05
11:78452115 T C 0.218197 -4.9315e-05
11:78458892 A G 0.022188 -1.5091e-05
11:78460549 T G 0.230136 -2.6638e-05
11:78462877 G A 0.046120 8.1313e-06
11:78464197 T G 0.028424 2.3589e-07
11:78465940 A G 0.069746 1.7472e-05
11:78470286 T C 0.918458 -3.7400e-06
11:78470864 C T 0.037957 3.2436e-05
11:78473130 A G 0.058305 2.4844e-05
11:78475513 G A 0.053150 2.6302e-05
11:78480051 G A 0.279417 -1.0447e-05
11:78480093 A C 0.030147 2.0150e-05
11:78482113 A G 0.200514 -6.0634e-05
11:78491318 C T 0.283588 -1.6614e-05
11:78496647 C T 1.426232 2.9945e-06
11:78499634 G A 0.039606 4.5184e-06
11:78504240 G A 1.485842 3.5976e-06
11:78504852 C T 0.032023 -1.1288e-05
11:78507653 T C 0.025210 3.1837e-05
11:78507790 G A 0.240240 -1.9279e-06
11:78509073 C G 0.055520 3.1483e-05
11:78510266 A G 0.261166 -7.6459e-06
11:78512011 T G 0.055276 1.6731e-05
11:78512458 G A 0.046951 -6.6529e-07
11:78516745 A G 0.108310 -1.0190e-05
11:78520474 C T 1.608949 -3.2349e-05
11:78521836 A G 1.687537 -3.7183e-05
11:78528189 C T 0.758991 1.3285e-05
11:78531395 T C 0.078698 -2.6052e-05
11:78541733 A G 0.021750 -1.1493e-05
11:78549596 A G 0.022026 1.4476e-06
11:78558239 T G 0.561943 -4.4368e-05
11:78562549 A G 0.842435 -3.3058e-05
11:78568791 G C 0.191575 1.7172e-05
11:78570490 A G 0.076189 -2.7699e-05
11:78570898 T C 0.041511 -8.1154e-06
11:78599157 T C 1.849218 -1.9426e-06
11:78599182 A G 0.024805 7.1250e-06
11:78599783 G A 1.298746 -6.6754e-06
11:78607311 C T 0.035133 -2.0851e-05
11:78611776 G A 0.159886 -7.7703e-06
11:78618020 G A 0.563141 1.8011e-05
11:78622178 C T 0.080763 -3.2390e-05
11:78627549 G A 0.033374 3.8838e-06
11:78628762 C T 0.557776 -4.4379e-05
11:78629765 A G 0.062573 1.1257e-06
11:78636128 A C 0.365613 2.4711e-06
11:78639150 C A 0.088887 -5.4043e-05
11:78643155 T C 0.107722 -3.2289e-05
11:78643342 C T 0.469798 2.8979e-05
11:78645298 C G 0.033046 3.3392e-05
11:78645547 T G 0.145910 -5.9637e-05
11:78647012 T G 1.260357 -9.8124e-06
11:78648328 T C 1.951884 -4.9407e-05
11:78651454 C T 0.058594 -3.7083e-05
11:78658790 T C 0.033156 1.3468e-05
11:78658860 T C 0.029326 -1.1083e-05
11:78663501 T C 0.861686 4.2347e-05
11:78667681 A G 0.038161 -1.7702e-05
11:78667869 G A 0.038333 -1.7060e-05
11:78678335 T C 0.032108 -3.8188e-05
11:78681489 T G 0.973530 1.3542e-05
11:78690480 G T 0.095956 1.1008e-05
11:78692820 C T 1.054991 3.4044e-05
11:78696828 G A 0.078614 2.1379e-05
11:78696857 G A 0.049424 1.0510e-05
11:78698146 T C 0.042241 5.8901e-05
11:78699340 C G 1.906556 2.2489e-05
11:78700717 A G 0.053985 -5.7297e-05
11:78701984 A G 0.775184 2.5741e-05
11:78702098 C T 0.031374 7.8587e-07
11:78704763 T C 0.059558 2.9006e-05
11:78706416 T C 0.029274 4.2493e-05
11:78707779 G T 0.146260 -2.3802e-05
11:78708789 A G 0.336436 2.7290e-05
11:78717345 T C 0.039278 -9.4457e-06
11:78718960 T C 0.581039 -3.2658e-05
11:78719619 C T 0.578594 2.5267e-05
11:78720369 T C 0.429773 4.5441e-05
11:78722948 T C 1.011062 -3.8001e-05
11:78725848 G A 1.174074 -2.9912e-06
11:78726333 C T 0.021140 5.0841e-05
11:78726894 T C 0.029115 7.1546e-06
11:78729835 T C 0.495394 -1.0046e-04
11:78733570 C T 0.578919 -6.3527e-05
11:78737595 A G 0.024155 -3.2790e-08
11:78740043 T G 0.088816 3.0969e-05
11:78742277 T C 0.022581 -5.2982e-05
11:78742356 A G 0.095859 2.6669e-05
11:78742528 T C 0.646111 6.4102e-05
11:78742723 T G 1.138889 6.3104e-07
11:78742884 C T 0.231470 -2.3737e-05
11:78745279 C T 1.901035 3.9597e-06
11:78749283 T A 0.027453 -6.7403e-06
11:78749353 G T 0.057967 -9.0199e-05
11:78750374 G A 1.573141 1.4047e-05
11:78758927 A T 0.043601 -6.3032e-06
11:78759897 A G 0.081321 1.4218e-05
11:78762524 A G 1.655511 2.2812e-05
11:78764528 G A 0.104525 1.3505e-05
11:78765108 G A 1.230983 9.6540e-05
11:78767484 A G 0.028128 1.3607e-05
11:78771238 C T 0.134815 1.0260e-05
11:78771634 C T 1.051362 4.7682e-05
11:78775337 C T 0.020108 9.0695e-06
11:78778942 G A 1.184412 3.0048e-05
11:78780837 A G 0.062615 -2.0062e-05
11:78784695 A C 1.909133 -2.9175e-05
11:78785279 C T 0.826864 -2.8266e-05
11:78792746 G A 0.055611 5.3273e-06
11:78794752 A C 0.305822 -3.4373e-05
11:78795447 A G 0.167650 2.8389e-05
11:78797456 G A 1.832697 -4.5096e-05
11:78802160 A C 0.540742 -1.8830e-05
11:78810055 C T 1.784597 -3.6281e-05
11:78810793 C T 0.233813 -1.5492e-05
11:78810938 T C 0.125669 -3.1767e-05
11:78811360 A G 1.018034 -4.5105e-06
11:78812673 A G 0.035435 -9.4842e-07
11:78813053 T C 1.470067 -5.8782e-07
11:78814038 C T 0.111546 2.4861e-05
11:78817613 A G 1.192260 2.2962e-06
11:78818617 G T 0.229973 -3.7449e-05
11:78820032 T C 0.086920 7.5715e-08
11:78821945 G A 0.341006 -1.3872e-05
11:78823243 A G 0.058759 3.8550e-06
11:78825980 G A 0.543095 3.7780e-05
11:78830688 A G 1.612004 8.7226e-06
11:78834421 A G 1.951861 -2.0372e-05
11:78834505 A G 0.047084 -3.0337e-05
11:78857223 G A 0.158234 8.1584e-06
11:78860381 G A 0.824135 -1.7504e-06
11:78861961 A G 0.434571 -1.6301e-05
11:78866568 T C 0.093824 -9.6274e-06
11:78867510 C T 0.063758 4.5748e-06
11:78869645 A G 1.214039 -1.8155e-05
11:78870685 T C 0.220820 -1.8617e-05
11:78872843 G T 0.454214 1.7113e-05
11:78873210 C T 0.075881 4.5485e-05
11:78873621 T C 1.724339 -1.0097e-04
11:78877319 C G 0.787538 -2.4259e-05
11:78880534 A C 0.499916 -5.0814e-07
11:78890165 G A 0.080256 -2.8003e-06
11:78894856 A T 0.765100 -5.9083e-05
11:78900992 A G 0.049005 2.5890e-05
11:78904266 T C 0.079377 -1.0390e-05
11:78911432 T C 0.537450 -1.8683e-05
11:78914741 G A 0.115662 -1.0138e-06
11:78914782 A G 0.027278 1.4152e-05
11:78915509 T C 1.072762 -4.0376e-05
11:78915746 C T 0.986127 -1.4435e-05
11:78916306 T G 0.099734 3.0114e-05
11:78918314 G A 0.527203 -4.1941e-06
11:78920482 G C 0.157828 4.6536e-06
11:78923102 A G 0.074089 -8.3159e-07
11:78925844 T G 1.206052 -2.1153e-05
11:78926037 G A 1.420886 -2.1545e-05
11:78927958 A G 0.088608 2.7043e-06
11:78929880 G A 0.997290 -1.1528e-05
11:78931083 C A 0.048259 2.6326e-06
11:78933721 C T 0.049739 4.6599e-06
11:78934486 G T 0.805737 3.3578e-05
11:78934953 G T 1.695441 7.8703e-06
11:78938905 A G 0.099309 -3.3016e-05
11:78939166 T C 1.452786 -3.5651e-05
11:78940678 T C 0.024019 -1.6510e-05
11:78941224 A G 0.080623 3.9748e-05
11:78942177 T G 0.117947 4.4006e-05
11:78947645 C G 0.573015 -5.0610e-05
11:78948010 A G 0.748965 -3.1904e-05
11:78950536 A G 0.035899 -1.9724e-05
11:78950894 T C 0.106486 -1.2917e-05
11:78951053 T C 0.250724 2.5814e-05
11:78960886 A C 1.034269 -8.0919e-06
11:78960973 A G 0.733966 1.8121e-05
11:78966419 G A 0.052491 -1.4383e-05
11:78967836 C G 0.270419 2.8489e-05
11:78970275 G A 0.233222 -2.7182e-05
11:78971792 T G 0.036077 2.9383e-06
11:78977873 A G 1.405790 2.1091e-05
11:78978338 T C 0.057153 7.6606e-06
11:78985587 C T 0.040894 -3.2995e-05
11:78989601 T C 0.025684 1.1083e-05
11:78990128 C A 0.862117 -5.6480e-05
11:79001286 C T 0.052599 2.8906e-06
11:79004872 G A 1.463624 -3.0286e-05
11:79014024 G C 0.141151 6.4097e-07
11:79015647 C T 0.046250 -1.1382e-05
11:79017265 A G 1.526093 -2.6107e-05
11:79017585 T C 0.026859 -1.1674e-05
11:79017681 T C 1.254979 3.6493e-06
11:79018450 T C 0.094093 1.3596e-05
11:79020349 C T 0.498543 -5.3496e-05
11:79020536 T C 0.880287 -4.7531e-06
11:79021189 A G 0.122251 1.4820e-05
11:79021304 C G 0.134329 -5.0825e-05
11:79022263 A G 0.133394 2.1320e-05
11:79023895 C T 0.308685 3.7261e-05
11:79028345 G A 0.372647 3.9759e-05
11:79030999 C T 0.139730 -2.2518e-05
11:79033298 C G 0.020124 1.5539e-05
11:79033367 T C 1.619573 7.0949e-05
11:79039186 A G 0.075173 1.7989e-05
11:79044675 G C 0.030920 -1.2161e-05
11:79046357 C T 0.813018 -1.2292e-06
11:79047545 G A 0.183821 -3.0425e-06
11:79053255 G A 0.115847 6.6065e-06
11:79054936 A G 0.106914 6.9492e-06
11:79055240 G A 0.052917 4.0419e-05
11:79055645 G A 0.029138 5.9625e-05
11:79065101 T C 1.004184 -4.1477e-05
11:79065320 A G 0.430108 5.2609e-05
11:79066246 G A 0.021724 -1.9576e-06
11:79067560 T C 0.050969 7.5516e-06
11:79068718 T C 0.472576 3.9060e-05
11:79072778 C T 1.550356 1.5194e-05
11:79072959 C T 0.068863 -2.1598e-05
11:79077193 G A 0.381618 -9.2221e-05
11:79077350 A G 0.198671 2.5002e-06
11:79083620 A T 0.320259 -1.2012e-04
11:79093294 G T 0.927449 6.3039e-06
11:79094522 C T 0.069659 1.1236e-05
11:79108246 G A 0.125652 1.2451e-05
11:79110892 T C 0.145650 1.4561e-05
11:79112878 A G 0.166985 -3.1215e-05
11:79119433 C T 0.278245 1.1586e-04
11:79129347 T G 1.276395 -8.6157e-06
11:79129411 T C 0.195886 -3.3496e-06
11:79134808 A G 0.379317 7.3894e-05
11:79146910 A G 0.047139 2.8048e-05
11:79153080 T G 0.217279 -9.1126e-05
11:79166681 G A 0.221739 -5.0318e-06
11:79168231 T C 0.700394 -2.8808e-05
11:79171408 C T 0.021893 -1.7681e-05
11:79172861 A G 0.522188 -1.6843e-05
11:79177051 T C 0.103376 4.6305e-06
11:79179273 A G 0.258887 3.4846e-06
11:79190305 C T 0.551307 -2.0315e-05
11:79192158 A G 0.376107 1.6442e-05
11:79196370 A G 0.296740 3.2624e-06
11:79198933 A G 0.589945 2.4307e-05
11:79207175 A G 0.475789 2.1796e-05
11:79209806 A C 0.170854 1.8286e-05
11:79214744 A G 0.031153 1.6453e-05
11:79214856 T G 0.366606 5.9387e-05
11:79219845 C A 0.023065 1.1924e-05
11:79221216 T C 0.265320 -1.7772e-05
11:79224819 T G 0.276395 -2.4201e-05
11:79226657 G T 0.025275 1.1828e-05
11:79227069 T C 0.060191 -1.5884e-05
11:79231519 T C 0.128343 3.7163e-05
11:79238786 A G 0.076228 -7.7979e-06
11:79257927 A G 0.078559 -8.8876e-05
11:79275617 A G 0.239341 -1.5946e-05
11:79280210 T C 0.051119 -1.2646e-05
11:79284506 C T 0.152430 -4.2948e-05
11:79287880 G C 0.098842 -1.2408e-05
11:79293794 C T 0.535087 1.5883e-05
11:79294066 C T 0.798684 1.2447e-05
11:79305763 C A 0.261237 -1.2711e-05
11:79311443 G A 0.828802 -1.6966e-06
11:79313294 T C 0.088880 5.1918e-06
11:79315574 G T 0.158010 -4.5965e-05
11:79316087 A G 0.111449 1.6635e-05
11:79319964 A G 0.303449 -3.2224e-06
11:79320737 C T 0.535347 -2.5231e-06
11:79322131 A G 0.644072 6.3051e-06
11:79326490 A G 0.038891 6.0321e-07
11:79330938 T G 0.020738 1.1009e-05
11:79331571 A G 0.044831 -7.2069e-06
11:79332040 A C 1.087027 -1.9110e-05
11:79332436 T G 0.048483 -5.5388e-05
11:79335591 A G 1.744618 -4.6548e-05
11:79351151 G A 1.237838 8.1232e-06
11:79353893 C T 1.947674 1.8698e-05
11:79359021 T C 0.101065 -2.0330e-05
11:79373466 T C 0.025571 -1.0028e-05
11:79373772 G A 0.830454 2.5405e-05
11:79374053 A G 1.857735 2.6113e-05
11:79374531 T C 0.169692 -6.2125e-05
11:79374757 T C 0.752038 -5.9167e-05
11:79376282 C A 0.369505 4.9562e-07
11:79376657 T C 0.158948 1.2849e-04
11:79386010 C A 0.217496 -5.4948e-06
11:79388156 G A 0.209947 1.9718e-05
11:79388988 T C 0.394274 5.0459e-05
11:79394800 C T 0.054562 -4.5771e-06
11:79398057 C T 0.399931 1.1623e-06
11:79401362 A C 0.171415 -1.9651e-05
11:79402751 G A 0.027807 2.7524e-05
11:79413399 T C 0.032880 -5.2404e-06
11:79418235 A G 1.971953 1.5403e-05
11:79427907 A G 0.123345 -3.1161e-05
11:79430895 T C 0.323356 -5.0429e-05
11:79432806 A G 0.108894 -1.5315e-05
11:79436793 C A 0.123250 5.1955e-05
11:79439153 T C 0.058646 -4.4431e-05
11:79441694 C T 0.278755 -3.2493e-05
11:79441735 A C 0.033812 1.3011e-05
11:79443841 G A 0.092980 9.3044e-07
11:79456571 T C 0.044361 -5.2400e-06
11:79462480 G A 1.522646 1.3790e-05
11:79469701 T C 0.555731 2.2403e-05
11:79471446 T C 1.492694 4.9831e-05
11:79478711 G A 0.432010 -4.2770e-06
11:79478726 A C 1.258533 1.3107e-06
11:79479123 T C 0.104658 2.0549e-05
11:79479785 T C 1.449936 -5.3571e-06
11:79483055 G A 0.054647 4.1978e-07
11:79483379 C T 0.056036 1.8791e-05
11:79492245 A C 0.320266 5.9235e-05
11:79495195 T C 0.040865 -1.2427e-05
11:79499478 T G 0.030082 1.6645e-05
11:79499548 G A 0.898714 1.4662e-05
11:79504902 C A 0.294763 2.8926e-05
11:79505121 T G 0.858712 5.6408e-06
11:79509276 G A 0.958687 -3.6941e-06
11:79517248 G A 0.116379 6.7986e-06
11:79527366 T C 0.379794 2.4286e-05
11:79528077 C T 0.126032 -3.6253e-06
11:79533735 G A 0.035685 1.3965e-06
11:79534367 G A 1.007589 -8.6609e-06
11:79542030 G A 1.042712 -1.8713e-06
11:79544760 T C 0.107573 -1.6289e-05
11:79544773 A G 0.049272 2.4744e-05
11:79551029 C T 0.137860 1.7323e-05
11:79553147 A G 0.050882 2.1806e-05
11:79568240 T C 0.091646 2.9835e-05
11:79569363 G A 0.419059 9.7837e-06
11:79570548 T C 0.035714 3.6190e-05
11:79571606 A G 0.033585 2.7952e-05
11:79573985 G A 1.249750 2.3780e-05
11:79590087 A G 0.110296 2.7264e-05
11:79590271 G C 0.624000 4.3322e-05
11:79591327 T C 0.048769 3.0118e-05
11:79594255 C T 1.403511 6.6204e-05
11:79605008 G T 0.666388 -4.1375e-05
11:79615053 G A 1.289025 3.9067e-05
11:79624615 C T 0.684204 7.8290e-05
11:79634776 A G 0.030842 5.3366e-06
11:79645955 C T 0.067870 -8.1513e-06
11:79648501 A G 0.144894 5.0866e-05
11:79663436 T C 0.207077 -1.8604e-04
11:79665060 C A 0.043974 -1.2782e-06
11:79675591 G C 0.089250 1.6345e-05
11:79677179 T C 0.099835 4.2285e-05
11:79681322 A C 0.100776 6.7170e-05
11:79691815 G A 0.969652 -4.9739e-05
11:79697424 C T 0.078367 -1.7064e-05
11:79708852 C T 0.039245 2.8053e-05
11:79714779 G T 0.882553 -1.0397e-04
11:79723675 G A 0.825560 -3.5881e-05
11:79728336 A G 0.022068 6.5070e-06
11:79729315 G A 0.605944 6.6057e-05
11:79731693 A C 0.120371 -3.0190e-05
11:79736680 T C 0.278021 3.3252e-05
11:79738029 T C 0.082110 -3.4845e-05
11:79739243 C T 0.022977 5.1537e-06
11:79739966 C T 0.460336 3.4673e-05
11:79741826 C T 0.029686 -5.4471e-06
11:79747557 A G 0.085044 1.7226e-05
11:79747664 T G 0.070603 4.1131e-05
11:79750097 A G 0.086537 -4.1580e-06
11:79751763 A G 0.345284 2.2762e-05
11:79763807 A G 0.045526 1.9462e-05
11:79766067 G A 0.080935 -4.0304e-06
11:79767067 A G 0.338455 1.0957e-05
11:79768810 A G 0.352166 2.4788e-06
11:79772605 C T 0.123724 5.3090e-06
11:79774868 A G 0.268599 3.7113e-05
11:79775544 A G 0.044526 -1.1989e-05
11:79776079 T C 0.025327 1.1138e-05
11:79780065 T G 0.108508 6.5128e-06
11:79784333 C A 1.062482 4.3128e-05
11:79788235 C T 0.291605 6.3336e-05
11:79789509 G A 0.739925 6.4101e-05
11:79792910 A G 0.074544 1.4600e-05
11:79794951 G C 0.090903 -3.3787e-05
11:79797471 T C 0.186226 -1.0855e-05
11:79799549 C A 1.130794 -1.8711e-05
11:79808589 T C 0.082931 1.2965e-05
11:79808758 T C 0.021059 -1.8509e-06
11:79809030 A G 0.298386 1.6905e-05
11:79813530 T C 0.881813 -4.6561e-06
11:79813838 G A 0.453072 -3.1641e-05
11:79815404 A G 0.338173 -3.7638e-05
11:79817252 G A 0.379593 -4.6447e-05
11:79834152 A G 1.768738 5.3925e-06
11:79840901 C T 1.065978 4.1460e-06
11:79854703 A G 0.056361 9.1585e-06
11:79864555 A G 0.098238 7.2581e-06
11:79866966 C T 0.065679 1.5229e-05
11:79873020 G A 1.010689 -4.4913e-06
11:79874918 C T 0.072061 -2.0583e-05
11:79887348 T G 0.380891 -1.7203e-05
11:79902911 T C 1.643303 -7.3444e-06
11:79905307 C T 0.373137 -1.7615e-05
11:79915204 A G 0.086053 -2.1428e-05
11:79916934 G T 1.967289 1.5653e-05
11:79919290 C T 0.143423 8.6012e-06
11:79923599 C T 0.030095 7.0111e-06
11:79944140 G A 0.078273 -3.6798e-05
11:79949503 A G 0.666556 -3.3512e-05
11:79950154 T C 0.868002 3.7089e-06
11:79961272 T C 0.084943 -2.3800e-05
11:79963011 A G 0.096482 2.2584e-05
11:79967504 C G 0.935700 -1.9094e-05
11:79967803 A G 1.673314 1.1337e-05
11:79970089 A G 0.291469 -4.1469e-06
11:79977528 G A 0.268498 1.5163e-05
11:79977728 A G 0.028070 -5.3463e-05
11:79977861 C T 0.132748 -6.0821e-06
11:79981945 G A 0.060710 3.9651e-05
11:79982216 G C 0.211472 1.5707e-05
11:79994214 A G 0.403790 5.4110e-06
11:79999403 A G 0.559834 5.0568e-05
11:80008120 A G 0.251613 1.9557e-05
11:80008144 G A 0.076657 -5.7308e-06
11:80008247 G A 0.068370 6.1110e-06
11:80008298 T C 0.124503 7.7167e-06
11:80009577 C T 1.245388 -4.9992e-05
11:80011522 G T 0.152197 -1.6740e-05
11:80016310 T G 0.569191 -1.2067e-06
11:80019359 T C 0.693824 6.4771e-06
11:80023603 C G 0.155004 -4.9595e-05
11:80026448 G A 0.028028 3.4587e-05
11:80028514 T C 0.119485 -3.2875e-05
11:80033632 G A 0.138512 -2.0104e-05
11:80034556 G A 0.071431 1.9833e-06
11:80038214 A G 0.813284 -8.5960e-05
11:80040787 A G 0.185148 1.1197e-05
11:80051320 C A 0.137613 -2.1462e-05
11:80054365 C T 0.291167 -3.3097e-05
11:80055322 T C 0.098641 -1.4437e-05
11:80059239 T G 0.050541 -2.6963e-05
11:80069592 T C 0.066634 -1.0336e-05
11:80069805 T G 0.406277 -4.4452e-06
11:80071091 G T 0.044309 -2.0837e-05
11:80072819 C T 0.892810 -1.9419e-05
11:80077022 T G 0.383881 -1.8886e-05
11:80078078 T C 1.374169 -4.0508e-05
11:80080639 T C 0.247497 -1.9999e-05
11:80084383 T C 0.102016 -1.8387e-05
11:80087060 C T 0.058649 1.6751e-06
11:80087694 T C 0.033880 7.1268e-06
11:80088860 C T 0.180328 1.3369e-05
11:80093030 G T 0.031702 3.8795e-05
11:80093245 T C 0.032728 1.3666e-05
11:80094329 G A 0.057587 -1.2016e-05
11:80094785 C T 0.163739 -4.3363e-05
11:80094978 C T 1.584317 6.6506e-05
11:80095362 A G 1.022821 -8.2524e-06
11:80096882 T C 0.081058 1.0405e-05
11:80097498 C T 0.652632 -7.3967e-06
11:80100233 C T 0.298973 2.9668e-07
11:80101742 A G 0.106259 4.8229e-06
11:80105837 C T 0.100666 -5.6559e-05
11:80109158 C A 0.696200 5.5253e-06
11:80109720 C A 0.070931 1.1878e-05
11:80111368 C T 0.454980 -5.3137e-05
11:80111585 T C 1.171964 -2.7303e-05
11:80113376 A G 0.066900 9.3790e-06
11:80117619 C T 1.139421 -4.3054e-06
11:80119093 C A 0.058574 8.9313e-06
11:80119913 T C 0.473157 1.0443e-05
11:80121780 G C 0.021052 3.7849e-06
11:80123785 C T 0.261107 1.7000e-05
11:80125819 G A 1.018612 2.9275e-05
11:80128387 A C 0.029274 -1.5893e-06
11:80128709 C A 1.847209 -2.5366e-05
11:80129578 T C 0.169650 9.1655e-06
11:80132624 A G 0.244927 2.0962e-05
11:80133333 C T 0.036791 -2.1150e-05
11:80135175 A G 0.155985 -6.0557e-06
11:80140433 A G 0.251480 -4.1328e-06
11:80141770 T C 0.035821 1.1432e-05
11:80142107 C T 0.332191 -2.4835e-05
11:80142212 T C 0.214078 -1.4384e-05
11:80146031 G T 0.194315 -3.9061e-05
11:80151983 T C 0.760835 1.1844e-05
11:80157258 A G 0.111092 -7.3645e-06
11:80160252 T C 1.199213 -4.6048e-05
11:80164949 A C 0.075725 -1.3502e-05
11:80166340 C T 0.032877 -1.9178e-05
11:80171620 C T 0.061297 2.6939e-05
11:80171898 G A 0.092165 -2.7825e-05
11:80173899 C T 1.153145 -1.2731e-05
11:80182109 G T 0.185940 9.9517e-06
11:80191699 G C 0.114682 -3.7533e-06
11:80196545 T C 0.036801 1.6772e-05
11:80199763 T C 0.147416 4.3214e-05
11:80201279 T C 0.047843 5.2360e-06
11:80202514 C A 0.042180 1.6629e-05
11:80202876 T C 0.923230 -3.1181e-06
11:80207181 T C 0.039411 -1.8530e-05
11:80207466 G A 0.636711 1.5131e-05
11:80208949 G A 0.322976 -4.2240e-06
11:80224640 G T 0.144270 4.2169e-06
11:80226914 T G 0.038022 3.1495e-05
11:80231754 G A 0.266648 -7.6217e-06
11:80235322 C A 0.040803 -1.0839e-05
11:80245270 T C 0.349053 -2.1241e-05
11:80256116 G A 1.184850 1.1524e-05
11:80263438 T C 0.089598 4.0792e-05
11:80266721 T C 0.023104 8.9368e-06
11:80267914 C T 0.023412 -1.0332e-05
11:80281414 A G 0.404790 4.9834e-06
11:80288826 C T 0.038470 -2.8104e-05
11:80292873 C G 0.196197 -3.2637e-05
11:80297378 A G 0.701040 -1.6424e-05
11:80297987 A C 0.260620 -5.6896e-05
11:80312854 C T 0.192516 -2.6941e-06
11:80326287 A G 0.048197 1.1433e-05
11:80327833 T C 0.445340 3.5202e-05
11:80333160 T C 0.481194 -2.8424e-06
11:80334439 C T 0.145205 5.6566e-06
11:80344863 T C 1.040881 -1.2858e-05
11:80345880 T C 1.816117 2.0174e-05
11:80346458 C T 0.033968 -2.0334e-05
11:80349513 A G 0.210362 1.3298e-05
11:80358660 C T 0.257482 1.0286e-05
11:80360324 A G 0.024558 -4.4983e-05
11:80370467 G T 0.718227 -3.8280e-05
11:80375749 G A 0.145630 -3.4109e-05
11:80377052 T C 0.021825 1.2355e-05
11:80389990 C A 1.438664 -2.8604e-06
11:80397177 T C 1.461725 4.9224e-06
11:80399178 C T 0.529956 -1.8427e-05
11:80403422 T C 1.364428 5.7012e-06
11:80429446 T C 0.041637 1.8611e-05
11:80433079 A G 0.919101 4.4079e-05
11:80437928 C T 0.033864 -1.7493e-05
11:80440836 G A 1.787256 -2.2053e-05
11:80447935 G A 0.196859 3.1696e-05
11:80460049 G A 0.026901 -1.4311e-05
11:80462059 G T 0.035912 -2.0301e-05
11:80469950 G T 0.833113 -5.0662e-05
11:80472609 C T 0.138607 -5.9479e-05
11:80474858 T C 0.034065 1.5069e-07
11:80491084 G C 0.078254 2.9436e-06
11:80495525 G T 0.088553 4.6581e-06
11:80500140 C T 0.162736 1.1046e-05
11:80506187 C T 0.935648 -4.3621e-05
11:80516582 T C 0.698544 -4.3881e-05
11:80527175 C T 1.301959 5.5794e-06
11:80531125 C A 0.184220 2.1144e-05
11:80532868 T C 0.025314 1.0194e-05
11:80533352 C A 0.320889 3.1490e-05
11:80534219 G C 0.064254 -5.2523e-05
11:80542512 A G 0.045675 -3.5870e-06
11:80542837 C T 0.025671 -8.5663e-07
11:80546081 G A 0.190975 3.8212e-05
11:80549066 G T 0.524863 -2.2009e-06
11:80553855 C T 0.030569 -3.5644e-06
11:80557886 G A 0.038022 2.8727e-05
11:80561531 A G 0.034120 -2.4699e-05
11:80562738 A G 0.053660 1.7315e-06
11:80565213 T G 0.134436 -3.4954e-05
11:80566396 A C 0.738555 9.5089e-06
11:80570234 G A 0.054163 -1.3049e-05
11:80577828 A C 0.686038 1.0243e-06
11:80584636 C G 0.140564 -2.2178e-05
11:80596050 G A 1.019933 1.6668e-05
11:80599925 C T 0.041728 3.4040e-08
11:80607247 G A 1.091052 -5.6651e-06
11:80613270 G A 1.343629 -1.3354e-05
11:80622411 C T 1.338293 -1.6548e-05
11:80640561 G T 1.541761 -5.6806e-06
11:80642409 T C 0.193562 1.8883e-05
11:80643853 C A 1.129827 -1.3611e-05
11:80644946 G T 0.183827 2.2682e-05
11:80646646 A G 1.096700 -7.9040e-06
11:80648604 A G 1.083772 -2.0241e-05
11:80649150 T C 0.146384 -1.7153e-05
11:80650985 T C 1.317675 -2.5914e-05
11:80669572 A G 0.033396 -7.3407e-06
11:80672314 T C 0.049366 -3.5221e-05
11:80675507 A G 0.105067 -1.4247e-06
11:80676612 T G 0.138895 -5.8332e-06
11:80676823 G A 0.024402 2.1687e-05
11:80680409 G A 0.040712 -1.8719e-06
11:80692597 G A 0.100510 3.7093e-05
11:80693838 T C 0.132865 -2.0879e-05
11:80694217 G A 0.026346 -2.4808e-06
11:80695445 C T 0.264152 -2.8388e-05
11:80695889 G A 1.526567 -2.0302e-06
11:80699022 A G 0.049155 -4.0335e-05
11:80700597 T C 0.066066 2.8356e-05
11:80703967 G A 1.823797 -1.8467e-05
11:80704734 A G 0.083797 4.3197e-05
11:80705655 T C 0.112598 -1.9438e-05
11:80707611 T C 1.530193 1.6485e-07
11:80708436 A G 0.042673 -1.2925e-05
11:80708698 T C 0.230671 2.0264e-05
11:80714305 T G 1.750802 -5.3051e-05
11:80714563 T C 1.604395 -3.3017e-05
11:80718383 C T 1.468113 -1.2707e-05
11:80722309 T C 1.385968 1.1171e-06
11:80727080 A G 1.111309 1.0744e-05
11:80728292 T C 0.283244 -2.7115e-05
11:80729376 T C 0.769959 7.4731e-06
11:80733371 C T 0.021173 2.9375e-05
11:80735316 G A 1.902989 -5.4832e-05
11:80740802 G T 1.303131 -2.9273e-07
11:80743059 C T 0.735511 -1.7370e-05
11:80743944 G A 0.034815 1.3954e-05
11:80745207 C T 0.465630 -3.2091e-05
11:80749275 C T 0.125373 -7.7896e-06
11:80757902 G A 0.991658 -1.9812e-05
11:80762654 T C 0.043559 -2.1333e-05
11:80769133 A G 0.318588 -1.5490e-05
11:80772535 A G 0.350436 -7.0137e-06
11:80776396 A C 1.790884 -4.1663e-05
11:80777623 A C 0.023308 3.5980e-05
11:80783843 G A 0.124513 -1.4655e-05
11:80783880 T C 0.353746 -2.6067e-06
11:80785899 G A 0.067744 2.2619e-05
11:80795986 C T 0.065348 1.8804e-05
11:80802343 C T 0.021802 9.8448e-06
11:80803005 G A 0.664154 6.6489e-06
11:80803719 T G 0.055786 1.4545e-05
11:80805072 G T 0.393485 -1.3723e-05
11:80813732 C T 0.846440 1.5754e-05
11:80825874 C T 1.167624 3.4875e-05
11:80826598 G A 0.040735 -5.9669e-06
11:80829156 A G 0.021364 3.8965e-06
11:80829809 C T 0.267255 1.8687e-05
11:80839429 T G 0.034094 -2.2224e-06
11:80840831 G A 0.033653 1.2944e-06
11:80845340 G T 1.823440 1.0716e-05
11:80846962 T C 0.105652 3.4267e-06
11:80851246 G A 0.543926 -4.9279e-06
11:80852378 G T 0.043260 -1.4574e-07
11:80854375 A C 0.307983 2.0999e-05
11:80855190 C T 0.040560 1.5652e-05
11:80861458 A G 0.058990 -9.8058e-07
11:80868641 A G 0.115798 -1.8408e-05
11:80868996 C T 0.830162 1.5450e-06
11:80869337 A G 0.150957 1.6291e-05
11:80874420 G A 1.731298 2.5334e-06
11:80892658 C A 0.026109 1.3033e-06
11:80893965 G A 0.090747 -1.2723e-05
11:80901266 G C 0.162126 9.1781e-06
11:80903615 G A 1.652810 1.7290e-05
11:80916359 C A 0.142531 5.0493e-05
11:80920667 C T 0.574365 1.8251e-05
11:80928809 C T 0.118541 -9.8708e-06
11:80929734 T C 0.045529 2.9101e-05
11:80930194 A G 0.526100 3.2808e-05
11:80932310 A G 0.191955 1.8377e-05
11:80933861 G T 0.038856 2.4134e-05
11:80936250 C T 0.106447 -2.1238e-06
11:80937323 G A 0.763688 3.0578e-05
11:80937354 A G 0.024915 -1.1226e-05
11:80955005 C T 0.225397 5.6752e-05
11:80957243 T G 0.037077 -2.0722e-05
11:80965959 A G 0.061310 1.1855e-05
11:80966038 G A 0.068305 -7.4965e-06
11:80970385 C T 0.034295 -4.2475e-06
11:80971498 G C 0.229097 -5.0157e-06
11:80971794 G A 0.208054 7.1425e-05
11:80979377 C T 0.085761 1.8598e-05
11:80983379 C A 0.020777 -1.0310e-05
11:80985548 T C 0.176687 -1.3468e-06
11:80986806 C T 0.288943 7.4144e-05
11:80990735 C T 0.033763 -1.0543e-05
11:80994473 A G 0.138561 -1.1696e-06
11:80995368 T C 0.149499 -1.2990e-05
11:81003507 T C 1.765249 6.2424e-06
11:81006339 C T 1.145150 -4.8394e-05
11:81010755 C T 0.549895 6.6822e-05
11:81017127 T C 0.165200 1.2882e-05
11:81018652 T C 0.058399 -8.8554e-06
11:81023270 C A 1.241136 -1.0081e-05
11:81029753 C A 1.593431 -1.3096e-05
11:81042580 T G 0.411275 -9.9452e-06
11:81046318 T C 0.519014 -2.7562e-06
11:81049858 C T 0.062479 5.4376e-05
11:81051241 C T 0.363201 -4.9554e-06
11:81052824 A G 0.053017 3.6717e-05
11:81070823 T C 0.027401 -3.2843e-06
11:81073164 T C 0.101250 1.4552e-05
11:81073353 G T 0.038914 -7.9678e-06
11:81076675 C T 0.157520 -1.9604e-05
11:81082368 G A 1.324719 -2.6253e-05
11:81101809 G A 0.031991 1.9033e-05
11:81109539 C T 0.090279 3.2535e-05
11:81110423 G A 0.133601 -1.2666e-05
11:81117959 A G 0.052952 3.0306e-05
11:81123060 T C 0.528654 -1.0887e-05
11:81131197 C T 0.086709 -2.0632e-06
11:81131602 G T 0.029316 -1.5324e-05
11:81132183 G A 0.399938 -1.8187e-05
11:81135730 C A 0.119576 -3.5305e-05
11:81137302 A G 0.027054 7.7232e-07
11:81144842 G A 0.061908 -6.9883e-06
11:81149130 C T 0.066978 1.3894e-06
11:81150232 A G 0.052115 5.6586e-06
11:81150823 A G 0.077202 1.8113e-05
11:81151901 C T 0.946999 -2.4937e-05
11:81152012 A G 0.075443 -1.8468e-05
11:81159235 G A 0.089582 -2.5500e-05
11:81164027 C T 0.025567 8.2692e-06
11:81173890 A G 0.049109 -2.2958e-06
11:81180229 T C 0.034026 -7.0650e-06
11:81182759 G A 0.035461 7.3931e-06
11:81185824 C T 0.027148 3.3593e-05
11:81192003 C T 0.526398 -5.0397e-05
11:81192396 T C 0.117359 -4.3524e-05
11:81193276 G A 1.049437 -3.8241e-05
11:81194617 C T 0.525438 -5.9242e-07
11:81199721 C T 0.259922 6.3252e-06
11:81200193 T C 0.041956 1.5149e-06
11:81200423 C T 0.067098 -1.1155e-05
11:81205010 C G 0.131774 -1.2775e-05
11:81214432 C A 0.200170 -2.5602e-05
11:81215913 C T 0.258183 -7.6575e-06
11:81219928 G A 0.060804 1.7892e-05
11:81223717 A C 0.750373 1.8584e-05
11:81226558 G A 0.202789 -2.4769e-05
11:81228516 C T 0.109034 -1.1575e-05
11:81229507 A G 0.111802 5.4938e-06
11:81229685 T C 0.451251 -8.1512e-06
11:81231346 A G 0.435067 1.3552e-06
11:81241225 T C 0.546399 -2.6296e-05
11:81253375 C T 0.196074 -5.2442e-06
11:81258089 T G 1.040644 -1.4089e-05
11:81261564 G A 0.043643 -2.9305e-05
11:81263034 A G 0.355840 -2.4904e-05
11:81275928 A G 0.254340 -7.0221e-06
11:81276347 T C 1.322898 -2.2471e-05
11:81277302 G T 1.912145 -8.1531e-06
11:81280150 G A 0.036889 6.7325e-06
11:81291185 G A 0.248484 -2.9873e-05
11:81291980 A G 0.025655 5.8407e-06
11:81292669 A G 0.020189 -3.5668e-05
11:81294966 G A 0.041595 2.4652e-05
11:81303903 A G 0.030955 -2.1203e-05
11:81319409 G A 0.023587 8.9269e-06
11:81321935 C T 0.050969 1.2546e-05
11:81334658 A G 0.025941 -1.1068e-05
11:81337817 C T 0.039528 -5.2482e-05
11:81340361 A G 0.353311 -2.0488e-05
11:81343825 T C 0.382868 -2.8950e-05
11:81355791 T C 0.069834 2.6793e-05
11:81360306 T C 0.348004 -1.0672e-05
11:81366365 C G 0.087313 -1.0044e-05
11:81381412 A G 0.021848 2.6691e-05
11:81393723 T G 0.022916 4.5605e-05
11:81401051 G A 0.027771 1.5706e-05
11:81405271 A G 0.041495 -3.0910e-05
11:81415669 G A 0.048077 7.1810e-06
11:81418372 A G 0.400447 -1.6624e-05
11:81424069 G T 1.115844 -5.2288e-05
11:81427445 C T 0.195645 7.8640e-07
11:81429155 T G 0.143102 -4.1404e-06
11:81430510 T C 0.255031 -6.5092e-06
11:81430550 T G 0.025856 3.7792e-06
11:81447667 C T 0.037330 4.1342e-05
11:81447843 A G 0.020478 -1.2619e-05
11:81457102 T G 0.043484 -2.8346e-05
11:81470761 A C 0.184522 2.7024e-05
11:81471619 C A 0.518466 -2.8157e-05
11:81479846 C T 1.469408 -9.8866e-06
11:81488517 G A 0.042757 -1.7252e-05
11:81489841 C T 0.037778 -9.6550e-06
11:81490999 A G 0.052323 1.1880e-07
11:81492293 T C 0.626733 -1.3819e-05
11:81527902 A G 0.667241 -4.5969e-06
11:81528192 C T 1.704331 -1.5035e-05
11:81533659 C G 0.198349 -1.4479e-05
11:81536105 G C 0.103376 -2.0794e-05
11:81536768 G A 0.070603 1.3314e-05
11:81537404 T C 0.030757 -1.1175e-05
11:81538276 C T 0.528135 9.0174e-07
11:81545552 G A 0.043348 -2.8695e-05
11:81551643 A C 0.036603 -1.2663e-05
11:81569926 C T 0.594239 9.8709e-06
11:81573763 T C 0.039541 -5.0196e-06
11:81581364 T G 1.902460 -3.5478e-05
11:81582070 T C 0.020712 1.3181e-05
11:81582279 G A 1.379074 8.0461e-05
11:81582691 G A 0.020358 -3.2034e-05
11:81588930 T C 0.026466 6.6912e-05
11:81591673 A G 0.103629 2.6897e-05
11:81596656 T C 0.029436 1.9576e-05
11:81599981 C T 0.173717 2.7452e-05
11:81601292 A G 0.180796 2.0861e-05
11:81605936 T C 0.097488 -4.9975e-05
11:81607066 C T 0.312988 -2.2588e-05
11:81616446 A G 0.551700 2.6366e-05
11:81640705 C T 0.025850 6.1391e-05
11:81651321 A G 0.030115 -3.7457e-06
11:81655517 C T 0.145919 1.2527e-05
11:81660856 G A 1.825293 2.9871e-06
11:81660892 C A 0.180841 -3.5387e-05
11:81668280 C T 0.598800 2.3092e-06
11:81669786 C T 0.086858 -7.5168e-06
11:81669864 G T 0.285266 4.5990e-05
11:81674489 T C 0.058610 -1.9779e-05
11:81680580 A G 0.277859 -2.4528e-05
11:81685299 T C 0.039060 1.2161e-05
11:81689350 C G 0.108349 1.6324e-05
11:81700376 A G 0.546545 -1.4327e-05
11:81716724 C A 0.020020 -1.7728e-05
11:81726331 G A 0.084025 3.6947e-05
11:81726749 C T 0.051070 2.0697e-05
11:81732321 C T 0.038252 -3.2481e-05
11:81732715 G A 0.077773 -1.0559e-05
11:81733491 A G 0.384682 3.1634e-05
11:81735948 G A 0.058558 -1.3708e-05
11:81744742 T C 0.025811 9.9463e-06
11:81749790 T C 0.027713 -2.0027e-05
11:81751211 A G 0.125675 -1.8612e-05
11:81756592 G A 0.052342 -3.2173e-05
11:81771199 A C 0.361764 2.6484e-05
11:81773223 T C 0.085680 1.2127e-05
11:81774042 C G 0.523036 -3.7937e-05
11:81784244 A G 0.235147 -2.1093e-06
11:81785602 G T 0.112994 1.0389e-05
11:81787632 A C 0.173785 3.7663e-05
11:81800241 C T 0.024081 1.9119e-05
11:81810562 C T 0.090468 -2.3274e-05
11:81817111 A G 0.217405 -2.9765e-05
11:81819489 C T 0.037979 -3.7588e-06
11:81820302 T C 0.071441 1.1301e-05
11:81829941 A G 0.092944 1.5856e-05
11:81830635 A G 0.111134 3.6858e-06
11:81842288 T C 0.054189 2.5643e-05
11:81843545 T C 1.939310 4.5482e-05
11:81863413 G C 0.036282 -3.8633e-05
11:81877039 T C 1.306315 3.8812e-05
11:81879725 A G 0.254547 2.4667e-05
11:81899681 C T 0.637152 1.7878e-05
11:81903253 C T 0.228987 -1.0025e-05
11:81913470 C T 0.024003 1.5460e-05
11:81916733 T C 0.065887 1.1148e-05
11:81926210 T G 0.049005 -2.5956e-05
11:81941369 C T 0.112208 -2.8047e-05
11:81948486 C A 0.165794 1.3537e-05
11:81950365 T C 0.405699 2.7444e-05
11:81967461 T C 0.073573 9.2095e-06
11:81981184 C T 0.029368 -2.3476e-05
11:81982366 T C 0.025269 -3.1862e-05
11:81984289 C T 0.029537 6.6427e-05
11:81984325 A G 0.024152 -2.3336e-06
11:81986655 C T 0.280722 3.1299e-05
11:81987383 G A 0.066851 -1.2225e-05
11:81987832 T C 0.577410 4.4187e-05
11:81998848 T C 0.031046 4.5655e-06
11:82011901 T C 0.555160 2.9616e-05
11:82019625 C A 0.062859 4.5752e-07
11:82023031 A G 1.253713 3.1808e-05
11:82024333 T C 0.199170 -7.8023e-06
11:82025477 T C 0.147425 -3.4598e-05
11:82025868 T C 0.020355 -4.2762e-05
11:82029164 T C 0.285519 2.4277e-05
11:82042361 A C 0.041128 8.2380e-06
11:82044344 A G 0.056315 -1.1269e-05
11:82050354 A G 0.133812 -4.4211e-05
11:82050445 G A 0.040761 -1.2509e-06
11:82050955 T C 0.100835 -1.1232e-05
11:82051378 T C 0.028541 5.6104e-05
11:82065279 T C 0.086011 -4.0312e-05
11:82074040 A G 0.447969 -1.3605e-05
11:82080116 A G 0.070045 1.4169e-05
11:82082981 T G 0.226679 -1.8383e-05
11:82083192 A G 1.921341 7.7505e-05
11:82085113 T C 0.160844 -5.4708e-06
11:82085999 A C 0.051300 1.1597e-05
11:82086204 C T 0.042313 5.6995e-05
11:82086707 G A 0.038382 -5.6992e-06
11:82088489 A G 0.210489 -3.3003e-05
11:82101896 T C 0.048587 1.0465e-05
11:82108925 A G 0.123591 5.8731e-06
11:82118985 A G 1.708239 7.4293e-05
11:82119906 C T 1.586180 6.0328e-05
11:82150554 A G 0.043854 -7.8945e-06
11:82151336 T C 0.054270 6.7362e-06
11:82154982 T C 0.041280 -7.9785e-06
11:82161556 A G 0.044442 -3.1630e-05
11:82165069 T C 1.516554 6.3686e-05
11:82166463 A G 0.036084 -7.0175e-06
11:82167131 A G 0.235702 -1.9471e-06
11:82169020 G A 0.058315 1.4099e-05
11:82171000 G A 0.092749 -2.0105e-07
11:82174612 C T 0.035801 -3.1631e-05
11:82182177 T G 0.378914 4.5931e-05
11:82182327 C T 0.294870 3.6414e-07
11:82196876 C T 1.929062 5.0486e-05
11:82207262 C G 0.086040 -5.1092e-05
11:82223986 G C 1.854830 6.3557e-05
11:82224466 G C 0.186580 1.2044e-05
11:82232867 G A 0.032643 4.4389e-07
11:82234281 T G 0.052440 4.8963e-05
11:82238794 A G 0.206516 -4.0711e-05
11:82239576 T C 0.050083 -6.5890e-06
11:82241328 T C 0.292157 -1.0343e-06
11:82247871 T G 0.031163 -2.0789e-05
11:82249168 G A 0.073560 -2.6784e-05
11:82252191 C T 0.227429 2.9302e-05
11:82257480 C T 0.055332 -8.2654e-06
11:82259039 G T 1.467428 -7.4978e-06
11:82260634 T C 0.745154 4.7377e-05
11:82262895 G A 0.039596 5.4268e-07
11:82268963 T C 0.454753 -3.6936e-05
11:82269603 A C 0.070366 6.8711e-06
11:82274956 G A 0.022497 8.0227e-06
11:82275804 A G 0.071765 2.9876e-06
11:82276533 T C 0.205347 -7.4380e-06
11:82277302 A G 0.066789 -8.8275e-06
11:82277395 C T 0.068172 8.7028e-05
11:82278486 G A 1.787729 -3.9451e-06
11:82282260 G A 0.251130 -4.1049e-05
11:82285242 G A 0.054540 5.8233e-06
11:82294746 C A 0.093081 -2.8016e-06
11:82294925 A G 0.374335 1.3795e-05
11:82295724 T G 0.619982 -2.2193e-06
11:82298532 C T 0.087293 -2.7173e-05
11:82300314 T C 0.302625 1.7142e-05
11:82301140 C T 0.708382 -2.3013e-05
11:82311038 T G 0.034373 -4.8262e-06
11:82317852 C T 1.411353 -5.6409e-07
11:82328843 A G 0.300687 -1.6979e-06
11:82332724 T C 0.248471 1.8916e-05
11:82340626 G A 0.085738 4.6865e-07
11:82340750 C T 0.252058 2.8361e-06
11:82342303 A G 1.770530 2.8465e-06
11:82349660 A T 0.042089 -3.7015e-06
11:82351868 A G 0.629560 3.6111e-05
11:82354367 T C 0.096330 5.2502e-05
11:82355063 C A 0.026606 -1.9502e-05
11:82355489 T G 0.873208 7.2393e-06
11:82356932 T G 0.071421 -7.5971e-06
11:82361914 C T 0.944935 1.3880e-05
11:82371026 T G 0.370803 1.2952e-05
11:82376979 G A 0.093022 5.7500e-06
11:82378572 C T 0.028378 1.3042e-05
11:82378925 T C 0.231414 -3.8449e-06
11:82385090 G A 0.132170 2.2665e-05
11:82385887 A C 0.109735 -1.8345e-06
11:82387459 G A 0.158974 1.3443e-05
11:82397872 G A 0.038573 1.0746e-05
11:82402559 G T 0.184879 6.0269e-05
11:82404001 C T 0.020082 2.8972e-05
11:82405037 A C 0.447135 8.9682e-06
11:82405172 A G 0.028985 -1.3413e-05
11:82407558 C T 0.480746 -1.8574e-05
11:82412113 C T 0.022929 -1.0127e-05
11:82412609 G T 0.039907 3.5475e-07
11:82420011 A G 0.053300 1.2475e-05
11:82421186 C T 1.073378 7.4008e-06
11:82422091 C A 0.246180 1.4791e-05
11:82424372 C T 0.221281 -2.7776e-06
11:82429186 T C 0.044835 1.2219e-05
11:82430424 G A 0.028138 -1.5108e-05
11:82431346 A C 0.103873 1.8769e-05
11:82433844 C T 0.045971 -7.8279e-06
11:82443672 G C 0.728672 -4.9708e-06
11:82443754 A G 0.034195 4.7190e-05
11:82461399 G C 0.486621 3.7982e-06
11:82461657 G A 0.407857 5.8891e-06
11:82463747 C T 0.307036 4.3389e-05
11:82503515 T G 0.765778 1.8407e-05
11:82510852 A G 0.547003 2.0100e-05
11:82518095 T C 0.022386 -4.2682e-06
11:82532777 G A 0.062213 1.3213e-05
11:82533165 C T 0.049437 4.6382e-06
11:82536108 C G 0.048775 3.2026e-06
11:82554970 A G 0.027872 6.5915e-06
11:82556853 G A 0.049564 5.1750e-05
11:82564294 G T 0.355892 1.3282e-05
11:82568940 C T 0.068753 -9.8529e-06
11:82577481 G A 0.022954 -4.8528e-05
11:82594244 A G 0.115714 -9.6782e-06
11:82608184 C T 0.592078 1.7263e-05
11:82608890 C T 0.320996 6.9150e-06
11:82613260 C T 0.035584 6.0906e-05
11:82620671 T C 0.886120 2.7478e-05
11:82625814 A G 0.048080 8.9403e-06
11:82626912 A G 0.038297 -3.7913e-06
11:82633316 C A 0.118427 3.0879e-05
11:82641157 G A 0.942111 2.8284e-05
11:82641974 C T 0.069065 7.9997e-06
11:82644764 G C 0.040359 7.6169e-06
11:82644904 A G 0.991636 3.5423e-05
11:82668054 G A 0.048493 -6.7367e-07
11:82671930 G C 0.720408 1.6922e-05
11:82695011 A G 0.040797 1.7012e-05
11:82722279 C T 0.049320 3.9452e-06
11:82723072 C T 0.615185 2.6536e-05
11:82723684 A G 0.203653 -2.5238e-06
11:82726227 G A 0.158938 -1.2905e-05
11:82758885 G A 0.042748 1.2054e-05
11:82759161 T C 0.043182 -7.0879e-06
11:82761970 C G 0.037921 5.6865e-05
11:82763572 G T 0.547116 2.8768e-05
11:82779736 T C 0.338202 -9.3875e-07
11:82782978 C T 0.658338 1.5035e-05
11:82798226 T C 0.387879 -2.7285e-05
11:82808160 T G 0.037850 9.7987e-06
11:82808956 T C 0.068403 3.7888e-06
11:82813674 G T 0.075751 -7.8760e-06
11:82820283 T C 0.269903 -6.4035e-07
11:82822833 A G 0.141008 6.8083e-06
11:82823145 T C 0.113175 1.3728e-06
11:82826232 A C 0.078624 3.2200e-06
11:82826631 C T 0.101507 -8.9768e-05
11:82832146 T C 0.033166 3.1289e-06
11:82832920 C A 0.390388 3.2793e-06
11:82840233 A G 0.031618 1.7743e-05
11:82850052 A C 0.455532 -1.4961e-05
11:82859017 T G 0.021575 -2.1021e-06
11:82875359 A G 0.162765 -5.0109e-06
11:82880341 A G 0.164479 -7.0455e-06
11:82883261 G A 0.164570 -1.9423e-07
11:82895826 G A 0.065790 -1.1479e-05
11:82897094 A G 0.029371 -1.1531e-05
11:82898885 T C 0.050667 -3.6454e-05
11:82908161 T G 1.332963 1.7701e-05
11:82911879 T C 0.694714 7.2826e-06
11:82911943 G A 0.047185 1.3724e-05
11:82915798 G A 0.042530 -1.7454e-05
11:82916499 G A 0.050450 -2.7638e-05
11:82930245 C T 0.689663 1.2520e-05
11:82932495 T C 0.064816 -2.3403e-05
11:82946192 G A 0.244787 1.3054e-05
11:82957173 G A 0.041381 6.5321e-07
11:82961874 A G 0.831525 -5.9764e-05
11:82964099 T C 0.031825 -1.6167e-05
11:82967963 C T 0.793637 -7.1811e-05
11:82969562 A G 0.817860 -7.3660e-05
11:82971514 A G 0.023308 -8.6609e-06
11:82972855 C T 0.050401 -4.6803e-06
11:82996119 A G 0.040144 -1.3286e-05
11:83006620 A T 1.320087 1.5538e-05
11:83014813 C A 0.048304 -2.1285e-05
11:83017343 T C 0.058172 3.1757e-05
11:83018183 A G 0.089315 -2.4337e-05
11:83037095 A G 0.393965 -2.4549e-05
11:83047269 A G 0.038074 -4.2690e-05
11:83048118 T C 0.024181 -9.2218e-06
11:83048555 C T 0.173110 3.0021e-05
11:83049303 C A 0.050099 -1.7592e-05
11:83051869 C G 0.047259 4.4994e-05
11:83056929 A G 0.535577 -3.7242e-05
11:83057514 G T 1.470797 -1.2803e-04
11:83068304 C T 0.664498 -1.2343e-05
11:83069126 A G 0.030352 -1.9830e-05
11:83111340 G A 0.035182 -2.3267e-05
11:83122673 C A 0.644699 -2.3518e-05
11:83129140 A G 0.180439 3.5329e-05
11:83138968 A G 1.239535 3.6367e-05
11:83140517 C T 0.689913 -2.1420e-05
11:83146510 T C 0.055231 -1.5507e-05
11:83161095 T C 0.022873 -1.7520e-05
11:83170355 G A 1.961329 -1.4147e-06
11:83170723 C T 0.068802 4.1465e-05
11:83175779 C T 0.544964 -4.1881e-05
11:83179261 G T 0.103892 -1.6110e-05
11:83179691 A G 1.261302 1.4605e-05
11:83179715 G A 0.079899 -4.4484e-06
11:83192669 T G 0.029294 -7.8035e-06
11:83194086 G A 0.045091 -7.3356e-06
11:83213411 C T 0.763087 -2.5469e-05
11:83220575 G A 0.025175 -4.3849e-06
11:83222315 C T 0.044942 2.4100e-06
11:83229713 T C 0.409711 5.3131e-05
11:83246281 C T 0.446340 -7.7163e-05
11:83258653 A C 0.368619 6.3080e-05
11:83262562 G A 0.455529 6.1166e-05
11:83269109 C T 0.080273 2.4889e-06
11:83278913 G T 1.297389 2.6550e-05
11:83279182 G A 0.841928 -2.3765e-05
11:83298061 C T 0.033705 -3.3610e-05
11:83313326 T C 0.057013 -4.2440e-06
11:83313356 G A 0.226695 -3.2586e-05
11:83313633 T C 0.082837 -2.9755e-06
11:83323391 T C 0.369735 2.8606e-05
11:83323613 A G 0.104444 -4.5855e-05
11:83330080 T C 0.044555 -3.6888e-06
11:83344417 C T 0.024788 8.7909e-06
11:83344693 C T 0.302436 1.8562e-05
11:83345255 G A 0.048392 1.7619e-05
11:83357100 G T 0.615298 3.9422e-06
11:83373633 C T 0.643401 -9.7224e-06
11:83407794 T G 0.363468 5.1728e-05
11:83413621 G A 1.965549 1.7712e-05
11:83433494 A G 0.037415 -1.1378e-05
11:83444010 T C 0.093158 2.6108e-05
11:83449860 C G 0.318588 -2.5160e-05
11:83455707 C T 0.254664 7.1306e-05
11:83462643 C T 0.032059 1.6421e-05
11:83463013 C T 0.259380 -3.5652e-06
11:83466751 C T 0.254158 1.2229e-06
11:83469212 G A 0.089309 3.8714e-05
11:83469530 T C 0.114276 -2.0764e-05
11:83470116 T C 0.035220 -4.7208e-06
11:83481114 C G 0.344580 -1.9805e-07
11:83482085 T C 0.128505 -1.1808e-05
11:83487889 G T 0.390249 -1.2070e-05
11:83497851 T C 0.044705 -1.3012e-05
11:83499391 T C 0.101971 -1.1753e-05
11:83503404 C T 0.861085 3.1466e-05
11:83510016 A G 0.082885 -3.6464e-05
11:83516732 T C 0.090640 -6.6111e-06
11:83523638 C T 0.255528 -1.0384e-05
11:83526126 T C 0.075842 -3.4303e-05
11:83529103 T C 0.271231 3.9003e-06
11:83534997 T G 1.239931 8.0861e-07
11:83538523 G A 0.089205 -5.6474e-06
11:83543747 T C 0.086125 3.2221e-05
11:83544155 A C 1.440218 -1.5558e-05
11:83551140 C A 0.111062 7.6907e-06
11:83553972 G A 0.836988 1.0787e-05
11:83554576 C T 0.323998 -6.9272e-06
11:83555974 G T 0.059379 3.7928e-06
11:83558374 C T 1.335992 2.9750e-05
11:83558415 T C 0.096953 2.8398e-06
11:83558944 A G 0.080772 3.3679e-06
11:83560886 C T 0.054033 8.0303e-06
11:83561807 T C 0.719642 -6.5898e-06
11:83562296 T G 0.724153 1.4458e-05
11:83564640 T C 0.472729 -2.0996e-05
11:83568847 C T 0.456805 2.3568e-05
11:83569256 A G 0.249688 -3.1034e-06
11:83575727 A G 0.112406 -3.6190e-05
11:83576460 C A 0.363010 1.0221e-05
11:83577000 G C 0.037596 -7.7334e-06
11:83577334 A C 1.585515 1.4187e-05
11:83578704 C T 0.662314 -1.4946e-05
11:83580576 T C 0.452650 4.3185e-05
11:83581240 C T 0.061768 -1.3287e-05
11:83586837 G A 0.781864 -3.3929e-05
11:83586930 C T 0.053585 4.3753e-05
11:83589426 G A 0.416339 -9.3831e-06
11:83592820 C T 0.093769 1.8266e-05
11:83604231 T C 0.442922 9.8653e-05
11:83605054 G A 0.095486 -2.3164e-05
11:83607345 T G 0.476150 -3.0444e-05
11:83610765 A C 0.037626 -1.2286e-05
11:83613699 A G 0.029644 -4.5038e-06
11:83615749 G A 0.569052 6.3822e-05
11:83618835 C A 1.552193 2.3764e-05
11:83619016 T C 0.262334 4.8877e-06
11:83620787 G A 1.001762 6.9691e-05
11:83635876 C T 0.106242 -7.5130e-05
11:83636021 T C 0.147448 3.7010e-05
11:83636363 C A 0.249877 -1.1496e-05
11:83637568 T C 0.398292 -1.1332e-05
11:83638938 G A 0.761867 -2.3237e-05
11:83642842 T C 0.138970 -8.6529e-05
11:83643689 A G 1.960388 -1.9850e-05
11:83647657 T G 0.032199 6.0355e-06
11:83656015 C T 0.028852 -3.3961e-05
11:83657380 C A 1.971784 -1.8794e-05
11:83658053 C T 0.270387 1.7772e-05
11:83663828 G A 1.912116 -2.8260e-05
11:83667247 G A 0.230467 9.1035e-06
11:83680070 A G 0.138480 -3.5582e-06
11:83680201 T C 0.126204 -3.9689e-05
11:83685801 A G 0.233641 -9.2634e-06
11:83691250 A G 1.955003 -7.5098e-06
11:83696238 T C 0.023334 -2.6808e-05
11:83706176 T C 0.326345 -5.5996e-07
11:83715225 A C 0.022296 5.4125e-07
11:83723654 T C 0.074242 -1.1670e-05
11:83730635 A G 0.079448 -3.7921e-05
11:83733136 G A 0.519764 1.1216e-05
11:83735515 A G 0.143689 5.9821e-06
11:83745815 T G 1.586774 9.9132e-06
11:83755480 C T 1.845317 2.5021e-05
11:83760635 T C 0.047139 -3.0023e-05
11:83766970 T C 0.066504 -4.4993e-05
11:83774430 G A 1.812018 4.1427e-05
11:83780608 T C 0.104895 2.4790e-05
11:83789540 G A 0.219768 -4.7137e-06
11:83794499 A G 0.070587 -2.6628e-06
11:83799865 A G 0.210885 -9.3674e-06
11:83800903 A G 0.033380 4.4825e-05
11:83813627 C T 0.193656 1.6782e-05
11:83817360 C T 1.737364 3.5502e-05
11:83822429 A G 0.073018 -1.4660e-05
11:83831038 A G 0.034513 2.0295e-05
11:83838775 A C 0.034513 -2.2379e-05
11:83839007 A G 0.146890 -1.1430e-05
11:83841293 T C 0.045344 1.5001e-05
11:83846907 T G 0.067020 -4.3791e-05
11:83847626 C T 0.028807 -3.5973e-05
11:83851709 G A 0.674606 -9.3840e-06
11:83866510 A G 0.026976 -4.0175e-05
11:83870121 A C 0.021435 -5.0740e-05
11:83874121 T C 0.034717 -1.0736e-05
11:83874194 C G 0.035000 2.3351e-05
11:83878569 C A 0.034487 -8.1394e-06
11:83879844 A C 1.707525 1.8713e-05
11:83887731 T C 1.535772 2.3677e-05
11:83891958 A C 0.030748 5.8992e-05
11:83898471 C T 0.025577 2.8766e-05
11:83906580 A G 0.053176 -9.2891e-06
11:83909833 A G 0.079766 2.1375e-05
11:83916215 T C 1.814761 2.3297e-05
11:83921677 G T 1.798609 1.8284e-05
11:83925643 G A 0.069156 2.1008e-05
11:83925901 G A 0.038911 1.8909e-05
11:83926691 G A 0.124812 -2.0329e-05
11:83935158 C T 0.048762 -1.6454e-06
11:83935838 A G 1.498763 5.0176e-06
11:83951160 T C 1.373585 1.2865e-05
11:83957417 A T 0.066851 -5.0763e-06
11:83959317 C T 0.037291 1.6969e-06
11:83960127 A C 0.083583 -2.2341e-05
11:83963528 G A 0.198804 -6.8359e-06
11:83967962 A C 0.037609 1.4197e-05
11:83968349 A G 0.080315 8.2720e-06
11:83971751 T C 0.162246 -5.3752e-06
11:83974381 G A 0.120505 2.3008e-05
11:83977990 G A 0.166569 -1.1607e-05
11:83978524 C G 0.035954 9.0616e-06
11:83979308 A C 0.080451 -4.9746e-05
11:83982503 T C 0.056594 2.2112e-05
11:83986938 T C 1.607236 -2.8139e-05
11:83996769 C T 0.232787 1.3677e-05
11:84000775 G A 0.062294 -1.4789e-05
11:84005844 A G 0.267057 -1.2483e-05
11:84006951 G A 0.294614 -3.4536e-05
11:84009841 G A 0.264200 -1.1875e-05
11:84009844 T G 0.052673 -2.8246e-05
11:84010330 C T 0.204737 -4.4788e-05
11:84025940 C T 0.430026 -1.5611e-06
11:84027768 A C 0.288116 -3.0784e-07
11:84040934 A G 0.066971 4.8455e-06
11:84041398 C G 0.356866 1.1309e-05
11:84041716 A G 0.667686 -3.4703e-05
11:84043981 G A 0.197346 1.3353e-05
11:84051729 A G 0.069237 3.1273e-05
11:84055553 C T 0.521143 8.7613e-06
11:84058307 C A 0.505109 1.0228e-05
11:84064182 G T 0.340766 9.0815e-06
11:84071479 G A 0.032510 -1.0923e-05
11:84084748 C A 0.032354 -9.8014e-06
11:84095952 C T 0.033653 -1.7818e-05
11:84113430 C T 0.075579 2.5282e-06
11:84120020 C T 0.220784 9.4595e-07
11:84126303 C T 0.225530 1.6118e-06
11:84130767 G A 0.142953 -2.9351e-05
11:84130972 T C 0.022789 -5.7131e-06
11:84139937 G A 0.339033 2.5698e-05
11:84146759 A G 0.058902 -1.2178e-05
11:84148078 T C 0.075579 2.4937e-05
11:84148119 T C 0.387610 -2.2467e-05
11:84148386 C G 0.179582 1.9430e-06
11:84157083 G A 0.121641 -7.2782e-05
11:84172362 G A 0.059808 -1.5603e-05
11:84173531 T C 1.603045 -3.9145e-05
11:84175228 A G 0.065319 1.7248e-05
11:84177441 G A 0.161759 -4.3089e-05
11:84179690 G A 0.083986 4.1014e-05
11:84180786 T C 0.561599 -2.4446e-05
11:84194630 A G 0.041706 -4.0889e-06
11:84194972 G A 0.042757 1.3269e-05
11:84200479 T C 0.060135 2.3057e-05
11:84206867 G A 0.996916 -8.8876e-05
11:84213870 C T 0.338011 -5.9091e-05
11:84214811 T C 0.030228 -9.0119e-06
11:84216552 T C 0.138074 -7.4509e-06
11:84230490 C G 0.058467 2.4944e-05
11:84236872 A G 0.047629 9.5226e-05
11:84252650 T C 0.194967 3.7162e-06
11:84255321 A G 0.248679 -2.0016e-06
11:84261884 T C 1.968720 -2.0422e-05
11:84267218 A G 0.088037 -2.3745e-05
11:84286016 T C 0.606749 -3.9888e-05
11:84290798 A G 0.057006 -1.3568e-05
11:84290872 C T 0.035347 -7.3504e-06
11:84298081 G A 0.160457 1.1515e-05
11:84306057 A T 0.171821 2.3992e-05
11:84307632 A G 0.056487 2.1703e-05
11:84312564 G A 0.129463 -2.1959e-05
11:84321748 C A 0.508056 -3.3196e-05
11:84323331 G A 0.205260 5.2739e-06
11:84326225 A G 0.118424 1.1613e-05
11:84343726 A G 0.249711 -2.9326e-05
11:84350646 G A 0.164287 2.1182e-05
11:84350860 G A 1.801712 -3.7494e-05
11:84357982 T C 0.051602 1.6416e-05
11:84360096 T C 0.789466 -4.5716e-06
11:84360489 A G 0.133215 1.6400e-05
11:84361792 G T 0.022195 -2.2862e-05
11:84371220 T C 0.031949 -2.6273e-06
11:84378128 C T 0.133384 -4.6645e-05
11:84378342 G A 0.038521 -1.0264e-05
11:84379042 T G 0.314297 -4.2940e-05
11:84379626 C T 0.035766 -1.9765e-05
11:84379671 G A 1.033987 -7.8866e-06
11:84380275 C T 0.433925 3.5630e-05
11:84384235 A G 0.099754 3.1508e-05
11:84389139 G A 0.229756 1.2549e-05
11:84399744 A G 0.076540 3.9081e-05
11:84400871 C T 0.254723 1.5012e-05
11:84410699 C T 1.343980 -4.8159e-06
11:84417846 C T 0.375643 8.8745e-06
11:84430761 T C 0.062778 -1.2722e-05
11:84432185 T C 0.574294 -2.6557e-05
11:84448853 G T 0.190215 1.1998e-05
11:84479339 C T 0.077364 1.6523e-05
11:84493597 G A 0.201520 -2.3415e-06
11:84494304 G A 0.623325 -8.1924e-06
11:84500034 G T 0.169786 6.6325e-06
11:84521369 G A 0.049330 1.4146e-05
11:84527498 G T 0.426463 -3.7372e-05
11:84530538 A G 0.261659 -2.8522e-05
11:84546912 T C 1.248364 2.0538e-05
11:84557455 G T 0.103899 1.3018e-05
11:84579535 G C 0.041994 -1.9143e-05
11:84586109 T C 0.023532 1.2391e-05
11:84593102 C T 0.177336 2.5221e-05
11:84593655 C G 0.024973 -2.7798e-05
11:84595781 G T 0.903093 -1.1572e-06
11:84601792 C T 0.216886 -2.4738e-06
11:84604871 C A 0.173593 3.4350e-05
11:84611106 A C 0.223745 6.9428e-06
11:84611160 C T 0.179046 -1.2612e-05
11:84612560 T C 0.312047 2.2739e-05
11:84613479 T C 1.024717 -5.6985e-06
11:84614647 C A 0.028190 -2.5323e-05
11:84615112 A G 0.034172 -2.7685e-06
11:84615609 C T 0.103350 -4.0968e-06
11:84619140 C T 0.075975 1.1914e-05
11:84628985 C T 0.281952 1.6595e-05
11:84629013 T G 1.062024 -1.2890e-05
11:84629700 G A 0.022169 1.8457e-05
11:84663249 C T 0.225806 4.1775e-06
11:84665664 T G 0.158675 -1.5737e-05
11:84665769 T C 0.566238 8.0454e-07
11:84667581 T G 0.685220 1.9926e-05
11:84674001 A G 0.217084 2.9522e-05
11:84674348 A G 0.059801 1.9787e-05
11:84678080 A G 0.038392 -1.3575e-05
11:84683107 G A 0.068799 -6.4155e-06
11:84694230 G A 0.052956 -3.2143e-05
11:84704861 C T 0.032462 1.2574e-05
11:84708137 C T 0.939952 1.0631e-05
11:84732898 T C 0.078429 -1.7568e-05
11:84735715 T C 1.242788 2.2147e-05
11:84749449 T C 0.125357 6.0220e-06
11:84760269 T C 0.781770 -2.3780e-05
11:84774494 A C 0.070626 -1.1005e-05
11:84785991 A C 0.527872 -2.1482e-05
11:84788454 T C 0.782961 -1.9684e-05
11:84806409 T G 0.051800 -1.2222e-05
11:84822321 C G 0.463952 -1.5247e-05
11:84837883 A G 0.093214 2.3256e-05
11:84838574 T C 0.051323 -2.4026e-05
11:84845241 C T 0.102776 -4.4756e-05
11:84848796 T C 0.288054 -1.4186e-05
11:84860850 A G 0.042270 2.5363e-05
11:84871677 C T 0.023120 -9.4998e-06
11:84911146 C T 0.052693 4.3057e-06
11:84922784 T C 0.036532 3.9804e-05
11:84952634 T C 0.065783 1.4228e-05
11:84954241 G A 1.837141 -2.9110e-05
11:84964393 A G 0.042738 -1.5413e-05
11:84968659 A G 0.239740 4.8302e-06
11:84969308 C T 0.034120 -2.1217e-05
11:84971275 C T 1.750958 -3.8673e-05
11:84974223 G A 0.080847 -2.1477e-06
11:84975539 C T 0.414622 -3.6158e-05
11:84977145 C G 0.029712 8.6166e-06
11:84992252 T C 0.050171 4.8689e-06
11:85000684 T C 0.046065 2.0675e-05
11:85013268 A G 0.051352 -2.0608e-05
11:85017476 G A 0.127009 -5.0192e-06
11:85032787 G A 0.033166 -2.3665e-05
11:85035566 C T 0.228045 2.7340e-05
11:85071510 T C 1.335479 -4.4624e-05
11:85095011 G T 0.034977 -3.0802e-05
11:85106244 A T 0.043166 -2.9289e-05
11:85120648 T C 0.133384 3.1136e-05
11:85135557 C T 0.082928 -1.6739e-05
11:85141534 C T 0.450495 -3.5436e-05
11:85149780 C T 0.052440 -5.8747e-06
11:85159102 G A 0.134218 -2.1250e-06
11:85159172 A G 0.090273 -2.0815e-05
11:85164751 T G 0.932672 8.1498e-06
11:85180145 C T 0.083700 2.8876e-05
11:85192678 G A 0.039106 -3.1240e-05
11:85193486 A C 0.059577 -1.8885e-05
11:85204471 A C 1.813907 6.9574e-07
11:85220773 C T 1.678378 -6.1234e-06
11:85220981 A G 0.081671 -1.8274e-05
11:85252045 G C 0.040956 -3.5300e-05
11:85288658 G C 0.085226 -7.0541e-06
11:85290912 A G 1.890609 -6.5731e-06
11:85300458 A G 0.082717 1.1880e-05
11:85306943 T C 0.084615 1.3503e-05
11:85317186 C A 0.249903 2.1375e-05
11:85328692 C T 0.045808 -1.9558e-05
11:85347173 T C 0.057987 6.8732e-06
11:85350113 C T 0.104619 4.3340e-05
11:85355231 A C 0.023678 2.4391e-06
11:85367289 T C 0.388827 1.0230e-05
11:85392715 G T 0.078562 9.0439e-06
11:85392873 G T 0.238656 3.6056e-05
11:85393231 T G 0.119368 3.6561e-05
11:85395652 A G 1.372439 3.8673e-05
11:85396880 C A 0.029449 1.2792e-05
11:85397361 T G 0.048584 -2.4687e-05
11:85420401 A G 0.040391 2.3521e-05
11:85421392 G A 1.318711 2.6933e-05
11:85428419 C T 0.050982 1.5181e-05
11:85431756 A G 0.059431 1.5791e-05
11:85431954 T G 0.020708 2.9639e-05
11:85432961 G A 0.056818 1.7237e-06
11:85435730 T C 1.319694 2.8849e-05
11:85436500 C T 1.319668 2.6747e-05
11:85436868 C G 1.277641 2.1033e-05
11:85437226 C T 0.053735 -2.9208e-06
11:85437499 C T 0.021192 -1.3694e-06
11:85438710 C T 0.060145 -2.4454e-05
11:85445365 C G 0.028592 1.9351e-06
11:85445734 C T 0.041267 2.6158e-05
11:85447891 G A 0.063161 2.7858e-05
11:85448679 A G 0.057282 -2.1119e-06
11:85448905 G A 1.381894 2.3901e-05
11:85450895 C T 0.042316 -3.1297e-05
11:85451134 C T 0.047607 -3.2734e-05
11:85451304 G C 0.100082 1.7380e-05
11:85451961 T C 0.040975 -6.1923e-06
11:85459170 A G 0.064855 5.4151e-06
11:85461417 T C 0.032575 -5.9791e-06
11:85463682 C T 0.058831 -1.3567e-05
11:85463823 A G 0.196671 5.8709e-05
11:85475845 C A 1.386237 1.8557e-05
11:85482036 G T 0.047535 6.3182e-06
11:85498447 G C 0.456934 5.0462e-05
11:85510563 G A 0.074248 -1.7674e-05
11:85526690 T C 0.324232 2.8875e-05
11:85534546 A C 0.425797 4.3464e-05
11:85540836 G T 0.030874 4.1645e-06
11:85565397 A G 0.502636 -4.4927e-06
11:85566966 C G 1.123922 2.4827e-07
11:85567836 T G 0.358290 1.9416e-05
11:85569683 G A 0.021848 -9.8414e-06
11:85581567 G T 0.061963 2.6011e-05
11:85584303 G A 0.085138 1.0580e-05
11:85594972 C T 0.359134 1.7479e-05
11:85603014 C T 0.576089 5.7797e-05
11:85620823 C T 0.635400 4.1176e-05
11:85621729 G C 1.180117 1.8043e-05
11:85630411 T C 0.257125 4.1263e-05
11:85634734 C A 0.760078 1.2271e-05
11:85646284 C T 0.405167 -1.8532e-05
11:85648966 A G 0.020442 -9.4139e-06
11:85652869 C T 0.069831 -2.2353e-05
11:85655765 A G 0.060278 3.0702e-05
11:85677471 G A 0.259059 3.2422e-05
11:85683554 A G 0.325290 -4.3467e-05
11:85685574 T C 0.432990 6.6882e-06
11:85696297 C A 0.027148 -1.9764e-05
11:85703888 T C 0.047451 7.3179e-06
11:85726818 C T 1.616149 -4.0037e-06
11:85733958 A G 0.055796 -5.0047e-06
11:85746207 A G 0.064868 3.6775e-05
11:85768968 C T 0.076644 -6.3446e-06
11:85771956 T C 0.099377 1.4020e-05
11:85783218 T G 0.076218 1.1264e-05
11:85783738 A C 0.465977 1.7815e-05
11:85786468 A G 0.067646 -2.4575e-05
11:85787824 T C 1.379323 -1.1208e-05
11:85800279 A G 1.302209 3.6322e-06
11:85826002 C T 0.119161 -2.5086e-05
11:85838808 A G 0.868570 -1.1855e-05
11:85845222 T C 0.102412 -1.3554e-06
11:85845910 T C 0.033370 2.2390e-05
11:85847881 C T 0.403216 -4.6340e-05
11:85850243 T C 1.007537 -2.5011e-05
11:85851421 T C 0.055432 -2.2860e-06
11:85851867 G C 0.063917 4.4049e-06
11:85856706 T C 0.129612 -6.0281e-08
11:85863473 A G 0.130995 -6.5879e-06
11:85866571 G A 0.257897 4.0487e-05
11:85867708 G C 0.110653 -6.1091e-06
11:85868640 C T 1.254278 -7.7918e-06
11:85875937 T C 0.025681 3.0013e-05
11:85880076 G A 0.273630 -2.7449e-05
11:85883303 T C 0.598459 -3.0070e-05
11:85884263 G A 0.053111 -5.9967e-06
11:85886994 G A 0.950112 3.4187e-06
11:85888003 A G 0.021244 -8.3636e-07
11:85900244 C G 0.045984 3.6030e-06
11:85905467 A G 1.078231 -2.6300e-06
11:85905749 A G 0.932497 2.1520e-05
11:85918153 G A 0.036123 -2.2945e-06
11:85920981 A G 0.203299 9.1622e-06
11:85922070 G A 0.982930 1.2086e-04
11:85955662 C T 0.081499 2.9645e-06
11:85956148 T G 0.032205 -1.8391e-05
11:85956478 T G 0.072976 4.5776e-05
11:85964627 T C 0.820279 -3.0422e-05
11:85966586 C T 0.821723 -2.9853e-05
11:85969547 T C 0.067471 1.1674e-05
11:85975893 G C 0.134030 -4.4067e-06
11:85983703 G A 0.146968 -4.5211e-05
11:85994238 G A 0.078195 -8.0269e-05
11:85994731 T C 0.618547 -4.9150e-05
11:86006472 A G 0.059632 -3.5062e-05
11:86011868 A G 1.133618 -5.4895e-05
11:86031805 G C 1.250026 -2.0248e-04
11:86034414 G A 0.147893 3.4314e-06
11:86034708 A G 0.463202 1.7217e-05
11:86037696 A T 0.596842 -7.7866e-05
11:86038744 T C 0.123828 -4.8375e-05
11:86039086 A G 1.125490 -6.2833e-05
11:86039123 T C 0.251246 -1.5008e-05
11:86047817 T C 0.040501 -3.5935e-06
11:86055901 C T 0.321639 -1.8729e-05
11:86059423 C T 0.216516 2.8806e-05
11:86064757 A G 0.336511 -1.3368e-05
11:86073216 T G 0.045708 9.3901e-06
11:86081120 A G 0.090585 -6.5150e-05
11:86084909 G A 0.138136 -2.8762e-05
11:86094947 A G 1.095710 -1.2979e-05
11:86111834 A C 0.043293 3.2135e-05
11:86123556 G A 0.211667 2.9792e-05
11:86126337 G T 0.045545 -2.3319e-07
11:86140441 T C 0.542644 2.1891e-05
11:86148517 G T 0.045799 -1.0068e-05
11:86149354 T C 0.776629 -4.0244e-05
11:86151166 A G 0.127149 -3.0148e-05
11:86158235 T C 0.063638 3.0438e-05
11:86161147 C A 1.534500 -1.3423e-05
11:86161388 G C 0.650934 -1.8389e-05
11:86168312 G A 0.053621 3.8447e-06
11:86174889 G A 0.159649 -5.5808e-06
11:86180014 G A 1.895160 -4.1935e-05
11:86193506 A G 0.663431 2.1264e-05
11:86195052 G T 0.051144 7.5087e-06
11:86200948 T C 0.166095 -1.4069e-05
11:86204129 C T 0.027859 -2.8539e-05
11:86204138 T G 0.064206 1.2329e-05
11:86208334 C T 1.895958 -4.3007e-05
11:86212428 G A 0.026142 -2.6219e-05
11:86216685 A G 1.385289 7.6420e-06
11:86218408 T C 0.041735 -2.9153e-05
11:86221742 G A 0.510646 -3.7360e-05
11:86225828 T C 0.388902 1.5833e-05
11:86229951 G A 0.036207 3.1289e-05
11:86231072 G T 0.073333 1.5377e-05
11:86258974 T C 0.022341 2.1039e-06
11:86259279 G A 0.231349 -2.7309e-05
11:86261325 G T 0.027521 -3.0608e-05
11:86263113 G A 0.512970 -4.8113e-05
11:86267678 A G 0.633332 3.3692e-05
11:86268073 C T 1.420562 -2.1838e-05
11:86268113 C T 0.070447 9.0176e-06
11:86278766 T C 0.059675 3.0668e-05
11:86285825 A G 1.100523 -9.5215e-06
11:86288007 T G 0.064264 2.5950e-05
11:86288287 C T 0.111361 1.6507e-05
11:86292548 A G 0.106252 9.7583e-05
11:86293927 C T 0.708470 3.4532e-06
11:86317733 C A 0.107849 3.5254e-05
11:86319931 G A 0.654511 3.0673e-05
11:86321529 G A 0.020975 -2.6869e-05
11:86321718 G C 0.185840 1.6403e-05
11:86321810 C T 0.170399 -1.7046e-06
11:86339950 T G 0.109748 3.1248e-05
11:86352172 G T 0.963163 -4.8622e-06
11:86353920 A G 1.601873 4.0333e-06
11:86354526 T C 0.117405 1.5439e-05
11:86369046 A C 0.148422 -9.2434e-06
11:86376458 A G 0.208999 5.9896e-06
11:86377298 C A 0.063531 2.0919e-05
11:86385959 G A 0.059710 -3.7202e-05
11:86387026 A G 0.337868 -1.7242e-05
11:86400957 G T 0.408906 -3.1071e-05
11:86401281 A G 0.354172 -3.8077e-05
11:86405073 C T 1.749864 1.0012e-05
11:86405148 G A 0.049752 -1.5682e-05
11:86406084 T C 0.160100 1.3641e-05
11:86410303 C T 0.157909 -2.1683e-05
11:86412682 T C 0.211514 5.1717e-06
11:86414027 G A 1.073638 -2.3746e-05
11:86414282 G A 0.957236 -2.3037e-06
11:86416932 C T 0.114850 -4.3151e-05
11:86424211 T C 0.112270 1.3170e-05
11:86425031 G T 0.054442 -3.0956e-06
11:86426766 C T 1.916170 8.4349e-06
11:86427342 C T 0.335346 -1.0459e-05
11:86427738 T C 0.091841 7.3179e-05
11:86431430 A G 0.034977 -2.0979e-05
11:86436642 A G 0.071499 3.1837e-05
11:86437498 T C 0.047334 6.5830e-06
11:86438123 C T 0.106820 -3.3384e-06
11:86438884 A G 0.538674 -1.5759e-05
11:86442110 G A 0.055014 -1.4662e-05
11:86444547 C T 0.658568 -1.5546e-05
11:86448839 C T 0.310509 -1.2550e-05
11:86452908 C T 0.325621 -9.0631e-06
11:86453661 T C 0.095275 -5.1569e-05
11:86453947 C T 0.476598 -2.9749e-08
11:86472678 A C 0.039505 -7.6652e-05
11:86473951 G T 0.049165 -4.5321e-05
11:86477152 A C 0.103256 -3.7568e-05
11:86478020 G A 0.697521 -3.2783e-05
11:86480916 C T 0.300359 -5.2115e-06
11:86483432 G T 0.534588 -1.1572e-05
11:86486701 G A 0.063177 2.3996e-05
11:86486856 A G 0.050083 6.5749e-05
11:86490370 T G 0.160948 -2.7714e-05
11:86500030 T C 0.062855 -1.7002e-06
11:86502292 T C 0.402966 -5.1843e-06
11:86506584 T C 0.026609 4.9793e-06
11:86508094 A C 0.257183 -7.1375e-06
11:86527652 T C 0.035892 1.1709e-05
11:86530107 A G 0.034711 2.9737e-06
11:86532404 C T 0.112380 -2.1010e-05
11:86534341 A G 0.070532 1.2705e-05
11:86542769 G A 0.109310 5.3944e-06
11:86555189 G A 0.139700 1.1733e-05
11:86555491 C T 0.782731 -5.0695e-06
11:86572473 A G 0.810642 -1.3698e-05
11:86576296 C T 0.697356 -8.2976e-06
11:86577351 T C 0.160169 9.4440e-06
11:86578492 G A 0.286808 -2.5909e-07
11:86579348 G T 0.024149 1.8926e-05
11:86580309 T G 0.070980 5.0306e-05
11:86580592 G A 0.076144 -1.2753e-05
11:86581026 G C 0.158688 -5.2366e-05
11:86581460 G T 0.100098 5.7310e-06
11:86584676 A G 0.040573 -3.1370e-06
11:86584946 G A 0.991324 -2.2451e-06
11:86585722 C T 0.865882 -1.6066e-05
11:86596572 G A 0.040086 5.1890e-05
11:86603490 G A 0.450462 -9.9669e-06
11:86605459 C T 0.040456 1.4363e-05
11:86607800 G A 0.037346 -1.8280e-06
11:86609096 T G 0.125575 2.3790e-05
11:86612582 G A 0.107664 -5.6328e-06
11:86612756 G T 0.051394 -1.6095e-05
11:86617648 A C 1.352071 -5.3637e-05
11:86617736 A G 0.041141 -3.4983e-06
11:86618821 C T 0.466354 -6.7912e-06
11:86621300 G A 0.330944 -1.5861e-05
11:86623913 G A 1.431802 2.4308e-06
11:86625896 C T 1.052196 1.0754e-05
11:86627378 G A 1.964734 3.4756e-05
11:86628005 T C 1.616314 1.9407e-05
11:86629194 C A 0.041845 4.0494e-05
11:86637689 T C 0.220317 -4.6379e-06
11:86638518 T C 0.043523 -1.5708e-05
11:86641010 C T 0.062184 -2.5731e-05
11:86642522 A G 1.380135 -2.3943e-05
11:86644389 T C 1.725280 1.3222e-05
11:86648209 T C 0.572090 -1.8500e-05
11:86657419 G A 0.134377 -3.0514e-05
11:86659524 A G 0.028696 2.2635e-05
11:86662182 A C 0.044276 3.4195e-05
11:86663296 A G 0.040988 -2.6728e-07
11:86665664 G A 0.031793 1.1655e-06
11:86668289 A C 0.111731 2.4554e-05
11:86669075 T C 0.024159 3.1615e-07
11:86685696 T G 0.142492 -7.7178e-06
11:86688719 G A 0.026301 -4.9379e-05
11:86690211 A G 0.055968 2.3603e-05
11:86690691 T G 0.279378 -1.1790e-05
11:86690905 G A 0.055293 -4.3062e-06
11:86690915 T C 0.778797 1.2454e-05
11:86700800 C T 0.111562 1.8825e-05
11:86701240 A G 0.032338 3.9096e-06
11:86704510 G T 0.288765 3.5605e-05
11:86710510 C T 1.561973 4.9682e-05
11:86714320 T C 0.041874 1.7801e-06
11:86722099 C A 0.040436 1.2116e-05
11:86724005 C T 1.638847 -7.7101e-06
11:86727285 G T 1.601364 -1.3599e-05
11:86727597 T C 0.129924 -1.2752e-05
11:86731386 T C 0.046565 2.9822e-06
11:86741740 T C 0.323307 -1.8598e-05
11:86745135 A G 0.054053 -7.2668e-06
11:86746906 T C 0.023042 -4.3834e-05
11:86749775 G A 0.392060 -2.6221e-06
11:86789285 A G 0.163908 -1.6835e-05
11:86795186 A G 0.034010 1.9552e-05
11:86795718 C A 1.115607 -1.7107e-05
11:86800797 C T 0.056448 6.5068e-06
11:86822132 T C 0.028631 -5.9320e-06
11:86823051 G A 0.899831 -8.6399e-06
11:86823491 A C 0.178498 -3.8447e-05
11:86841620 A G 0.301800 4.0452e-06
11:86842503 C A 0.184665 -3.6955e-06
11:86849091 A G 0.939426 3.8410e-05
11:86851593 A G 0.201972 -3.4236e-05
11:86857850 G A 0.324492 -2.0144e-06
11:86864382 C T 0.038505 3.3311e-06
11:86882599 A C 0.625721 -1.5114e-06
11:86885927 G A 0.099478 -2.7893e-06
11:86891895 T C 0.059392 1.8922e-05
11:86895066 A G 0.029959 -1.0191e-05
11:86898316 T C 0.308710 1.4780e-06
11:86902785 C T 0.053754 8.7113e-06
11:86918677 A G 0.047626 -4.3446e-05
11:86932035 A G 0.184515 -1.1375e-05
11:86937311 G A 0.301203 -5.0318e-06
11:86942895 G A 0.042537 3.7855e-05
11:86947175 A G 0.113088 -4.7584e-06
11:86947520 T C 0.028703 4.4413e-06
11:86951302 C T 1.422279 1.7277e-05
11:86960108 T C 0.107716 -1.5266e-05
11:86962871 A G 0.262253 8.9456e-06
11:86966333 T C 0.068659 1.8046e-05
11:86968612 G A 0.084031 1.2393e-06
11:86977437 C T 0.829442 2.6001e-05
11:86977649 G A 0.087397 5.2365e-06
11:86984776 T G 0.049820 -9.1128e-06
11:86985581 A G 1.053365 1.3867e-05
11:86990544 T C 0.844509 3.0566e-05
11:86990628 A C 0.208788 -1.8034e-05
11:87008028 G T 1.353487 3.9547e-05
11:87012002 T C 0.086433 -1.1542e-05
11:87013438 A G 1.386769 1.4886e-05
11:87020470 A G 0.042277 3.4348e-05
11:87032287 C G 0.041972 3.1357e-05
11:87043255 A G 0.089893 -2.2628e-05
11:87043300 C T 0.043682 -9.6491e-07
11:87049431 C T 0.753122 2.1067e-06
11:87057640 G C 0.270458 2.9657e-06
11:87064265 T C 0.030056 2.3022e-05
11:87064689 A G 0.043887 -6.2397e-06
11:87065948 T C 0.039284 2.4496e-05
11:87077292 G T 0.021166 -9.8806e-06
11:87078130 A G 0.042894 -1.8489e-05
11:87079349 C T 0.191698 -4.0206e-06
11:87082266 A G 0.045880 2.2004e-05
11:87082490 G A 0.140840 9.8828e-06
11:87089657 T C 1.428715 2.4565e-06
11:87095556 G A 0.023363 2.2461e-05
11:87095703 T C 0.086690 -1.7823e-05
11:87101830 G A 0.022020 1.3585e-05
11:87108393 A G 0.031280 -1.8453e-05
11:87108509 C T 0.809655 -8.1302e-06
11:87110387 C A 0.304260 1.7219e-05
11:87123541 A C 0.037817 3.7030e-05
11:87126235 C T 0.042283 7.2268e-06
11:87130422 C A 0.113020 -1.6088e-05
11:87135096 G A 0.049830 -5.8914e-05
11:87144275 G T 0.033942 -5.1222e-07
11:87146033 C T 0.093587 -2.9093e-06
11:87147821 C T 0.038502 -1.4678e-05
11:87148604 T C 0.130554 -1.5499e-05
11:87155217 C T 0.108901 -1.5459e-05
11:87159595 A G 0.026544 -2.9407e-08
11:87166723 G A 0.030790 1.7011e-05
11:87167745 C A 0.922889 8.0557e-06
11:87174790 C T 0.450504 -2.9541e-05
11:87176668 A G 0.048444 -7.0529e-06
11:87180109 G A 0.105483 1.2437e-05
11:87183807 T G 0.805117 3.2223e-05
11:87185142 A C 0.395754 4.0183e-05
11:87185714 T C 0.064530 -1.5464e-05
11:87189383 T C 0.031527 1.9865e-06
11:87198357 G A 0.397705 4.9138e-06
11:87199974 G C 1.489886 -2.4179e-05
11:87202527 T C 0.164158 -5.9265e-06
11:87219679 A C 0.024074 3.4624e-05
11:87219718 G T 0.335459 1.0177e-05
11:87220986 A G 0.370956 3.5036e-05
11:87222624 A C 1.227685 -1.2749e-05
11:87224182 T C 1.087602 1.1116e-05
11:87225875 G C 0.050401 -9.7294e-06
11:87229048 T C 1.474442 1.2352e-05
11:87230773 A G 0.197729 2.1312e-05
11:87233771 C T 0.065248 -2.5745e-05
11:87234503 G T 0.043351 -5.9628e-07
11:87236355 G T 0.027693 1.5741e-05
11:87240389 A G 0.032289 7.0372e-06
11:87249072 A C 0.047788 1.2522e-05
11:87250658 G A 0.050093 -2.3205e-05
11:87258129 C G 0.154602 3.5621e-07
11:87269716 A C 0.169413 8.9295e-06
11:87284615 T C 0.024136 5.4763e-06
11:87290372 G A 0.411574 -2.2376e-05
11:87291204 C T 0.041108 3.0300e-05
11:87307023 T C 0.205279 5.2702e-05
11:87307276 C T 1.354908 2.3517e-05
11:87307553 G A 0.924836 3.5412e-05
11:87311847 C T 0.152982 -2.5623e-05
11:87322429 A G 0.079104 -3.3237e-05
11:87323007 G C 0.260744 1.7992e-05
11:87326574 A G 0.405576 -2.1496e-05
11:87328903 G A 0.058123 -1.4137e-05
11:87335182 A G 0.020475 -1.5378e-05
11:87336636 T G 1.342603 2.5179e-05
11:87338590 G T 0.043565 -1.2447e-05
11:87340208 A G 0.059415 2.0351e-06
11:87348982 C T 0.079049 -9.6842e-06
11:87349110 C T 0.030332 -2.1123e-05
11:87351856 T C 0.033484 -5.4549e-05
11:87371077 T C 0.079416 -7.0774e-06
11:87371453 T C 0.026028 -7.0932e-06
11:87372550 G C 0.039385 -3.3839e-06
11:87382931 A G 0.633306 1.5924e-05
11:87385256 G A 0.039210 3.4136e-05
11:87385719 G A 0.082687 1.9453e-05
11:87388230 A C 1.929799 -7.4751e-06
11:87391446 G A 0.380696 3.2227e-06
11:87396431 G C 0.041082 -1.4941e-05
11:87405568 C T 0.023844 5.4512e-06
11:87405761 C T 0.335738 3.0354e-06
11:87407227 G C 0.053215 3.6483e-05
11:87407665 G A 1.928894 -1.0342e-05
11:87421426 G A 0.247400 -1.1001e-05
11:87421759 C A 1.529761 -2.7548e-05
11:87422333 G A 0.023454 8.9651e-06
11:87423994 G T 0.233774 2.3870e-05
11:87426788 C G 1.928277 -8.5407e-06
11:87427110 A G 1.920020 -1.1560e-05
11:87427885 T C 0.304712 1.4646e-05
11:87428895 C T 0.325001 -6.3897e-06
11:87429756 G A 0.052079 -2.8186e-05
11:87433472 G A 0.228915 -3.2206e-06
11:87436261 T C 0.065225 2.9811e-05
11:87437512 C T 0.343269 2.1277e-05
11:87438465 A G 0.090351 -2.3053e-05
11:87438597 C T 0.175784 1.3190e-05
11:87439167 C T 0.021010 1.1729e-05
11:87439442 A G 0.055471 5.6014e-06
11:87440123 G T 0.063362 -4.5107e-06
11:87446773 C A 0.092409 -5.3936e-05
11:87456154 G A 0.042498 -1.0903e-06
11:87457818 A G 0.024633 -7.9168e-07
11:87465611 A C 0.028901 1.8955e-05
11:87466602 G A 0.132420 -6.4143e-06
11:87479288 G A 0.026444 -1.7239e-05
11:87483873 T C 0.056124 -1.2876e-05
11:87485108 A G 0.190952 -1.2043e-05
11:87486596 A G 0.036723 -1.4313e-06
11:87487469 G C 1.430182 -3.2809e-05
11:87489538 A G 0.095359 1.5949e-05
11:87491226 G T 0.074193 1.1312e-05
11:87511026 A G 1.722414 -7.0127e-06
11:87512730 T C 1.644481 -9.3298e-06
11:87518453 C A 1.512811 -7.2316e-06
11:87525106 A G 0.061703 -8.3668e-06
11:87525265 T C 1.781780 -6.5822e-05
11:87528230 G T 0.100510 -4.6259e-05
11:87528700 C A 0.054682 3.4658e-05
11:87536657 C A 0.093353 -4.4148e-05
11:87538754 C T 0.022328 -1.1936e-05
11:87548852 T C 0.128181 1.7136e-05
11:87556431 A C 0.331921 5.0727e-06
11:87566926 A C 0.043611 -9.3284e-06
11:87569689 C T 0.150694 -2.2583e-05
11:87570677 G C 0.053871 -7.4574e-06
11:87578934 C A 0.387892 7.7024e-06
11:87588698 C T 0.307662 1.0018e-06
11:87592256 A G 0.131914 2.0736e-05
11:87593401 C T 0.238211 -1.6568e-05
11:87595309 A G 0.108378 3.2038e-05
11:87597790 C T 1.106190 -3.7744e-05
11:87598975 C T 1.561164 -1.5943e-04
11:87607113 A C 0.189942 -1.1531e-05
11:87609858 T C 0.163658 4.0068e-05
11:87610338 G A 1.351276 -8.9929e-05
11:87610692 A G 0.411220 2.6724e-05
11:87613189 A C 0.086362 2.7661e-05
11:87615093 G T 1.924577 -4.6175e-05
11:87620816 T C 0.066909 -2.3907e-05
11:87621158 A G 1.787444 1.3898e-05
11:87623709 G A 1.629041 -1.7711e-05
11:87627108 A G 0.081525 4.4497e-05
11:87628127 C T 0.060918 -4.2909e-05
11:87632877 A G 0.033052 -4.0907e-05
11:87634389 G A 0.584813 -2.6003e-05
11:87635102 G A 0.866541 2.1274e-05
11:87636606 C T 0.186184 -2.3702e-05
11:87642436 T C 0.184386 -8.9907e-05
11:87645549 T C 0.485277 -2.2641e-05
11:87646872 C T 0.256936 -2.8492e-05
11:87653786 G A 0.045445 -2.2955e-05
11:87653970 A G 0.265655 -2.8014e-05
11:87656123 G A 0.253700 -2.8318e-05
11:87664122 G A 0.779261 -1.6767e-05
11:87667086 A G 0.050213 -2.6668e-05
11:87667346 G C 0.101698 4.2735e-05
11:87667815 T C 1.248909 5.3672e-05
11:87668321 T G 0.141038 1.7842e-05
11:87668824 T C 0.686966 -1.3317e-05
11:87669065 G A 0.302277 2.0920e-05
11:87670195 A C 0.084713 2.6212e-05
11:87671044 C T 0.185363 2.3796e-05
11:87673427 C A 0.444272 -1.4768e-05
11:87674035 C T 1.615003 3.6401e-05
11:87674827 T C 0.884767 -6.8902e-06
11:87675020 T C 0.139973 6.1894e-05
11:87678242 A G 1.652515 -5.1809e-05
11:87679663 G A 0.798269 -7.1342e-05
11:87679844 A G 0.073930 -2.5879e-06
11:87681231 G A 0.124283 8.3871e-06
11:87685765 T C 0.110877 3.1956e-05
11:87686782 C A 0.066468 -2.0809e-05
11:87738464 G T 1.655358 1.3017e-05
11:87742982 A G 0.046078 2.3423e-05
11:87744730 A G 1.454620 1.8851e-06
11:87746295 T G 0.068441 -1.2473e-05
11:87759936 G C 0.038229 1.6339e-05
11:87766860 T C 0.037723 -2.0976e-06
11:87771111 G A 0.093444 -1.0709e-05
11:87772634 T C 0.034639 4.5227e-06
11:87776503 G A 1.457048 -9.4934e-07
11:87784020 A G 0.057441 1.5701e-05
11:87784344 A G 1.399331 1.3655e-06
11:87790526 G T 0.214991 -3.9106e-05
11:87791402 G A 0.080139 -1.6146e-06
11:87808205 A G 0.064615 -2.4872e-05
11:87816043 A G 0.110657 -1.0419e-05
11:87818834 T C 0.031089 -1.6440e-06
11:87819427 C T 0.306455 2.8089e-05
11:87819562 T C 0.254599 -3.8603e-05
11:87827053 T C 0.020374 1.1959e-05
11:87827258 T C 0.038061 -1.8574e-05
11:87835210 A G 0.165936 -1.3172e-05
11:87836784 G A 1.194805 -5.9900e-06
11:87838722 C G 0.096216 1.0368e-04
11:87838878 A G 0.022117 6.8425e-06
11:87847018 T C 1.824326 2.1878e-05
11:87847567 C G 0.090860 -9.5339e-06
11:87856826 G T 0.414268 -6.4034e-05
11:87871288 A C 1.758108 -2.8956e-05
11:87871325 A G 0.113799 -5.2305e-05
11:87877435 G A 0.031799 2.0965e-05
11:87882438 G A 0.040066 1.1721e-05
11:87885082 G A 0.742184 -8.3833e-07
11:87885448 G A 0.620102 -8.2821e-05
11:87885542 T C 0.022500 -6.7640e-06
11:87894675 T C 0.048496 -1.2984e-05
11:87898246 A G 0.555302 -1.8832e-05
11:87898662 G T 0.048421 2.0271e-06
11:87902494 G A 0.046204 -6.3820e-06
11:87904006 C A 0.174866 -2.6288e-05
11:87905990 C T 0.166771 4.4944e-05
11:87908216 A G 0.186271 3.4641e-05
11:87908346 G C 0.605558 -9.2485e-05
11:87908448 G A 1.710352 -2.5164e-05
11:87908502 A G 0.028644 1.3883e-05
11:87926216 G T 0.092840 -2.8841e-05
11:87936773 G C 0.524607 4.8259e-05
11:87937371 T G 0.529605 1.1423e-05
11:87940844 C T 0.694233 -2.5688e-05
11:87947490 A G 0.166160 -2.7260e-05
11:87948259 C T 0.377408 7.1941e-06
11:87963242 T C 0.053186 2.8063e-05
11:87964966 A G 0.855385 8.3305e-06
11:87965406 T C 0.701738 2.5561e-05
11:87965949 C T 0.041417 -1.2169e-05
11:87969500 T G 0.208622 -1.0180e-05
11:87971779 A G 0.492681 7.1215e-06
11:87972822 A G 0.333869 2.5607e-05
11:87980439 T C 0.158867 -2.1589e-05
11:87983002 G T 0.367531 2.1032e-05
11:87986123 A C 0.046334 7.1915e-06
11:87986666 A C 0.166579 2.3464e-05
11:88007482 T G 0.311739 1.2840e-05
11:88011309 A G 1.336793 2.6777e-05
11:88015382 T C 0.039151 -2.9226e-05
11:88015717 C T 0.184220 -1.7534e-06
11:88019219 A G 0.072398 1.6590e-05
11:88023563 G A 0.063264 -3.5322e-05
11:88027209 C T 0.077238 1.0935e-05
11:88030931 A G 0.218496 -1.9950e-05
11:88032419 G A 0.841724 1.7411e-05
11:88038751 T C 0.313722 -2.4691e-06
11:88045583 G A 1.688956 2.3285e-05
11:88053979 C T 1.610900 1.2315e-05
11:88060200 T C 0.339186 2.4434e-06
11:88074485 G C 0.023350 4.2037e-06
11:88077479 A G 0.980736 4.1738e-05
11:88078534 G A 0.049168 1.1044e-05
11:88083628 G A 0.110517 3.8094e-05
11:88083639 A G 0.187768 -3.6504e-05
11:88093476 C T 0.602854 2.0783e-05
11:88097834 A G 0.034260 3.7734e-05
11:88101049 C T 0.250474 -7.5120e-06
11:88101618 T C 0.267667 3.6697e-05
11:88108533 C T 1.606840 1.8732e-05
11:88118162 T C 0.084560 2.6849e-05
11:88137912 C T 0.678021 2.8424e-05
11:88139680 C T 0.079396 -4.0663e-06
11:88151795 A G 0.073125 -7.6421e-06
11:88153024 A C 0.102286 -2.1919e-05
11:88153343 G A 0.112805 4.4467e-06
11:88154619 A G 0.374484 2.1629e-05
11:88163688 T C 0.027463 -1.9886e-05
11:88172264 T C 0.097414 2.3973e-05
11:88172300 C G 0.047149 8.2353e-06
11:88172306 T G 0.064008 -4.5884e-05
11:88173285 G A 0.375711 1.8298e-05
11:88174422 T G 0.025402 1.4366e-05
11:88189661 A G 0.986010 2.2289e-05
11:88205793 G A 0.026057 1.4429e-05
11:88208783 A G 0.031274 -3.1188e-05
11:88217284 A C 0.026265 2.7826e-05
11:88217662 T G 1.415732 5.1278e-05
11:88219490 A G 0.036944 3.7325e-05
11:88226396 T C 0.284613 -2.9740e-05
11:88244625 A C 0.045231 1.6514e-05
11:88248204 A G 0.340510 -4.2200e-06
11:88248964 G A 0.993404 3.4845e-05
11:88250666 G A 0.081772 3.6013e-06
11:88257930 C T 0.271387 -6.8055e-05
11:88266290 C T 0.610511 2.5276e-05
11:88270912 A G 1.346307 1.6224e-05
11:88271811 A G 0.359167 -3.5888e-05
11:88273814 A G 0.050073 6.4717e-06
11:88274730 A G 0.963783 4.2453e-05
11:88281206 A T 0.023425 2.5485e-05
11:88282047 G A 0.023088 -5.9232e-06
11:88285784 A G 0.067633 -2.3624e-05
11:88285887 G A 0.232933 -8.6005e-07
11:88289220 T C 0.136487 5.7927e-05
11:88293346 A C 0.521698 -8.5572e-05
11:88313217 T C 0.207178 1.1822e-05
11:88323540 G A 0.137905 -2.3996e-05
11:88335499 C T 0.031420 4.7809e-06
11:88338165 A G 1.872997 8.4597e-06
11:88340782 T C 0.039245 4.4741e-06
11:88349663 A G 0.036421 1.3338e-05
11:88358544 G A 0.497861 2.3911e-05
11:88374557 C T 0.083408 -6.6517e-05
11:88377404 A G 1.795072 1.0101e-05
11:88378610 T C 0.372111 -2.8730e-05
11:88384526 T G 0.051508 -4.8162e-06
11:88395396 G A 0.638701 2.1928e-05
11:88398893 G A 0.028411 7.0903e-06
11:88408271 T C 0.120323 -1.6310e-05
11:88408393 C T 0.056263 -2.6411e-06
11:88416133 T G 0.035422 -1.7965e-06
11:88422049 T G 0.086323 2.7604e-05
11:88423240 A G 0.021085 -2.4292e-05
11:88425171 C T 0.140921 -8.7915e-07
11:88428488 T C 0.069289 -1.1982e-05
11:88433782 C T 1.366522 2.0276e-05
11:88438821 A C 0.026833 1.9538e-05
11:88456827 C T 0.306331 -1.1784e-05
11:88465605 T C 0.022692 7.3616e-06
11:88469411 T C 0.026473 4.0136e-05
11:88470519 G T 0.051667 -4.0992e-05
11:88474100 G A 0.096602 2.2612e-05
11:88477562 G A 0.133783 2.2376e-05
11:88488237 A C 0.050320 1.6844e-05
11:88504534 T C 0.054228 3.4769e-05
11:88512713 C G 0.056253 -6.6571e-05
11:88516786 G A 1.548022 5.6602e-06
11:88518776 T C 0.044864 2.2735e-05
11:88527354 T C 0.030988 1.5358e-05
11:88533991 A G 0.068899 -6.3318e-06
11:88554644 T C 0.088020 -4.1225e-07
11:88557991 G A 0.564514 1.7510e-05
11:88577006 G A 0.775350 3.4384e-05
11:88577125 T C 0.044529 -2.8388e-05
11:88599826 G A 1.341091 7.2748e-05
11:88634197 T G 1.187635 -2.7785e-05
11:88635730 A G 0.042838 3.1708e-05
11:88637741 C T 1.963874 -2.0714e-05
11:88640057 G A 1.919491 -3.7687e-05
11:88648588 C T 0.801433 2.2863e-05
11:88659324 G A 1.967454 -2.1614e-05
11:88667039 A G 0.059824 1.5802e-05
11:88668140 G A 1.966899 -2.1332e-05
11:88689346 T G 0.034110 -1.3214e-05
11:88694072 C T 1.029972 -3.5452e-05
11:88707138 A G 0.036055 6.8101e-05
11:88745416 T C 0.045847 1.1184e-05
11:88745552 C T 0.058678 1.4606e-05
11:88757749 G A 0.031611 1.9648e-05
11:88758591 G A 0.028099 2.1226e-05
11:88765884 C T 0.032072 2.1373e-05
11:88776675 C T 1.821600 -3.6536e-05
11:88787788 C A 1.655757 -2.7863e-05
11:88795782 A G 0.023678 -2.4872e-05
11:88826813 C T 0.741668 1.5448e-05
11:88856782 G T 0.688657 2.6061e-05
11:88858479 C T 1.868628 -1.3624e-05
11:88869948 C A 0.031163 3.1909e-05
11:88870925 G C 0.031144 2.7403e-05
11:88891114 G A 1.141671 -3.2121e-05
11:88901170 C T 1.022231 -2.3764e-05
11:88907621 A G 1.831159 -4.4491e-06
11:88911696 A C 0.734563 -6.7481e-05
11:88921896 A G 0.091282 2.8904e-05
11:88923423 C T 0.100195 -8.3544e-05
11:88933250 T C 0.968889 2.0455e-05
11:88935820 C G 0.194253 -1.7151e-05
11:88957690 C A 0.102224 -1.0997e-06
11:88960790 A G 0.212170 2.9527e-06
11:88976963 C T 0.026434 -1.0473e-05
11:88985940 T C 0.144150 1.8835e-05
11:89005253 C A 0.672720 2.8694e-05
11:89011046 A G 0.578695 7.5734e-06
11:89018458 C T 0.087735 -6.6496e-06
11:89026617 T G 0.095035 1.1908e-05
11:89037936 C T 0.761756 5.7992e-05
11:89052471 T C 0.038083 2.7032e-06
11:89054871 G C 0.024529 2.3859e-06
11:89062444 T C 0.286759 2.2339e-05
11:89065017 T C 0.105872 3.7010e-06
11:89065817 C T 0.027417 -3.2207e-05
11:89070497 A G 0.135059 2.7185e-05
11:89089488 G A 0.052998 5.8441e-06
11:89092855 T C 0.030550 -2.2328e-06
11:89099263 T C 0.133102 2.0452e-05
11:89107245 C T 0.081701 2.6274e-05
11:89111430 T C 0.884458 6.9198e-05
11:89116538 G A 0.024795 1.8736e-05
11:89123768 T C 0.159565 3.1668e-05
11:89133079 A G 0.023659 9.3396e-06
11:89133449 T C 1.979470 3.3222e-05
11:89170515 C T 0.887561 5.7616e-05
11:89201627 A G 0.890836 3.8228e-05
11:89204459 C T 0.045412 1.9562e-05
11:89206677 A C 0.129521 2.2413e-05
11:89212392 A G 0.060664 -5.4353e-05
11:89214884 G T 0.186041 -3.7565e-05
11:89217496 T G 1.889791 -1.4510e-05
11:89223931 A G 1.384218 -8.3236e-06
11:89224058 A G 0.026830 -2.6186e-06
11:89227911 T G 0.213137 -1.1011e-05
11:89231284 A C 1.332126 -3.3127e-05
11:89232161 C T 0.258751 4.9531e-05
11:89234026 T C 1.631914 -4.4781e-06
11:89237846 C T 0.325878 3.4720e-06
11:89256540 A G 0.036710 -5.6164e-06
11:89273025 A G 0.037317 -2.4730e-06
11:89273380 T G 0.785996 5.2957e-06
11:89276796 T C 0.022328 -1.9430e-06
11:89296364 G A 0.894631 9.2619e-06
11:89316998 A C 0.712866 -1.8059e-05
11:89326690 A G 0.056825 1.7929e-05
11:89333834 C A 0.027265 4.5514e-05
11:89339666 A G 0.082548 4.8278e-05
11:89345025 C T 0.710881 2.6122e-06
11:89365352 C T 0.074398 -9.8699e-05
11:89374013 T G 0.771260 -1.2861e-05
11:89385711 C T 0.117466 1.9723e-05
11:89392089 C T 0.036645 -4.4935e-06
11:89393495 G A 0.762993 -2.0883e-05
11:89397819 T C 1.591107 3.3437e-06
11:89398245 C A 0.089539 4.7980e-05
11:89403414 T C 1.826423 -1.4353e-05
11:89404380 G A 0.067471 1.2931e-05
11:89406461 A G 0.772354 -1.3257e-05
11:89413781 G C 0.769066 -1.2560e-05
11:89423137 G A 0.395137 4.5617e-05
11:89426926 T G 0.074748 -7.3138e-05
11:89441300 A G 0.053826 -5.6977e-05
11:89447375 T C 0.207476 2.2688e-06
11:89455444 C T 0.779897 -6.8029e-06
11:89466052 C T 0.288859 1.9819e-05
11:89654258 A G 0.047574 -1.9523e-05
11:89655491 A C 0.035224 -8.4875e-06
11:89655497 A G 1.690228 -7.9527e-06
11:89655645 C T 0.389285 -8.2340e-06
11:89657005 C T 0.069188 7.3774e-07
11:89833736 T G 0.195480 2.8757e-05
11:89851689 T G 0.082243 -2.0578e-05
11:89859797 G A 0.240756 6.5611e-06
11:89864492 G T 0.264772 1.5094e-05
11:89866143 G A 0.366061 1.5974e-05
11:89867563 T C 0.108099 1.3352e-05
11:89868755 A G 0.684785 -4.6536e-06
11:89875437 A G 0.169815 6.9323e-06
11:89880604 A G 0.075582 -2.3505e-05
11:89895025 T C 0.082782 -2.8482e-05
11:89896537 G A 0.037402 2.2351e-05
11:89899691 C T 0.037314 2.0791e-05
11:89902154 G A 0.238484 -1.4029e-07
11:89904238 A C 0.252701 -1.5568e-06
11:89905236 C T 1.896013 3.7301e-05
11:89905610 G A 0.138327 -1.9345e-05
11:89916226 G A 0.041284 -2.6913e-06
11:89920925 G C 0.820382 1.7272e-05
11:89921664 T G 1.140421 1.1939e-05
11:89921719 A T 0.046263 1.6545e-05
11:89923899 A G 0.027288 2.5903e-05
11:89928426 C T 0.048278 6.1484e-06
11:89928611 G T 0.886558 -8.3061e-07
11:89942062 C T 1.002233 -3.2065e-08
11:89945150 T C 0.220904 2.1769e-06
11:89953381 C A 0.167601 -2.3403e-06
11:89953493 T C 0.395919 8.3768e-06
11:89954921 T G 0.636909 4.8922e-06
11:89957837 G A 0.416056 7.0178e-06
11:89962734 G A 1.411814 2.5779e-06
11:89964688 T G 0.040096 -4.0240e-05
11:89969179 C A 0.229616 1.8792e-05
11:89970603 T C 0.559752 6.3557e-06
11:89971247 T G 0.102987 -3.6208e-05
11:89976345 T C 0.037395 2.9020e-05
11:89976756 T C 0.086073 -3.2213e-06
11:89978710 A G 0.271952 -4.1405e-06
11:89989239 C G 0.035970 5.4609e-06
11:89993121 T C 0.392174 -2.5019e-06
11:89997524 T C 0.211404 -1.7376e-06
11:90007668 G A 0.034221 -1.1167e-06
11:90015854 A G 0.088598 -6.8006e-06
11:90016778 A G 1.376237 6.5180e-06
11:90016813 T G 0.183746 1.0993e-05
11:90019303 G A 0.036418 -1.9448e-05
11:90022029 C G 0.310278 1.9579e-06
11:90038696 G A 0.238373 1.3480e-05
11:90040733 A G 0.091854 -1.4377e-05
11:90042221 C T 0.603010 -3.2090e-05
11:90050965 G A 0.141972 -2.9043e-05
11:90055941 G C 0.838299 -8.7438e-06
11:90069703 T G 0.022640 7.7731e-06
11:90073685 A G 0.268803 4.2326e-05
11:90074128 G A 1.130959 2.7244e-05
11:90075366 G C 0.084619 -1.7489e-05
11:90077263 A G 0.040459 2.0099e-05
11:90096706 G A 0.078010 -2.8333e-05
11:90098137 T C 0.258692 5.8548e-05
11:90111623 T C 0.075160 5.5729e-06
11:90131225 C T 0.029034 2.3178e-05
11:90141701 T C 0.229003 -1.0963e-05
11:90158171 G A 0.032737 -1.1183e-05
11:90160612 G C 0.105538 -1.3234e-05
11:90164980 A G 0.107236 8.5749e-06
11:90167431 C T 1.735277 -3.4079e-05
11:90171659 T C 0.037512 -1.9863e-06
11:90179161 C T 0.048798 2.1167e-06
11:90180419 T G 0.260747 5.3619e-05
11:90186711 G A 0.039495 2.9321e-06
11:90186852 A G 0.144959 -3.0354e-05
11:90189924 G A 0.714315 -2.3909e-05
11:90201007 G A 0.053365 -3.1442e-06
11:90204901 G A 0.266229 4.9681e-05
11:90214130 T C 0.113049 -2.8567e-05
11:90217688 C T 0.031585 -1.4751e-06
11:90217977 T C 0.392144 -3.3560e-05
11:90218327 G T 0.023695 4.5528e-05
11:90218724 T C 0.085755 -1.2294e-05
11:90240734 C T 0.970619 -2.0372e-05
11:90242107 G A 0.038625 3.4957e-06
11:90244081 G A 0.040709 -1.4737e-05
11:90246818 A C 0.021000 -1.9596e-05
11:90247502 A G 0.037411 3.1310e-05
11:90267176 T G 0.026466 -6.3324e-06
11:90279788 T C 0.136321 2.0132e-05
11:90281824 G T 0.111699 -5.1549e-06
11:90286023 T C 0.265233 4.2951e-05
11:90310352 C A 0.192666 3.9755e-05
11:90324247 T G 0.966571 -1.9655e-05
11:90347971 C T 1.233862 7.0824e-06
11:90358178 A G 0.217662 -9.6926e-07
11:90364381 T C 0.571161 1.3606e-07
11:90371847 G T 0.090312 -1.8644e-05
11:90372636 A G 1.082652 -2.3245e-05
11:90377065 T C 0.204182 9.6486e-06
11:90377940 G A 0.640061 2.0630e-05
11:90379838 G A 0.040589 8.2724e-06
11:90396902 T C 0.081042 -4.6373e-06
11:90399915 G C 0.254067 2.0725e-05
11:90425430 G A 0.872105 -2.0482e-05
11:90436805 T C 0.793679 -1.7621e-05
11:90451115 T C 0.022643 2.9696e-05
11:90453562 C G 0.119476 2.8141e-05
11:90469931 A G 1.149551 2.7866e-05
11:90472781 G A 0.022912 2.6186e-05
11:90473929 G A 0.096823 -5.2196e-06
11:90473957 G A 0.556296 -5.3424e-06
11:90485981 C T 1.229029 1.3999e-05
11:90488124 A G 0.038953 -6.8472e-08
11:90489425 G A 0.050265 1.6294e-06
11:90510739 T C 0.049229 -6.9867e-07
11:90510960 T A 0.065455 1.6910e-05
11:90518337 A G 0.068020 -3.0939e-05
11:90523616 A G 0.100241 3.2473e-06
11:90524735 A G 0.036214 -9.8907e-06
11:90528946 T C 0.112065 5.2420e-06
11:90547703 T C 0.836186 -7.2198e-06
11:90548482 G A 0.052849 -3.0693e-06
11:90557383 T G 0.053296 -4.5508e-05
11:90562175 A G 0.041235 2.6801e-05
11:90581371 C T 0.377899 4.8275e-05
11:90581587 A G 0.031134 2.5580e-05
11:90582221 T C 0.990292 -8.4911e-06
11:90589602 A G 0.049918 1.4086e-05
11:90597924 G A 0.147844 1.4860e-05
11:90600644 T C 0.125454 -1.0515e-05
11:90610052 A C 0.044838 2.2988e-05
11:90630993 T G 1.055978 5.3053e-06
11:90645390 G A 1.257134 -3.5942e-07
11:90648460 C T 0.057919 -1.5351e-05
11:90652993 C T 1.559593 3.1311e-06
11:90658003 G A 0.134556 -1.7735e-05
11:90664316 C A 0.074232 -8.0555e-06
11:90669331 T C 0.138149 -1.0663e-05
11:90686690 C T 0.033237 3.8001e-05
11:90686835 C T 0.106353 -4.7888e-06
11:90687620 T C 0.102256 1.7447e-05
11:90691419 G A 0.077942 7.5205e-07
11:90712700 A G 0.078010 -9.1643e-06
11:90718303 T C 1.782221 4.2331e-06
11:90720938 C A 0.057250 8.2424e-06
11:90723689 G A 0.171049 -2.1657e-05
11:90731784 C T 0.334226 -2.4885e-06
11:90734806 A G 0.053530 -3.7625e-06
11:90736123 C T 0.050713 1.4114e-05
11:90740994 C T 1.012720 4.9721e-06
11:90754928 G A 1.395157 1.2466e-06
11:90763588 A G 0.068549 -1.6442e-05
11:90778187 A G 0.112043 6.0842e-06
11:90779474 T C 0.077543 4.8154e-06
11:90784049 G A 0.095356 -7.9028e-06
11:90797784 T G 0.083567 -1.4404e-05
11:90800131 G A 0.094843 2.3393e-05
11:90802962 C A 0.091217 -6.1297e-06
11:90804496 A G 0.028450 2.5294e-05
11:90806944 T G 0.031465 1.3036e-05
11:90809449 C G 0.132845 3.5196e-05
11:90809558 A G 0.050992 1.7077e-05
11:90814176 A C 0.255320 -2.2599e-05
11:90822141 T C 1.298321 -1.8240e-05
11:90827963 G T 0.070496 6.9570e-07
11:90833759 A G 0.254736 5.6706e-05
11:90835401 C T 0.259880 -3.0118e-05
11:90839588 A C 0.032556 -1.2418e-05
11:90851148 C T 0.064199 1.9997e-06
11:90861941 G A 0.062440 8.0751e-06
11:90864459 A T 0.020926 -1.6601e-05
11:90867827 C G 1.283033 4.8363e-06
11:90868136 G A 1.745631 -6.6222e-05
11:90872713 T C 0.035204 5.5253e-06
11:90879760 G A 0.031400 1.7152e-05
11:90882640 C T 0.069178 5.1000e-05
11:90884339 C A 1.558139 -2.1890e-05
11:90888592 C T 0.056146 1.0084e-05
11:90896800 A G 0.033387 -8.9050e-06
11:90902658 C A 0.154936 -3.6216e-05
11:90909342 T G 0.107430 -2.6567e-05
11:90913729 C A 0.262951 -1.9606e-05
11:90921914 G C 0.669344 -1.7506e-05
11:90932655 C T 0.024918 3.5432e-06
11:90939411 A C 0.163570 -4.1920e-05
11:90940427 C A 0.253019 -8.6601e-06
11:90940537 G A 0.067263 3.1844e-07
11:90946063 T C 0.192039 -1.9992e-05
11:90954609 T C 1.401557 2.5712e-05
11:90955972 T C 0.765109 1.8519e-05
11:90956214 C T 1.222832 -1.3444e-05
11:90957580 A G 0.496654 -1.0143e-05
11:90966011 C T 0.021348 -1.4572e-05
11:90966072 C A 0.154122 2.6572e-05
11:90972900 A C 1.562651 -2.3157e-05
11:90993513 G A 0.135643 2.3790e-05
11:91003469 T G 0.044069 -2.3946e-05
11:91016301 T C 1.678316 -3.6764e-05
11:91016327 C T 0.146575 2.4669e-05
11:91019170 A G 1.648552 -8.6684e-05
11:91032533 A C 0.024266 -4.9738e-06
11:91034922 G T 1.057944 4.0018e-06
11:91057085 T G 0.245147 1.2765e-05
11:91069311 T C 0.105174 1.5900e-05
11:91077312 T G 0.130904 1.7335e-04
11:91079953 C T 0.037204 4.0318e-06
11:91080404 G A 0.022562 -1.4429e-05
11:91085523 T G 0.553543 -3.5460e-05
11:91086050 C T 0.052300 -5.6479e-05
11:91089608 C T 0.160938 -1.2305e-05
11:91123671 T C 1.727010 -1.9172e-05
11:91127555 C G 0.068299 3.0253e-05
11:91130378 A G 1.015801 1.8927e-05
11:91130507 T C 0.645504 -2.9131e-05
11:91135683 C T 0.040962 3.6663e-05
11:91136749 A C 0.032776 -3.4507e-06
11:91152406 G A 0.031111 -2.8732e-06
11:91152876 G T 1.043007 9.6163e-06
11:91172334 G T 0.025905 -2.5787e-07
11:91187010 A C 0.021000 -2.9809e-06
11:91187238 C T 0.040826 2.0490e-05
11:91192306 C A 0.088205 -3.2642e-05
11:91193978 T C 0.081545 4.8023e-05
11:91199295 C T 0.034542 -4.6006e-06
11:91225610 G A 0.048256 -3.2512e-06
11:91229994 G T 0.030832 7.1857e-07
11:91234519 C A 0.738068 -6.1664e-08
11:91234696 C T 1.908315 -2.2090e-05
11:91239586 A G 1.340247 -3.5413e-07
11:91245076 C T 0.028567 3.9665e-06
11:91248407 A G 0.066994 -4.5048e-06
11:91258064 G A 0.756193 1.6669e-05
11:91258555 A G 0.028612 5.2020e-06
11:91266404 A G 0.032565 -2.8420e-06
11:91269583 C T 0.047746 -7.2083e-06
11:91290331 T C 0.052832 5.2924e-06
11:91290548 T G 0.240480 -9.7635e-06
11:91301173 T C 1.072914 8.2110e-06
11:91301486 C T 0.147120 -1.6219e-05
11:91308757 C T 0.118099 1.8188e-05
11:91309020 C T 0.093597 1.7772e-05
11:91328477 A G 0.205133 -1.4271e-05
11:91334317 G A 0.133848 -7.3278e-06
11:91336767 T C 0.124322 -1.1561e-05
11:91362260 C T 0.208392 2.5229e-07
11:91365346 C T 0.031806 -5.6094e-05
11:91367380 C G 0.030533 -1.3940e-05
11:91372786 T G 0.195772 -1.2193e-05
11:91378958 C A 0.344282 -6.3540e-06
11:91384248 A G 0.122799 -4.1179e-05
11:91384559 A C 0.029527 1.7510e-05
11:91390351 T C 1.968590 -1.5823e-05
11:91392410 T C 0.026255 2.3017e-05
11:91413291 A G 0.264480 -2.3130e-05
11:91420353 A G 0.057172 -1.1820e-05
11:91424226 A G 1.158763 3.5587e-06
11:91424807 C T 0.049148 1.0031e-05
11:91426110 A G 0.116194 3.4044e-05
11:91438721 T G 0.799892 1.4602e-06
11:91439289 A G 0.060379 4.5145e-06
11:91445241 T C 0.057909 7.5186e-07
11:91448277 C T 0.031929 -6.6965e-06
11:91454034 T G 0.112611 5.4577e-06
11:91481728 C T 0.037470 9.3897e-06
11:91492172 G T 0.817065 3.5316e-06
11:91498648 C T 0.505508 5.4655e-06
11:91498659 G T 0.222466 5.5424e-05
11:91520144 T C 0.311466 -2.9992e-05
11:91520406 T C 0.090124 -1.2557e-05
11:91522451 A G 0.024512 -1.5759e-05
11:91536201 G A 0.071473 -1.5418e-05
11:91545471 T C 0.173967 4.0012e-05
11:91555573 G A 1.898630 -2.5282e-06
11:91556816 A G 0.205867 -3.5687e-05
11:91564338 T G 0.869037 1.9169e-05
11:91574185 A G 0.022880 4.8247e-05
11:91575773 G T 0.490314 2.4092e-05
11:91577913 G A 0.041271 -2.6075e-05
11:91579129 A G 0.024418 -2.7915e-06
11:91591253 T C 0.034256 1.2457e-05
11:91594092 A C 1.551115 2.6217e-05
11:91594691 C T 1.575845 2.7719e-05
11:91620828 C A 1.152495 4.4394e-05
11:91622563 C T 1.340818 3.0842e-05
11:91623473 T C 0.043393 -5.6143e-06
11:91641691 A G 0.171876 -1.0099e-05
11:91643052 C T 0.743479 6.3475e-07
11:91648691 T C 0.183509 9.0620e-06
11:91649448 T G 0.034289 2.2454e-06
11:91659708 A C 0.041034 8.6182e-06
11:91662983 C T 0.185197 -1.0964e-05
11:91664501 T C 0.115019 -2.5728e-05
11:91667944 A G 0.067682 3.6174e-05
11:91669648 C T 1.225153 1.4089e-05
11:91680278 C T 0.360478 1.4679e-05
11:91682680 G A 1.358037 -2.7458e-05
11:91693216 C A 0.076835 -1.7971e-05
11:91702842 G A 0.459765 4.4213e-06
11:91714975 T C 0.040102 -2.2953e-05
11:91718283 G A 0.086884 7.4846e-06
11:91719824 T C 0.101627 -1.5226e-05
11:91720183 T C 0.048613 2.3715e-05
11:91729133 G A 0.035788 -1.1227e-05
11:91736471 T C 0.647721 5.7291e-06
11:91751663 G A 0.667014 4.7985e-06
11:91754322 T G 0.063927 3.6305e-05
11:91754802 G A 0.062235 7.7385e-06
11:91759167 A G 0.547938 8.9345e-06
11:91759765 C T 0.080441 -1.8156e-05
11:91771186 C A 0.035470 -3.1441e-05
11:91780853 T C 1.126857 3.4015e-06
11:91782295 C A 0.027817 4.5843e-06
11:91782669 T C 0.071463 -3.6593e-05
11:91788142 A G 0.154518 2.5053e-05
11:91793577 T C 0.032517 -1.4628e-05
11:91801600 A G 0.052774 -3.6463e-05
11:91802260 A G 1.323456 -6.0093e-06
11:91802728 A G 0.147769 1.4608e-05
11:91815746 C T 0.173262 -4.9074e-06
11:91821986 T G 0.544731 3.5676e-05
11:91823061 T G 0.028359 -2.8929e-05
11:91830484 C T 0.541443 3.2224e-05
11:91830717 A G 0.129207 -6.7259e-06
11:91855480 G A 0.073333 2.0073e-05
11:91858613 T C 0.074050 -2.9268e-05
11:91860245 T G 0.029339 2.2609e-05
11:91870850 C T 0.980976 5.9273e-06
11:91871009 T C 0.049379 1.7663e-05
11:91879139 C T 0.062407 1.8390e-06
11:91884247 G A 1.072930 2.2027e-05
11:91893711 A G 0.227036 -2.6893e-05
11:91902073 G A 1.069915 2.2181e-05
11:91904131 A G 0.023295 9.5022e-06
11:91913165 T G 0.113263 2.3278e-05
11:91915509 C T 0.076592 6.5580e-05
11:91918871 A G 0.060921 1.0020e-06
11:91919059 G A 0.043264 1.5203e-07
11:91919274 A G 0.084680 -1.7571e-05
11:91938106 G C 0.092941 2.8500e-06
11:91941510 C T 1.083992 -4.9220e-05
11:91945888 T C 1.639674 -2.2160e-05
11:91947335 T C 0.044413 6.7017e-06
11:91949552 G A 1.081146 -5.0717e-06
11:91952154 A G 1.562966 -1.5038e-05
11:91954494 C T 0.178381 6.5466e-06
11:91958699 A G 0.084378 -5.3113e-06
11:91961726 C A 0.157955 2.0996e-05
11:91965081 G A 0.031673 -1.3095e-05
11:91970350 A G 0.361462 2.6106e-05
11:91974552 G A 0.958729 1.1779e-05
11:91979120 A G 0.458739 1.2480e-05
11:91983352 C A 0.029628 -1.2361e-05
11:91984455 A G 0.610598 5.0901e-06
11:91988838 C T 1.091019 2.0479e-05
11:91994044 C T 0.329367 2.5619e-06
11:91998162 A G 0.542108 -6.7894e-06
11:91998485 T G 0.413025 -3.7447e-05
11:92010555 G A 0.041404 9.2661e-06
11:92012552 G C 1.170081 7.6513e-07
11:92016605 A G 0.890311 -4.3968e-05
11:92020017 A G 0.039765 -4.1621e-06
11:92028587 C T 0.112085 3.7356e-05
11:92029271 C T 0.057597 2.8586e-05
11:92030329 T C 0.282997 2.3835e-05
11:92031462 G A 0.427754 -1.1001e-05
11:92043280 G A 0.193409 1.0583e-05
11:92061503 G T 0.277145 2.8832e-05
11:92068437 T C 0.314410 3.9363e-05
11:92078377 G T 0.040618 5.8539e-06
11:92079552 G T 0.351809 2.7073e-06
11:92086828 C T 0.021358 3.4948e-05
11:92089311 C T 0.072697 1.0748e-05
11:92092534 G A 0.040268 -3.8552e-05
11:92097653 A G 0.126581 -1.3426e-05
11:92105505 T A 0.048038 4.4421e-06
11:92109323 C A 0.460278 3.0054e-05
11:92135181 G A 0.034039 1.0610e-05
11:92140057 G C 0.253606 1.3918e-06
11:92143690 A G 0.142209 -7.3251e-06
11:92148475 C T 0.027125 -4.3006e-05
11:92168036 A G 0.041881 1.4497e-05
11:92171023 A G 0.034182 -4.4548e-06
11:92171367 A G 0.044672 2.1022e-07
11:92171509 A C 0.115198 -7.8924e-05
11:92178278 T C 0.835294 -2.3137e-06
11:92187775 C T 0.028125 -2.9884e-06
11:92187884 G A 1.774860 -9.2425e-06
11:92188498 C A 1.642761 -3.9270e-07
11:92196475 A G 0.111199 1.6149e-05
11:92209853 T G 1.415940 -3.1670e-05
11:92210125 A G 1.935587 -1.1851e-05
11:92215361 G A 0.089315 1.6063e-07
11:92229998 G T 0.928501 -1.3068e-05
11:92231190 A G 0.064715 -2.8406e-05
11:92232349 A G 0.063365 4.6491e-05
11:92232964 A C 0.112458 1.9899e-05
11:92234612 G A 0.071937 5.9162e-05
11:92236687 T G 0.373254 1.1047e-05
11:92253798 T C 0.841523 -1.5339e-05
11:92255567 G A 1.059892 -7.4902e-07
11:92265168 G C 0.048126 4.5559e-06
11:92275202 T C 0.120871 -1.3506e-05
11:92282448 G A 0.871761 -1.3043e-05
11:92289734 A G 1.090643 -2.8263e-05
11:92304718 A C 0.089280 2.9717e-05
11:92304781 C T 0.047727 5.5127e-06
11:92306609 A G 1.766197 2.3701e-05
11:92307556 G A 0.078202 3.8331e-06
11:92316720 C T 1.025123 2.1700e-05
11:92316799 G T 1.007517 2.5667e-06
11:92319098 G A 0.310392 8.4042e-06
11:92328646 T C 0.035733 3.2520e-06
11:92332685 G A 0.127886 6.0560e-05
11:92360479 A G 0.048369 -3.8963e-06
11:92364336 T C 1.255236 -9.5878e-06
11:92365029 T C 0.071476 3.3459e-05
11:92370649 G C 0.217620 -9.1263e-06
11:92384788 C G 0.047853 6.2557e-06
11:92388934 A G 0.095061 -5.8401e-06
11:92404943 T G 0.023620 3.7078e-06
11:92412202 A G 0.049470 7.4361e-06
11:92436225 C T 0.330860 -1.7956e-05
11:92437468 A G 0.081681 -1.6948e-05
11:92443572 C T 0.022912 4.1252e-05
11:92453759 T C 0.654141 -4.7680e-07
11:92463712 A G 0.052083 2.3868e-05
11:92470588 T C 0.048496 1.1706e-05
11:92476553 C T 0.119141 -8.3089e-06
11:92483162 A G 0.071187 1.4153e-05
11:92485016 C G 0.034779 1.1295e-05
11:92490723 G A 0.046850 3.8693e-06
11:92490727 C T 0.032702 -3.4359e-05
11:92495036 C T 0.059921 7.6832e-06
11:92497397 C T 0.155644 -3.4653e-05
11:92497811 T G 0.059772 1.0285e-05
11:92506421 T C 0.048817 7.3614e-06
11:92514086 G A 0.074115 -1.7326e-05
11:92520324 G A 0.023107 3.7432e-05
11:92521474 A G 0.097466 -3.0475e-06
11:92523542 G A 0.127012 -9.8018e-06
11:92525553 T C 0.031290 -1.5344e-05
11:92529314 C G 0.089364 -3.0166e-05
11:92529493 C T 0.036051 -8.9357e-06
11:92531356 G A 1.696480 1.0263e-05
11:92534442 G A 1.705052 5.1022e-06
11:92538405 A C 0.096294 1.9459e-06
11:92546518 T C 0.051677 2.0254e-05
11:92555428 C T 0.334823 -2.3679e-05
11:92568149 G A 0.028729 -1.8808e-05
11:92570813 A C 0.785577 1.6088e-05
11:92576754 T C 0.055140 1.4178e-05
11:92577659 T G 0.026272 -1.4496e-05
11:92579416 G A 0.767946 2.4134e-05
11:92580805 A G 0.080649 6.1037e-06
11:92590448 G A 1.579133 5.0577e-05
11:92590780 A G 0.049421 -1.2224e-05
11:92591952 C T 1.576689 4.9413e-05
11:92594957 C T 0.783487 1.6356e-05
11:92601048 T G 0.023795 5.3746e-06
11:92612282 A G 0.198252 -5.8974e-06
11:92613064 G A 0.025022 -2.6601e-05
11:92615264 T C 0.134121 5.7869e-05
11:92617327 A G 0.278463 1.3454e-05
11:92618413 T G 0.567432 -2.9578e-07
11:92623349 G T 1.304342 2.4059e-05
11:92623877 A G 0.522812 2.4324e-05
11:92628291 A G 0.032539 1.1480e-05
11:92629310 G T 0.083041 -1.0147e-05
11:92632130 C G 0.260400 3.7020e-05
11:92636234 C T 0.042007 1.8327e-05
11:92636942 G A 0.090286 2.0356e-05
11:92644015 G T 0.045490 -1.8538e-05
11:92646254 A G 0.355889 5.4377e-05
11:92648639 G A 0.790164 4.1789e-05
11:92651326 G A 1.929546 1.8790e-05
11:92652638 C T 0.083067 -8.7914e-06
11:92659546 C T 0.397851 -2.2531e-06
11:92664875 C T 0.832369 7.5539e-05
11:92665020 C T 0.737763 -1.2332e-05
11:92666916 C A 0.067572 -2.1438e-06
11:92667047 G A 0.899934 2.7131e-05
11:92669890 C T 0.033880 1.8902e-05
11:92670285 G A 0.081107 -5.1951e-07
11:92673828 T C 0.577864 1.6812e-05
11:92674422 G A 0.041413 6.8179e-07
11:92675681 A G 0.052732 2.4484e-06
11:92676473 G C 1.859128 8.1753e-07
11:92681013 T C 0.578403 1.4071e-05
11:92691532 C T 0.770864 1.0411e-05
11:92698427 G C 0.777804 3.3323e-05
11:92701596 C T 0.943964 6.8179e-06
11:92702962 A G 0.171899 2.3326e-05
11:92705158 G A 0.214435 2.3786e-05
11:92708710 G C 0.550518 2.9658e-05
11:92709136 T C 0.028304 -1.6881e-05
11:92713376 A G 0.042936 -5.5136e-06
11:92715117 G A 0.053754 -7.4667e-06
11:92716824 A G 0.024107 2.2145e-05
11:92722618 A G 0.059963 8.7593e-06
11:92722761 A G 1.020686 1.6769e-05
11:92727089 A G 1.046049 9.6351e-06
11:92727411 C T 0.054225 -4.4409e-05
11:92727874 T C 0.670286 5.4132e-05
11:92734823 G T 0.056757 7.4978e-06
11:92735804 C A 1.175129 -6.4435e-06
11:92739845 A G 0.028956 -1.7470e-05
11:92742186 T C 0.391628 3.3458e-05
11:92742322 G A 0.107748 -3.2418e-05
11:92743239 C T 0.121819 -1.9565e-05
11:92744290 A G 0.065472 -2.6806e-05
11:92745519 C T 0.022610 3.1610e-05
11:92745981 C T 0.109173 1.3165e-05
11:92749721 T C 0.033948 2.0046e-05
11:92750711 G C 0.042296 -8.5403e-06
11:92758822 T G 0.617694 -1.5666e-05
11:92764575 A G 0.813180 -4.8997e-06
11:92770192 A G 0.042089 8.7350e-06
11:92774270 C T 0.101617 6.1057e-06
11:92785739 T C 1.504921 -2.0942e-05
11:92792821 T C 1.571291 -2.6183e-05
11:92801014 T C 0.044517 1.9762e-05
11:92801894 A G 0.149870 1.0540e-05
11:92801941 A G 0.331850 2.0510e-05
11:92805603 T C 0.035795 -3.4934e-06
11:92806970 G A 0.337511 2.8612e-05
11:92811188 T C 0.063495 1.0238e-05
11:92812922 G A 0.926661 -2.0977e-05
11:92814571 C T 0.045997 1.5836e-05
11:92817590 C T 0.031728 -1.8072e-05
11:92818649 C T 1.570483 -3.2369e-05
11:92818743 C T 0.498679 -1.8630e-05
11:92839912 A C 0.602795 6.4705e-06
11:92851334 C T 1.295601 1.7350e-05
11:92853526 G A 0.040346 -2.8713e-06
11:92857602 T G 0.062070 -2.6325e-05
11:92862413 A G 0.047610 -1.3077e-06
11:92876368 A G 0.323229 -1.3465e-05
11:92879283 G T 0.592896 1.8140e-05
11:92891796 T C 0.030939 -1.0654e-05
11:92892811 A C 0.060002 3.8803e-05
11:92893825 G A 1.356895 5.1684e-05
11:92895920 C T 0.123585 4.0184e-05
11:92916282 G A 0.306091 2.8874e-05
11:92930316 A G 0.432357 5.6692e-05
11:92958342 T C 0.040216 -2.1520e-05
11:92971579 C T 0.081899 -3.3890e-06
11:92981528 G T 0.973894 -5.4494e-05
11:92984022 G A 0.211375 2.6168e-05
11:92984924 T C 0.067981 -1.2082e-05
11:93008703 A G 0.825011 1.7478e-05
11:93012965 G T 0.289262 -2.9009e-05
11:93016858 G T 0.579692 8.6821e-06
11:93018715 A G 0.295192 1.6821e-05
11:93031070 A G 0.046240 -2.1651e-05
11:93042750 T C 0.195642 5.6408e-06
11:93063925 A G 0.050878 -6.1233e-05
11:93064653 C T 0.521156 1.5005e-05
11:93066756 C T 0.848689 9.8350e-06
11:93067758 G A 0.084937 -7.0633e-05
11:93071298 C T 0.034156 -1.1871e-05
11:93074029 A G 0.031514 -4.1939e-05
11:93093281 T G 0.136039 2.1380e-05
11:93093373 G A 1.082119 1.6235e-06
11:93099102 A G 0.073112 -4.8998e-05
11:93104594 A G 0.190163 -1.0106e-06
11:93121392 C T 0.029333 -4.6098e-05
11:93128567 A G 0.031261 -2.8044e-05
11:93129279 A G 0.503736 -3.1061e-05
11:93129654 G A 0.041323 -4.1414e-05
11:93139354 T C 0.024883 1.6293e-05
11:93141580 A C 1.560489 -1.0104e-05
11:93162644 T G 0.029008 -1.2217e-05
11:93163137 C A 1.604305 -1.4961e-05
11:93179107 A G 0.129869 -5.2552e-09
11:93185952 C T 1.446671 -8.3844e-06
11:93206388 T C 0.040453 -2.8399e-05
11:93207784 A C 0.069276 2.1561e-05
11:93211073 G A 0.330042 -7.2512e-05
11:93212245 T C 0.338572 4.9212e-05
11:93212254 T C 0.959761 -2.9628e-05
11:93226994 C T 0.027729 2.1068e-05
11:93230759 A G 0.346476 4.3786e-05
11:93234240 C T 0.234125 3.7872e-06
11:93239435 G A 0.207665 3.1640e-05
11:93245041 G A 0.251873 -6.1225e-05
11:93254641 A C 0.053056 2.9410e-05
11:93255901 C A 0.587751 -6.2763e-06
11:93256990 C T 0.058480 1.8478e-05
11:93264798 C G 0.743336 3.3535e-05
11:93267900 C T 0.353905 -5.7844e-05
11:93269468 G T 1.306468 1.6115e-06
11:93269472 T C 0.354074 2.8659e-05
11:93270502 G A 0.061453 1.9570e-05
11:93273729 T G 0.087929 -1.0242e-05
11:93277266 T C 1.131664 -2.5461e-05
11:93283504 G A 0.953883 -1.9117e-05
11:93288826 T C 0.168656 -1.6604e-05
11:93289320 A G 0.241574 3.2439e-05
11:93292138 A G 1.285853 -1.9367e-05
11:93302674 T C 0.043757 -5.1417e-05
11:93311765 C T 1.972018 1.6124e-05
11:93313209 G T 0.047298 8.6277e-06
11:93322831 A G 1.797327 -1.2220e-05
11:93330918 G A 0.919922 -2.8221e-05
11:93331253 T C 0.078997 8.2293e-06
11:93336949 T C 0.171175 2.2264e-05
11:93348889 T C 0.206532 -1.7289e-05
11:93350574 T C 0.188839 1.5124e-05
11:93358756 T C 0.074988 -1.6985e-05
11:93364390 T C 0.085115 3.0063e-05
11:93370692 C T 1.024081 2.6700e-05
11:93374276 C T 0.790800 -3.5380e-05
11:93399110 C T 0.194058 2.4781e-05
11:93400182 C T 0.087748 -2.4430e-05
11:93401193 G A 0.999994 3.7485e-05
11:93402006 G A 0.187732 3.3423e-06
11:93407949 G A 0.161632 -1.0805e-05
11:93416471 A C 0.065530 -4.5036e-06
11:93421452 T C 0.067211 -2.7516e-06
11:93454524 C T 0.201472 5.4554e-05
11:93456335 C G 0.027755 -9.5127e-06
11:93457532 G C 0.147266 -3.3480e-05
11:93460160 C A 0.188803 1.5381e-06
11:93462607 T A 1.628087 -3.1799e-05
11:93464770 A G 0.071064 3.6088e-05
11:93467078 C G 0.053348 5.2998e-05
11:93477621 G A 1.249315 1.1716e-05
11:93480334 G A 0.035824 -1.1397e-05
11:93480993 G C 0.371150 -2.3683e-05
11:93495975 G A 0.531199 -1.7168e-05
11:93510804 G C 0.199105 1.8058e-05
11:93510858 A G 1.258874 1.1224e-05
11:93513370 G A 0.541615 -2.7370e-05
11:93514237 A G 0.236676 4.8004e-06
11:93517511 T C 0.041180 -8.4537e-06
11:93529434 C T 1.779281 -1.6256e-05
11:93569513 T G 0.081801 -1.2293e-05
11:93570529 G A 1.969522 1.5813e-06
11:93570633 A G 1.691367 2.2102e-05
11:93575168 C T 0.399422 3.4265e-05
11:93576727 A G 0.287200 -1.0220e-04
11:93577817 T C 0.068662 -1.1534e-06
11:93582663 A G 0.254989 1.0583e-05
11:93585797 T C 0.142054 2.6093e-05
11:93589507 T C 0.850971 7.4316e-06
11:93596420 A G 0.238721 2.2517e-05
11:93599819 C T 0.075537 -6.7804e-05
11:93614561 G T 0.071340 -4.9702e-05
11:93627460 T G 0.112260 -6.6616e-05
11:93628231 T C 0.557227 6.4448e-05
11:93629124 C T 0.097660 -1.7422e-05
11:93630491 A G 1.958823 1.8793e-05
11:93647851 G A 0.042582 -2.2847e-05
11:93651097 C G 0.057204 -1.8353e-05
11:93652507 A G 0.217607 1.8466e-05
11:93663529 C T 0.555052 8.9061e-05
11:93668345 C G 0.046850 3.3663e-06
11:93671013 C T 0.481947 4.3160e-05
11:93673086 C A 0.070249 -5.2060e-05
11:93673158 A G 0.031978 -5.9560e-06
11:93693612 A G 0.077676 -3.6338e-05
11:93709432 T C 0.142894 4.9778e-06
11:93712637 G A 1.230265 -2.8229e-05
11:93715251 A G 0.468986 4.6474e-06
11:93722050 A G 0.041615 -1.5089e-05
11:93723124 T C 0.078192 2.3674e-06
11:93732378 T G 0.301531 2.7569e-05
11:93741127 A G 0.057682 1.0572e-05
11:93741485 A G 0.110335 -1.6879e-05
11:93752001 A G 0.388964 3.2390e-05
11:93755963 A G 0.056786 3.7180e-05
11:93765320 C T 0.835781 -3.3178e-05
11:93776400 G A 0.298353 3.2673e-05
11:93776931 C T 0.060454 2.7676e-05
11:93779732 C T 1.133121 -2.1524e-06
11:93797935 A G 1.154891 -2.2103e-05
11:93822102 T C 0.020407 4.4510e-06
11:93823235 G C 0.212910 2.2753e-05
11:93825581 A G 0.042488 -1.9696e-05
11:93826922 A C 0.031851 -2.8302e-05
11:93836266 C G 0.145686 -2.6688e-05
11:93859631 T C 1.358657 -2.4418e-06
11:93861232 G T 0.029196 -2.5521e-06
11:93862020 T C 1.003428 -3.2792e-05
11:93862493 C A 1.247952 -1.8134e-05
11:93865234 A C 0.063135 4.4499e-06
11:93866147 G T 0.233313 2.8959e-05
11:93871662 T C 0.021848 -1.2190e-05
11:93871953 G A 0.038807 3.1925e-06
11:93873056 C T 1.184347 -1.4724e-05
11:93876689 T A 0.028534 -3.7163e-05
11:93879263 C G 1.339147 1.5202e-05
11:93879832 A G 0.025840 4.4681e-05
11:93899605 A G 0.105110 -2.6916e-06
11:93900696 G A 0.703403 -2.6548e-05
11:93913036 G A 0.148065 -2.7334e-05
11:93915094 C T 0.065303 -1.7830e-05
11:93918837 C T 0.821885 4.8565e-05
11:93926457 G T 0.088004 -1.5854e-05
11:93928101 T G 0.023698 1.4636e-05
11:93930648 C T 0.096456 8.4614e-06
11:93930952 G A 0.069438 4.0502e-06
11:93932099 G A 0.026713 5.3276e-06
11:93933708 G A 0.035068 -1.4798e-06
11:93933778 A G 1.690215 -1.2586e-05
11:93934271 A G 0.041206 8.4849e-06
11:93945630 G T 0.083810 -1.6189e-05
11:93945734 T C 0.314991 1.4506e-05
11:93945915 A G 0.837618 4.0997e-05
11:93959955 T C 0.045812 5.0258e-06
11:93996002 T C 0.058194 -6.3436e-05
11:93996270 G A 0.024204 1.6224e-05
11:93998313 G T 1.933389 2.1458e-05
11:94006683 G A 0.023565 8.9778e-07
11:94007097 A G 0.165609 2.4786e-05
11:94016635 T C 0.088663 5.5997e-05
11:94029888 A C 0.823456 3.7215e-05
11:94032975 C G 0.066465 -1.7155e-05
11:94036294 G A 0.824479 -1.5807e-05
11:94038811 G C 0.039119 5.0384e-05
11:94042232 A G 0.056003 3.9730e-06
11:94043915 T C 0.087196 8.4727e-06
11:94045560 T C 0.038969 5.2615e-05
11:94046978 C T 0.271448 -8.5832e-06
11:94049351 T C 0.072187 6.4464e-06
11:94060402 A G 1.962527 3.4601e-06
11:94065687 A G 1.337566 -1.3342e-05
11:94067446 C T 0.068620 5.7698e-06
11:94070016 C A 1.181484 -9.9462e-06
11:94100363 C T 0.039797 8.0339e-06
11:94101908 A G 0.059606 -8.0926e-06
11:94103467 A G 1.317383 1.4018e-05
11:94114673 C T 1.162119 -1.0965e-05
11:94126238 A G 0.102562 1.6862e-05
11:94126291 A G 0.116661 5.1412e-05
11:94126620 T C 0.021724 -6.3416e-06
11:94127928 A G 0.078108 1.0995e-05
11:94131557 A C 0.353451 -2.6120e-05
11:94132139 G A 0.565884 1.8983e-05
11:94145518 C A 0.045750 -7.8083e-06
11:94148812 T C 1.315809 -7.3093e-07
11:94149349 T C 0.727717 -1.5178e-05
11:94153641 G C 0.030504 1.7188e-06
11:94159005 G C 0.533779 7.2363e-06
11:94166352 A G 0.106210 -3.1509e-06
11:94166385 T C 0.088702 1.1843e-05
11:94177422 A G 0.648435 3.4584e-05
11:94212154 G A 0.594454 6.4967e-05
11:94223745 C T 0.042462 -2.6414e-05
11:94226952 T C 0.189173 -2.1759e-05
11:94227477 A G 0.036662 -1.8586e-05
11:94231029 G A 0.046746 9.6612e-06
11:94232520 C T 0.031799 -5.3242e-06
11:94233187 T C 0.189829 -3.1134e-05
11:94245693 A G 0.072479 6.6348e-06
11:94248215 A G 0.125912 1.9336e-05
11:94248512 G T 0.025963 -1.2989e-05
11:94250446 T C 1.156280 -4.5117e-06
11:94255232 A G 0.022266 -2.9054e-07
11:94261255 G C 1.335115 -2.7197e-05
11:94261280 A G 0.209878 -5.6775e-05
11:94267117 C T 0.456412 -1.1094e-05
11:94276209 G T 0.698167 -3.2255e-05
11:94290449 A C 0.704951 -3.4622e-05
11:94295933 G T 0.113812 -7.8437e-06
11:94312323 C T 0.562612 -5.7840e-05
11:94317202 A G 0.072489 -1.4923e-05
11:94317815 G A 1.944143 1.7618e-06
11:94319285 G A 0.776759 -6.3801e-05
11:94322353 A G 0.559412 -5.2210e-05
11:94326442 G A 0.791375 -4.6638e-05
11:94326710 A G 0.033539 -8.5987e-06
11:94326765 C G 0.451167 -2.8399e-05
11:94331420 G T 0.087335 -3.6645e-05
11:94336130 C T 0.763639 -6.1494e-05
11:94336503 A G 0.072012 7.1670e-06
11:94353933 A G 0.071077 3.7554e-06
11:94354958 T A 1.462550 -8.6009e-05
11:94356050 G A 1.089601 -5.4791e-05
11:94360812 T G 0.542416 -1.0789e-05
11:94363720 T C 0.317302 2.6153e-06
11:94366782 G A 0.039924 -1.8957e-05
11:94369965 C T 0.289025 1.4820e-07
11:94371151 G C 0.160558 -2.6937e-05
11:94382129 A G 1.014837 -2.5256e-05
11:94383474 A G 0.226383 2.2715e-05
11:94385718 G T 0.159003 -2.3261e-05
11:94388640 G A 0.616762 -1.7543e-05
11:94391800 C T 0.060434 2.3717e-05
11:94391845 T C 0.867801 -1.6022e-05
11:94396071 G T 0.455500 6.8488e-07
11:94397142 A C 0.636568 1.1170e-05
11:94399515 C T 0.146338 -8.3777e-06
11:94399929 C T 0.043387 -3.9588e-05
11:94401271 G T 0.026836 -9.1705e-06
11:94401429 G A 0.095638 2.2147e-05
11:94402958 A G 0.043650 1.7742e-05
11:94406359 A G 0.225627 4.0891e-05
11:94407736 G T 0.171808 -2.2634e-05
11:94412883 T C 0.201965 -1.1380e-05
11:94414091 A C 0.166998 -9.0396e-06
11:94419229 T C 0.834557 2.9348e-06
11:94434780 G A 0.044779 1.2528e-05
11:94438561 A G 0.031228 -2.8308e-05
11:94438594 G T 1.875581 -6.0786e-06
11:94440175 T G 0.104012 3.4244e-05
11:94453131 G A 0.603104 7.5267e-06
11:94458644 T C 0.097634 -3.0204e-05
11:94463961 G A 0.138207 2.5114e-05
11:94466811 A C 0.202789 9.8904e-06
11:94470069 T C 0.080321 2.4864e-05
11:94471927 A G 1.653898 -2.2309e-05
11:94474134 G C 0.086449 -1.6179e-05
11:94497456 G A 0.035269 -2.9396e-05
11:94499374 G T 0.081684 -3.9650e-05
11:94499584 A G 0.020880 3.1389e-05
11:94501849 A G 1.979581 -3.7594e-05
11:94502912 G A 0.100423 -5.5501e-05
11:94502937 A C 0.035746 2.3250e-05
11:94511415 G A 0.055831 1.2959e-05
11:94522041 G T 0.145355 3.0417e-05
11:94526228 G A 0.058749 -3.1179e-05
11:94526368 C T 0.425096 -3.5384e-05
11:94539717 T C 0.029449 2.4403e-06
11:94545317 T C 0.069642 1.4248e-05
11:94549514 C A 0.382186 -1.4602e-06
11:94555213 C A 0.050580 1.8603e-07
11:94558328 G T 0.104120 -9.1198e-06
11:94581658 G A 0.074651 -1.2307e-05
11:94585568 T C 0.081577 1.0223e-05
11:94589940 T C 0.037213 3.4098e-05
11:94592149 A G 0.069243 1.9426e-05
11:94592622 A G 0.020864 3.1752e-06
11:94594096 A G 0.044942 2.4985e-05
11:94600306 G A 0.035967 -3.1020e-05
11:94607345 C T 0.025210 -9.8749e-06
11:94619437 A G 0.092821 1.5386e-05
11:94620657 G T 1.370965 5.2626e-07
11:94621386 G A 0.332489 -1.7285e-05
11:94629063 T C 0.314826 -7.2971e-06
11:94649479 T C 0.116593 1.3405e-05
11:94655508 A G 0.028907 3.0260e-05
11:94657035 C T 1.600835 -3.7261e-07
11:94659737 C A 1.919938 -2.5033e-05
11:94660647 C T 0.249497 -8.4699e-06
11:94667964 A G 1.739571 -4.3040e-05
11:94669129 T C 0.079756 -2.9224e-06
11:94675127 A G 0.036408 2.5235e-05
11:94679823 A G 1.625594 1.8903e-05
11:94680864 T C 0.021173 7.8601e-06
11:94681030 A G 1.672185 3.8865e-05
11:94681824 G C 0.292676 -6.3155e-05
11:94681972 C T 0.082441 2.2509e-05
11:94682171 C G 0.261870 -3.5713e-05
11:94684918 T C 0.113922 -1.2570e-05
11:94685301 A G 1.234144 4.1872e-05
11:94689420 A G 0.136646 6.1204e-06
11:94690589 C G 1.974332 -3.0178e-05
11:94690641 T C 0.046935 -1.6632e-07
11:94694694 C A 0.034136 9.9649e-06
11:94704037 G C 1.366347 3.2060e-07
11:94708891 A C 0.051849 2.9005e-05
11:94718845 A C 0.107453 1.7858e-05
11:94724338 T G 0.299648 -5.5833e-05
11:94731376 C T 0.023146 5.2616e-06
11:94731759 A G 0.425807 -1.8223e-05
11:94749520 T C 0.072921 -5.3897e-06
11:94749970 T C 0.327608 -3.3237e-05
11:94751271 G T 1.376334 -5.7687e-07
11:94751303 A G 0.104094 1.8976e-05
11:94755330 T C 0.921506 9.8506e-05
11:94759940 G T 0.025649 7.2051e-06
11:94765367 C T 0.101179 3.3076e-06
11:94765580 G A 0.131362 3.3408e-05
11:94774159 A G 0.370625 4.3875e-08
11:94774311 T C 1.436632 -9.3956e-06
11:94774806 T C 0.097592 -2.4631e-05
11:94775232 A G 0.134565 -1.5429e-05
11:94777414 C A 1.076907 -1.3641e-05
11:94778535 A C 0.150762 2.5027e-05
11:94792390 A G 0.303777 -1.1200e-05
11:94794842 T A 0.069870 -8.9905e-06
11:94797421 A G 0.426028 -2.7336e-05
11:94801538 T G 0.052592 -2.0796e-05
11:94802863 A C 0.092535 -1.4707e-05
11:94806537 C T 0.075381 2.5498e-05
11:94807581 G A 1.158260 8.2194e-06
11:94809120 T C 0.062417 1.4207e-05
11:94810729 A G 0.020510 2.0551e-06
11:94812057 G T 0.996699 -5.4556e-06
11:94819697 A G 1.886997 -6.4758e-05
11:94826129 A G 0.024655 1.5288e-05
11:94827737 T G 0.104136 6.7535e-06
11:94829026 C T 0.150535 -8.0429e-06
11:94829514 T G 1.670802 -2.8734e-05
11:94831821 G A 0.050213 1.5858e-05
11:94843916 A C 0.636510 -2.8966e-05
11:94844124 A G 0.091266 2.0041e-05
11:94845775 G C 1.670185 -3.8217e-05
11:94855879 G T 0.182389 -2.1274e-05
11:94858170 T C 0.917676 -2.0136e-05
11:94862288 A G 0.139788 4.5519e-06
11:94862577 T G 0.606986 -3.3000e-05
11:94866809 G A 0.309113 7.1065e-05
11:94866987 A G 0.088494 2.9581e-05
11:94872372 T C 0.946619 -2.2000e-05
11:94874485 G A 0.041021 2.3475e-05
11:94874706 T C 1.871975 -2.0874e-05
11:94876602 A G 0.055241 -1.6642e-05
11:94876984 G A 0.643164 -1.1830e-05
11:94881222 C A 0.048853 1.3862e-06
11:94882279 C A 0.955636 -1.0453e-05
11:94886632 C T 1.228204 -4.0651e-05
11:94887344 A G 0.056510 -2.3247e-07
11:94889314 G A 1.457239 -7.8694e-06
11:94889710 G A 0.232537 -5.1705e-06
11:94889844 T C 0.036710 9.1033e-06
11:94891035 C G 0.056766 3.9544e-05
11:94891099 T C 0.399461 -1.0319e-05
11:94891710 T C 0.082022 9.0200e-06
11:94894061 C T 0.178709 3.3203e-05
11:94906111 A G 0.884897 2.4639e-05
11:94916689 A C 0.039424 -1.9144e-05
11:94917888 G T 0.072135 -2.6750e-06
11:94924057 T C 0.078948 -2.1521e-06
11:94926267 A G 0.700170 8.7639e-06
11:94944159 T G 0.041332 -2.4339e-05
11:94944265 G T 0.731414 -2.4566e-05
11:94948126 C T 0.067429 -1.9726e-05
11:94959642 G A 0.092944 4.4999e-06
11:94962427 T C 0.652654 -2.0209e-05
11:94963937 A G 0.039109 -2.8856e-05
11:94965717 C A 0.567669 1.7642e-05
11:94968034 A C 0.047869 1.6488e-06
11:94970185 A G 0.326592 2.8154e-05
11:94981323 G A 1.960106 4.6552e-05
11:94981744 C T 0.097901 -6.9536e-06
11:94981815 C T 0.394047 -7.3443e-06
11:94982706 G A 1.426826 -1.4914e-05
11:94984115 C T 0.157627 -4.8306e-06
11:94984917 G A 1.960245 4.3331e-05
11:94991381 C T 1.915128 2.7192e-06
11:94992335 T C 0.506073 -3.4504e-06
11:94992367 C T 0.020293 -1.1406e-05
11:94993210 C T 0.226484 -9.4113e-05
11:94993865 A G 1.201877 -7.2085e-06
11:94999817 A G 0.051112 1.0630e-05
11:95012292 C T 0.066134 1.6395e-05
11:95022328 C T 0.211219 5.4490e-06
11:95024976 T G 0.065773 -3.9916e-05
11:95025897 T C 0.776836 1.9588e-05
11:95029918 T A 0.056620 4.0571e-05
11:95040546 G T 0.132826 1.5823e-06
11:95040574 G A 0.391216 6.9661e-05
11:95052379 T C 0.045169 -1.0551e-05
11:95053257 G A 0.092879 3.5634e-05
11:95056374 A G 0.084437 4.1762e-06
11:95059105 A G 0.045234 5.5535e-05
11:95062882 T C 1.598527 -5.7210e-05
11:95063183 G A 0.180737 3.4093e-05
11:95066230 T C 0.026963 -2.0686e-05
11:95066693 T G 0.058360 5.7565e-06
11:95071729 T C 0.045961 -1.4938e-05
11:95073031 A G 0.386266 6.3410e-05
11:95078107 C T 0.065760 2.4614e-06
11:95085269 G A 1.813505 -4.2856e-05
11:95089252 A G 1.358583 -1.1778e-04
11:95089372 A G 0.067195 3.1673e-05
11:95091949 C T 0.037902 5.8725e-06
11:95099182 T G 1.823713 -3.7306e-05
11:95099260 A G 0.532325 -2.4504e-05
11:95100970 A C 0.079010 -8.6261e-06
11:95110237 A G 0.621929 3.0795e-05
11:95114225 C T 0.883546 -9.5098e-05
11:95115165 C T 1.608190 -6.7772e-05
11:95116254 A G 0.250237 2.1529e-05
11:95117787 G A 1.016476 -9.1584e-04
11:95120024 A G 0.078387 -6.2974e-06
11:95120769 C T 0.025048 -1.1138e-05
11:95126181 C A 0.760516 1.4110e-04
11:95140330 G A 1.716234 -2.6144e-05
11:95145561 A G 0.457648 4.5650e-05
11:95147499 T C 0.027943 -2.0712e-05
11:95148570 A G 0.217181 3.8180e-05
11:95154173 G A 0.305218 2.0513e-05
11:95176293 A G 0.335239 3.7897e-06
11:95177805 G A 0.284906 -7.7611e-06
11:95177905 C A 0.174320 1.5364e-05
11:95178290 C A 0.086868 3.2323e-06
11:95184328 C T 0.194808 -2.9457e-05
11:95194855 A G 0.124065 -1.0361e-05
11:95197558 C T 0.031102 -1.3305e-05
11:95198585 G T 1.518667 5.2443e-05
11:95206468 T G 0.064829 2.7368e-05
11:95213686 A G 0.047214 3.7417e-05
11:95222014 T C 0.103259 -3.4118e-05
11:95229401 A G 1.389905 -1.3814e-05
11:95238544 A G 0.047185 1.8063e-05
11:95242079 T C 0.678040 7.5463e-05
11:95246558 T G 0.093087 4.2722e-05
11:95250876 C A 0.311869 -1.6568e-05
11:95252080 A G 0.998111 3.8373e-05
11:95253183 T C 0.046263 -1.7441e-05
11:95268941 G T 0.099459 1.8609e-05
11:95269114 T C 0.029141 4.4321e-06
11:95271755 A G 0.658477 -3.7233e-05
11:95276078 G C 0.068643 2.8052e-05
11:95281310 A C 0.091834 -3.5967e-05
11:95281383 A G 1.940046 1.1401e-06
11:95283984 T G 0.055685 -1.0636e-05
11:95287852 C T 0.150723 1.1115e-05
11:95288142 A G 0.353208 -5.9506e-05
11:95288272 A T 0.025334 1.6255e-05
11:95289251 G A 0.981074 -6.8543e-05
11:95289997 G T 0.055325 -9.3227e-06
11:95292226 G C 0.210047 -4.9791e-05
11:95301384 C A 0.558607 1.5138e-05
11:95301957 A G 0.287226 -1.2418e-05
11:95302976 G A 0.056481 5.8459e-06
11:95306559 G C 0.079149 -3.4716e-05
11:95307276 T C 1.410620 2.8733e-05
11:95311422 C T 0.343905 -6.6824e-06
11:95314518 T C 1.045344 1.3560e-06
11:95316675 G A 0.179455 3.2168e-05
11:95319457 A G 0.114688 1.8957e-05
11:95320179 A G 0.084417 -8.2044e-06
11:95323320 G A 0.030566 -3.4701e-05
11:95323845 T C 0.055939 -1.2007e-04
11:95324535 C G 0.134793 5.5762e-06
11:95328349 T C 1.455175 5.1734e-05
11:95334540 G C 0.516284 5.1238e-06
11:95340984 C T 0.709375 9.2246e-07
11:95347189 T C 0.028943 5.7006e-07
11:95347789 A G 0.083197 4.8048e-07
11:95348523 A G 0.072064 -4.2147e-05
11:95351461 A G 0.050164 2.7534e-05
11:95358797 G A 0.720327 1.4444e-05
11:95358856 T C 0.028842 -1.3236e-05
11:95369947 A G 0.097583 -2.9938e-05
11:95376970 C T 0.346495 -3.6097e-05
11:95381168 T C 0.262772 3.7604e-05
11:95385666 C T 0.043293 2.4208e-06
11:95387020 T G 0.049690 2.5437e-05
11:95387124 A C 0.228772 -1.5719e-05
11:95387532 C T 1.031079 2.0269e-05
11:95391184 A G 1.055010 3.8376e-05
11:95392053 C T 0.102815 6.6822e-06
11:95400162 G C 0.081188 -3.2862e-05
11:95407007 T C 0.039262 -7.4177e-06
11:95409069 T C 0.148071 -2.4857e-05
11:95414613 T C 0.398487 3.1734e-05
11:95414695 C T 0.434447 -3.3460e-06
11:95416248 T C 0.381839 -2.4877e-05
11:95416557 C T 1.295821 -7.5849e-05
11:95421518 T C 0.203247 -1.6514e-05
11:95422867 G A 1.431867 -4.3409e-05
11:95423379 A C 0.073969 -1.2091e-06
11:95423867 G A 0.048233 -2.2950e-05
11:95425409 T C 1.801531 1.6438e-05
11:95425470 G A 0.258511 1.7041e-05
11:95433273 G A 0.058785 2.7206e-06
11:95439404 A C 1.116032 7.6622e-06
11:95440431 C T 0.060207 -2.8093e-05
11:95442543 G A 0.122059 -5.0641e-05
11:95447510 T C 0.036181 -1.1514e-05
11:95448290 G A 0.127606 -4.2180e-05
11:95452492 A G 1.089007 -2.1026e-05
11:95466389 C A 0.059451 -4.8724e-05
11:95467550 C T 0.042702 2.9742e-05
11:95469891 A G 0.056370 1.3765e-05
11:95470346 T C 0.117346 -2.0960e-05
11:95471186 A G 1.019809 1.8582e-05
11:95472693 G A 0.834839 4.6562e-06
11:95480866 G A 0.043757 1.5162e-06
11:95497171 T C 1.040615 8.0250e-06
11:95535415 T C 0.114964 4.8790e-06
11:95548568 T C 0.056682 -8.0702e-06
11:95555088 A G 0.105103 1.1937e-05
11:95561294 G A 0.068224 -5.9765e-06
11:95561741 T C 0.830597 -2.9046e-06
11:95564259 G A 0.763769 2.9630e-06
11:95566048 A G 0.039174 -1.2917e-05
11:95571347 G C 0.035649 6.3358e-06
11:95577410 G C 0.038963 6.3137e-06
11:95578270 T C 0.052913 1.4098e-05
11:95588850 T C 0.022487 -1.3260e-05
11:95598629 G A 0.978097 -1.4098e-05
11:95599660 G A 0.109170 -1.9632e-05
11:95609642 T C 0.052686 3.3377e-06
11:95611765 C T 1.713235 7.3883e-06
11:95621723 T C 0.175002 -2.8360e-05
11:95633284 C T 0.059795 -4.0474e-05
11:95634808 C T 0.038551 6.5439e-06
11:95635115 A G 0.038658 -1.9791e-06
11:95653318 C T 0.944357 -1.8291e-05
11:95656648 T C 0.840283 -9.2745e-06
11:95657111 G T 0.786636 -5.4480e-07
11:95658337 C T 0.208359 1.5730e-05
11:95692514 A G 0.045958 -3.6225e-05
11:95698414 G T 0.572866 -3.8378e-05
11:95704277 A G 0.127739 -1.5374e-05
11:95711914 G A 0.675771 -4.4295e-05
11:95713024 A G 0.195188 2.6201e-06
11:95713077 T C 0.058688 -1.3562e-06
11:95714608 C T 0.214056 -2.1717e-06
11:95714739 T G 1.893475 -3.3052e-05
11:95720275 C T 0.406533 -5.9503e-05
11:95724658 G C 0.543822 -1.9542e-05
11:95725095 C T 0.161191 3.7104e-05
11:95726855 C T 0.104908 -2.6278e-06
11:95727110 G T 0.060116 -1.3815e-05
11:95727547 A G 0.173126 2.3730e-05
11:95727628 T G 0.515304 -1.4171e-05
11:95729876 A C 0.244751 -7.4808e-06
11:95730171 T C 0.058142 4.9365e-05
11:95741958 A G 0.338101 -5.3161e-07
11:95747337 C T 1.008426 1.4415e-05
11:95756889 C T 0.562067 -2.2005e-05
11:95761960 G T 0.540271 -3.7941e-05
11:95762965 G A 0.053751 -1.2274e-05
11:95768324 A G 0.143608 3.0212e-05
11:95771532 T C 0.112309 -3.5913e-05
11:95771968 C T 0.310875 1.4273e-05
11:95772704 C T 0.639840 3.7354e-05
11:95774829 C T 0.215153 -4.0116e-05
11:95775868 C T 0.105613 -7.9201e-05
11:95782346 T G 0.029196 -2.0953e-05
11:95783939 A G 0.030027 5.5796e-05
11:95784444 G A 0.878911 6.1511e-09
11:95785675 C T 0.097209 -1.2393e-05
11:95794260 C T 0.357372 5.4564e-05
11:95794506 A G 1.904014 3.7461e-05
11:95796311 T C 0.124124 4.7565e-05
11:95796907 G A 0.368898 -9.0826e-06
11:95808850 C G 1.700173 1.3664e-05
11:95811600 G A 0.768203 3.1914e-05
11:95815578 C T 1.708281 1.2060e-05
11:95815751 G A 0.024016 -6.8409e-06
11:95821678 G T 1.112192 1.8479e-05
11:95825037 T G 0.037259 -5.5818e-06
11:95826485 C T 0.040667 1.4561e-05
11:95826674 T C 0.025321 1.8749e-06
11:95828553 G T 1.657351 -1.5338e-05
11:95830714 C A 0.094067 1.1481e-05
11:95839543 A G 0.752980 2.0783e-06
11:95840586 A G 0.436405 2.0099e-06
11:95845876 C T 0.042696 -1.9093e-06
11:95849901 C A 1.844768 1.0832e-05
11:95852882 A G 0.646046 1.2679e-05
11:95854065 C T 1.849394 1.7861e-06
11:95857332 G T 0.226309 1.9930e-05
11:95859376 C G 0.909260 -5.0431e-05
11:95864324 T C 0.034821 2.9122e-06
11:95866700 C G 0.217136 1.2372e-05
11:95869254 G A 1.139119 -1.9733e-06
11:95872192 T C 0.686301 -4.4622e-05
11:95880984 T C 0.171448 -3.6132e-05
11:95892204 T G 0.078766 5.1959e-05
11:95900527 C A 0.030959 6.0731e-06
11:95900588 T C 1.720921 -3.2991e-06
11:95910349 T C 1.502045 -2.1284e-05
11:95911003 C T 0.509423 -2.3555e-05
11:95913177 G A 0.034932 3.7101e-05
11:95915244 T C 1.005239 7.2878e-07
11:95923127 C T 0.084778 -1.0347e-05
11:95924311 A G 0.210651 3.3726e-05
11:95925516 T C 0.029368 3.5284e-06
11:95926035 A G 0.440926 -8.1290e-06
11:95932591 G A 0.066627 1.1987e-06
11:95933315 A G 1.887889 1.2254e-05
11:95936837 A C 0.226861 -8.7715e-06
11:95938418 C A 0.135130 2.7200e-05
11:95947503 T G 1.648279 6.7945e-06
11:95951170 C T 0.073528 -1.5858e-05
11:95957717 T C 0.391174 8.5719e-06
11:95961591 A C 0.193636 -1.4576e-05
11:95964519 T C 1.080879 1.4447e-05
11:95964586 C T 0.234647 -9.7291e-06
11:95966984 C T 0.336436 -1.1240e-05
11:95968192 C A 0.156952 -5.4977e-05
11:95970160 G A 0.984813 -2.9069e-06
11:95971320 C T 1.835758 -1.2360e-05
11:95975925 T G 0.545675 3.3688e-05
11:95976306 A C 0.134221 -1.7997e-05
11:95979731 T C 1.681331 5.2421e-05
11:95981067 G A 0.116681 2.9807e-07
11:95981697 C T 0.162321 -2.7261e-05
11:95985835 A G 0.724494 1.6117e-05
11:95988438 T C 0.095973 -1.2274e-05
11:95988480 C T 0.236332 -9.7956e-06
11:95993046 T C 0.203617 7.3907e-06
11:95994830 A G 0.049908 9.8687e-06
11:95998304 A G 0.061596 5.4825e-05
11:95999287 A G 0.214543 9.0696e-06
11:96000100 A G 0.656744 1.7883e-05
11:96000528 C A 0.107236 -9.2814e-06
11:96009116 G T 1.684204 7.2005e-06
11:96011013 G A 0.068824 -4.7022e-06
11:96011351 C T 0.910431 6.0510e-06
11:96018370 T C 0.055306 -3.1892e-05
11:96021945 T C 0.596541 5.8406e-05
11:96034004 G A 0.069642 -7.0406e-07
11:96036844 G A 0.202910 2.0497e-05
11:96044979 C A 1.431374 2.5284e-05
11:96046947 G A 0.061667 -1.0449e-05
11:96049343 C T 0.832678 5.2524e-05
11:96050629 C A 0.106788 1.8602e-05
11:96055466 T C 0.094606 -2.8175e-06
11:96058303 A G 0.076832 6.3796e-06
11:96062676 A G 0.099722 -4.8264e-07
11:96071439 T C 0.131644 -4.9441e-05
11:96072306 T C 0.053514 8.1668e-05
11:96073104 A G 0.087420 -1.1270e-05
11:96074533 C A 0.047821 4.2969e-05
11:96087516 C A 0.070925 5.5902e-06
11:96096973 G A 1.852919 2.6792e-05
11:96097932 T C 0.290021 -1.2819e-05
11:96098474 C T 0.024542 -1.7772e-05
11:96108428 C T 0.164060 -7.4447e-06
11:96116444 C T 0.390259 -1.3798e-05
11:96117812 C T 0.022273 1.7537e-05
11:96117873 G A 0.021095 1.1817e-05
11:96123231 G A 0.050979 2.8271e-05
11:96134231 T C 1.340458 3.1147e-06
11:96155679 C T 0.082739 1.5399e-05
11:96167525 C T 0.059301 3.0660e-05
11:96174231 A G 0.074648 -1.1741e-05
11:96177533 G A 0.131563 3.8053e-05
11:96181851 C G 0.045773 8.5880e-06
11:96193767 G A 0.682980 -9.9871e-06
11:96193859 A G 0.573002 -2.3065e-05
11:96193986 T G 0.310979 -7.5465e-06
11:96205760 T C 0.579779 1.2507e-05
11:96206884 G A 1.945337 9.4048e-06
11:96216668 G T 0.209265 -5.9828e-05
11:96218116 T C 0.499867 3.1682e-05
11:96218211 C T 0.028239 1.7974e-05
11:96218590 A G 0.048262 -2.0304e-05
11:96227044 G T 1.248919 1.6421e-05
11:96227540 T C 0.166264 -2.2407e-05
11:96229375 C T 0.839789 1.1501e-05
11:96232802 G C 0.140388 -3.2999e-05
11:96237693 G A 0.141823 -2.1829e-05
11:96245725 A G 0.118567 -5.1524e-06
11:96246662 C T 0.488737 7.8002e-07
11:96248649 A G 0.329247 -2.4685e-05
11:96257621 G A 0.024857 -1.2108e-05
11:96271799 C T 0.153687 2.6610e-05
11:96286380 A G 0.042352 -4.8540e-05
11:96439492 A G 0.140453 1.0713e-05
11:96444517 A G 0.314176 1.0442e-05
11:96458459 A G 0.032354 7.9203e-06
11:96471355 C A 0.466052 2.4305e-05
11:96473409 G A 0.031264 -4.0366e-05
11:96488926 A G 0.060888 -4.5184e-06
11:96496338 A C 0.143216 -9.7167e-06
11:96496343 T C 0.154891 3.9452e-05
11:96502460 A G 0.046863 -7.6740e-06
11:96502717 G A 0.070545 1.6750e-05
11:96505341 A G 0.461037 2.9662e-05
11:96508584 T G 0.067452 -1.1236e-05
11:96511400 C T 0.039778 -3.9730e-06
11:96521211 G A 0.081279 7.4306e-06
11:96523386 A G 0.087339 1.1350e-05
11:96525888 G A 0.070493 3.1947e-05
11:96528742 A G 0.366483 5.9577e-06
11:96530700 A G 1.749847 -1.2051e-05
11:96533538 T C 0.046526 5.4663e-06
11:96533712 A G 0.127395 -1.3493e-05
11:96546441 T C 0.033834 -2.8511e-07
11:96558903 T C 0.043238 -3.7063e-06
11:96562905 T C 0.166407 3.0473e-05
11:96565103 G A 0.353607 2.8489e-05
11:96567577 G A 0.151470 -6.8160e-06
11:96572099 C T 0.039492 -1.3420e-05
11:96572204 C G 0.050132 1.7855e-06
11:96572887 A C 0.234965 1.4865e-05
11:96575536 G A 0.082347 -5.6182e-06
11:96575966 G A 1.744949 -3.6267e-06
11:96578548 G A 0.026999 3.4285e-06
11:96579411 A G 0.027200 -3.0890e-05
11:96581052 T C 0.050200 5.4969e-06
11:96583913 G A 0.158734 3.8948e-05
11:96584517 A G 0.039028 -2.6512e-05
11:96586173 A C 0.087225 1.8274e-06
11:96590788 G A 0.024642 6.6457e-06
11:96623630 C T 0.059632 2.7871e-05
11:96627181 G A 0.032491 -4.1519e-05
11:96627392 A C 0.176245 -1.1590e-05
11:96628862 T C 0.034357 3.8940e-06
11:96630338 T C 0.031553 1.0973e-05
11:96635240 T C 1.257222 -6.0363e-06
11:96641451 T C 0.494024 9.7312e-06
11:96649368 G A 0.050356 9.2706e-06
11:96651642 G A 0.091574 1.3747e-05
11:96652196 A G 0.050378 -2.8838e-05
11:96655314 T C 0.031572 -1.2790e-05
11:96656542 A G 0.067708 4.1173e-06
11:96666681 T C 0.058055 -1.4243e-05
11:96668628 T C 0.125221 2.9033e-05
11:96670530 T C 0.072901 7.1692e-06
11:96675255 A G 0.487838 1.1820e-05
11:96677848 G A 0.039128 1.5612e-05
11:96689040 A C 0.280881 2.0915e-05
11:96692888 G A 1.332778 1.4660e-05
11:96695239 A G 0.032289 1.3271e-05
11:96697697 A G 0.035766 -9.9831e-06
11:96699904 A G 0.073933 6.8122e-06
11:96705036 T C 0.038534 -4.1002e-05
11:96715605 T C 0.770988 -3.2894e-06
11:96718821 T C 0.023376 1.5747e-05
11:96725512 G A 0.037476 -1.2577e-05
11:96738168 C A 0.063407 -2.3346e-05
11:96741199 T C 0.181490 -2.8238e-05
11:96747656 G A 0.304497 1.2651e-05
11:96750731 A G 0.201514 1.3820e-05
11:96761748 C G 0.036567 4.6754e-07
11:96761808 A G 0.464306 2.8493e-06
11:96769716 T G 0.065981 -8.3895e-06
11:96770637 T C 0.041796 9.4440e-06
11:96777666 G A 1.076329 4.1097e-06
11:96780465 T C 0.196054 1.8759e-05
11:96796339 C T 0.092457 3.0380e-05
11:96800642 G C 0.055332 -1.2738e-05
11:96812111 C T 0.762117 -1.1983e-05
11:96815267 C T 0.022513 -3.9953e-06
11:96818618 T C 0.145049 3.7078e-06
11:96820557 T C 1.134215 6.9427e-06
11:96830751 A G 0.073223 -2.2580e-05
11:96833343 C A 0.065150 -2.5834e-05
11:96840021 A G 0.385452 1.5941e-05
11:96841814 C T 0.690549 -2.5944e-05
11:96846025 A G 0.822229 -1.2819e-05
11:96850122 A C 0.204769 4.1725e-06
11:96850448 T C 0.118742 5.6530e-06
11:96851531 G A 0.621621 4.6931e-05
11:96853098 C T 0.708535 4.4570e-05
11:96855913 T C 0.043033 3.4178e-05
11:96856120 T C 0.063725 6.0968e-05
11:96860873 A G 0.113412 4.1399e-05
11:96861744 C A 0.043757 3.8076e-06
11:96867381 A G 0.245518 1.6426e-05
11:96877756 A C 0.840318 2.4967e-06
11:96886272 A G 0.101640 -2.9987e-05
11:96886584 G A 0.133040 -5.8165e-05
11:96888916 A G 0.059405 1.4557e-05
11:96889882 T C 0.515794 2.8411e-05
11:96903594 T C 1.226529 -9.9821e-05
11:96909503 A G 0.391567 4.9538e-06
11:96922959 A G 1.106233 -8.1956e-05
11:96945153 T G 0.155404 2.7844e-05
11:96949504 G T 0.060518 1.8379e-06
11:96954326 A G 0.042981 4.7104e-06
11:96959525 A G 0.064086 2.8465e-05
11:96959863 T C 0.325439 -8.6658e-06
11:96961034 T C 0.524977 -5.8096e-05
11:96962052 G A 0.041771 -2.1926e-05
11:96974708 A G 0.050090 2.6095e-06
11:96989046 G T 0.137613 9.0923e-05
11:96993288 C G 0.185353 5.8122e-05
11:96997167 C T 1.471826 -3.3606e-06
11:96997932 T C 0.436096 -4.1569e-05
11:97007012 A G 0.087543 6.1407e-06
11:97016150 A G 1.188956 -4.1110e-05
11:97016249 G C 0.241392 5.7027e-05
11:97018953 A G 0.087777 -5.6777e-05
11:97029329 G A 0.028440 2.7437e-05
11:97029941 G A 0.048291 -2.7318e-06
11:97034979 G A 0.052482 5.6449e-07
11:97037705 A G 0.276343 -6.6192e-06
11:97040910 C A 0.583291 -2.1229e-05
11:97045753 G A 0.449566 -2.9290e-06
11:97046022 G T 1.116580 -9.5679e-06
11:97048667 G A 0.090020 4.4349e-06
11:97048713 T A 0.035230 -5.4369e-06
11:97049542 A G 0.046535 -2.2958e-05
11:97051784 T C 1.229379 -1.9238e-05
11:97051837 C G 0.373153 -7.9146e-06
11:97051938 G A 0.220388 1.8632e-05
11:97052967 T C 0.241434 -1.8250e-05
11:97056488 C G 0.064595 1.6370e-05
11:97056607 G A 0.108398 2.2277e-05
11:97062583 G A 0.106369 -2.3108e-05
11:97071896 A G 0.309425 -9.3520e-06
11:97076037 A G 0.086183 9.1189e-06
11:97078375 C T 0.064569 -1.7834e-05
11:97078926 G T 1.522669 2.4055e-06
11:97080660 A G 1.082356 2.4037e-05
11:97089719 C T 0.077231 7.2390e-08
11:97090578 C T 0.029005 -1.2246e-05
11:97094787 C T 0.125260 4.9556e-07
11:97098438 G A 0.194646 2.3471e-05
11:97104242 C T 0.423457 3.0141e-05
11:97105176 T C 0.101912 8.8799e-07
11:97111552 C T 1.311596 5.6166e-05
11:97118772 A G 0.043286 -1.4996e-05
11:97124903 C T 1.241626 5.6927e-06
11:97127250 G A 0.144978 1.8695e-05
11:97127732 C T 0.471313 -1.4586e-05
11:97139409 C A 0.337391 -2.7015e-05
11:97140778 T G 0.336725 7.5384e-06
11:97144699 C T 0.102146 1.2756e-05
11:97146363 G A 0.368781 5.3707e-05
11:97161196 C T 0.101701 2.4227e-05
11:97163370 C T 0.048885 -7.3075e-06
11:97166386 G T 0.141307 -7.3580e-06
11:97176319 C T 0.995131 7.9476e-06
11:97178846 A G 1.479185 3.9149e-05
11:97189426 G A 1.848884 2.1103e-06
11:97189428 C T 0.124581 2.8056e-05
11:97199047 G A 0.047668 -1.0589e-05
11:97206754 G A 0.033536 -1.3770e-05
11:97208161 G T 0.192873 -6.0844e-05
11:97209178 A G 0.232223 4.4209e-05
11:97228511 G T 0.069269 1.1580e-05
11:97229399 T C 1.702322 -2.7101e-05
11:97230719 C T 0.115548 -1.2678e-05
11:97241635 T G 0.177092 -5.3287e-05
11:97250661 A G 0.036626 -1.3701e-06
11:97251858 A G 0.039518 2.8467e-06
11:97257121 T C 1.537762 -1.5153e-06
11:97268928 C T 0.046182 -3.0085e-05
11:97278473 T C 0.203705 1.2290e-05
11:97280822 G A 0.027518 2.7775e-06
11:97293942 T C 0.340042 -2.7395e-05
11:97295904 C A 1.311395 1.7948e-05
11:97296758 C G 0.062291 3.9790e-06
11:97305601 T G 0.375487 4.4424e-06
11:97314496 G A 0.239724 1.4414e-05
11:97328659 A G 0.896913 3.2664e-05
11:97331693 T C 0.045529 -3.7630e-06
11:97334768 C T 0.049132 -3.5080e-05
11:97338617 A G 0.108352 3.1244e-05
11:97359166 G A 0.085888 -8.9996e-06
11:97361576 C T 0.097644 2.5647e-05
11:97373747 C T 0.098034 1.8624e-05
11:97380590 T C 0.108446 5.3139e-05
11:97386309 A C 0.244881 1.1096e-04
11:97386853 C T 0.832330 -3.5810e-05
11:97391681 A G 0.165268 8.2922e-06
11:97415633 C T 0.141950 8.5644e-06
11:97416872 A G 0.103886 -2.9339e-05
11:97417862 A G 0.389158 -3.1346e-06
11:97419744 G A 0.284636 9.3913e-06
11:97420790 C T 0.334411 3.2983e-05
11:97424468 C T 0.121628 3.3117e-05
11:97426280 A G 0.057282 -2.5869e-05
11:97427121 T G 0.086586 -3.8917e-06
11:97429553 C T 0.124990 -7.6659e-06
11:97432949 C T 0.072155 4.9110e-06
11:97455989 G A 0.306429 -1.3146e-06
11:97467082 A G 0.141080 -9.5773e-06
11:97471169 T C 0.103406 -7.2405e-05
11:97474892 A C 0.652330 7.6548e-07
11:97478662 C A 0.055695 -6.9672e-05
11:97479738 T C 0.035175 1.9288e-06
11:97494307 A G 0.584135 -2.1374e-05
11:97500252 T C 0.065588 -1.7034e-05
11:97502573 T C 1.248098 -2.0591e-05
11:97527902 T C 0.029459 1.1451e-06
11:97539324 A G 0.240107 5.4970e-06
11:97541779 G T 0.027171 -5.8370e-06
11:97543450 G C 0.053258 -1.2243e-05
11:97555047 G C 0.058194 -5.5298e-05
11:97563890 A C 1.777297 3.0113e-05
11:97567567 A G 0.073654 1.5926e-05
11:97570766 T C 0.063131 1.0226e-05
11:97571562 C G 0.110718 -5.0674e-05
11:97574984 G A 0.089137 -9.8055e-06
11:97593917 A C 0.090374 -2.3659e-05
11:97596871 T C 0.029936 1.6041e-06
11:97600831 A G 0.094158 -4.2388e-05
11:97607425 C T 0.575654 2.3330e-06
11:97615389 C T 0.735319 2.0876e-05
11:97621222 C T 0.036850 -4.1403e-06
11:97624373 A G 0.181354 -4.5015e-05
11:97639659 A G 0.036512 1.9038e-05
11:97643768 C T 0.021299 4.6797e-06
11:97646309 G A 1.735757 -3.7745e-07
11:97649107 A G 0.226737 3.9194e-05
11:97650416 C T 1.391154 2.7695e-06
11:97666971 A G 0.200472 3.4269e-05
11:97675255 G A 0.500432 -2.7002e-06
11:97682564 G A 1.303790 -3.0045e-06
11:97684338 T C 0.024681 -3.0115e-06
11:97692568 T C 0.054679 1.4887e-05
11:97699134 A G 0.054332 3.5167e-05
11:97707676 T C 0.420315 -1.0531e-04
11:97710434 C T 1.620855 1.7882e-05
11:97712190 A G 0.097631 1.9028e-05
11:97732094 G A 0.725896 2.4919e-05
11:97732359 A G 0.055831 -6.9472e-06
11:97732688 T G 0.030358 -1.4869e-05
11:97740285 A G 0.023380 2.9777e-05
11:97747329 C T 0.030592 -1.6987e-05
11:97749725 C T 0.042598 1.2430e-05
11:97753246 T C 0.037996 -1.3064e-05
11:97756814 C G 0.076838 9.8979e-06
11:97758629 C T 0.605077 6.3025e-05
11:97763229 G A 0.229064 -1.0056e-05
11:97765243 A G 1.057652 -3.5942e-05
11:97770182 G A 0.034743 -3.4239e-06
11:97774585 T C 0.056003 -1.1295e-05
11:97775867 G A 0.052751 5.4869e-05
11:97799649 G A 0.055429 -2.1892e-05
11:97803171 G A 0.576767 2.4659e-05
11:97804083 C A 0.613653 5.4225e-06
11:97808477 A G 0.044883 9.9845e-06
11:97811142 C T 0.035857 1.9941e-05
11:97823419 A G 0.127314 2.2496e-05
11:97833177 A G 1.567857 4.3878e-05
11:97840899 C T 0.035500 -4.1356e-06
11:97844162 C T 0.190394 2.3874e-05
11:97844609 C T 1.575391 5.6427e-05
11:97850078 C T 1.525541 3.0113e-05
11:97853024 G A 0.024620 -3.5026e-06
11:97855527 T G 0.348491 1.6626e-05
11:97858056 G A 1.682256 3.3223e-05
11:97858422 T C 0.305237 5.2383e-06
11:97867665 C T 1.727461 4.9886e-05
11:97872275 T C 0.081139 2.3490e-05
11:97891826 T C 0.168968 -5.6433e-05
11:97892947 A C 0.096307 -3.8061e-05
11:97894513 C T 0.039177 1.5359e-05
11:97895120 G A 0.268878 2.7789e-06
11:97900871 A G 0.145760 -9.7583e-06
11:97901008 A C 0.280774 8.1150e-06
11:97914841 T C 0.238740 -5.7146e-05
11:97916243 T C 0.027456 2.3188e-05
11:97918528 T C 0.073963 -5.2319e-05
11:97919231 C T 0.078926 -3.8315e-05
11:97923710 C A 0.098683 1.5140e-05
11:97939925 G A 1.398396 1.1992e-05
11:97944715 A G 0.052615 8.0245e-06
11:97947533 A G 0.083668 1.7649e-05
11:97957369 C T 1.902265 -4.0389e-06
11:97987244 C T 1.736864 3.3464e-05
11:97999058 T C 0.237867 -1.1585e-06
11:98002149 T G 0.124653 -5.7567e-06
11:98009459 T G 0.369797 2.3824e-05
11:98011522 A G 0.056370 -5.2244e-05
11:98012774 T C 0.026359 1.0214e-05
11:98016655 C A 0.608894 -1.1704e-06
11:98027692 C T 0.192208 -8.5222e-06
11:98029215 A G 0.041180 -1.6130e-05
11:98055010 G C 0.107521 -6.4576e-06
11:98068961 T C 0.727584 -4.8576e-06
11:98076120 A G 0.026606 -4.9052e-06
11:98081600 A G 0.826267 -1.6821e-06
11:98088443 G A 0.933941 -7.4336e-06
11:98093858 C A 1.584632 5.1864e-06
11:98105184 T G 0.107278 -9.4293e-06
11:98117848 C T 0.022906 6.6749e-06
11:98127022 A G 0.411314 5.0025e-06
11:98127870 T C 0.051953 4.7515e-05
11:98133655 A G 0.046545 4.0973e-07
11:98137245 T C 0.705935 -4.6958e-06
11:98140562 A C 0.776379 3.7906e-06
11:98144179 C G 0.602208 3.2675e-06
11:98150554 A G 1.587569 3.8985e-06
11:98153986 T C 0.096226 -6.1693e-06
11:98158246 C T 0.055952 -1.8302e-05
11:98159370 T C 0.053280 -3.7139e-05
11:98162569 C T 1.464909 -1.4832e-05
11:98167645 C T 0.048937 2.1980e-05
11:98168238 T C 0.112500 4.7237e-06
11:98169925 T G 0.027888 1.4934e-05
11:98176280 T C 1.055598 -1.5940e-05
11:98185930 T G 0.144040 -6.1820e-05
11:98191131 T C 0.117814 1.0411e-06
11:98191553 C T 0.036340 1.7436e-05
11:98194013 C T 1.424979 -2.9663e-05
11:98201674 G A 1.427683 -1.9293e-05
11:98211918 T C 0.043497 7.2768e-06
11:98219120 C A 0.145582 -6.4833e-05
11:98220317 C T 0.105071 3.3301e-05
11:98231914 C T 0.069220 -1.4740e-05
11:98234914 T G 0.254080 -6.8466e-06
11:98239793 G A 0.042806 1.0005e-05
11:98241597 C T 0.022445 4.4308e-06
11:98249114 T C 0.212754 -4.7656e-06
11:98249713 T G 1.835112 2.6035e-05
11:98250856 A C 0.107271 -2.5266e-05
11:98251901 G A 0.385000 5.1644e-05
11:98252042 C T 0.060664 -2.8364e-06
11:98252408 A G 0.122910 7.4832e-06
11:98259720 G A 0.045552 1.0624e-06
11:98261371 G T 1.193243 -3.1660e-05
11:98263013 G A 0.039550 8.5620e-06
11:98270518 G A 0.053936 2.9578e-05
11:98280615 G A 1.324144 -5.8326e-05
11:98292823 A G 0.028320 2.0194e-05
11:98293028 G A 0.050466 3.5428e-05
11:98309735 T C 0.101770 -2.7547e-05
11:98323984 T G 0.045192 -4.3308e-05
11:98325913 A G 0.119281 8.7243e-06
11:98329388 A G 0.030319 -3.2243e-05
11:98330928 C T 0.536571 -2.9179e-05
11:98331721 C T 0.688462 4.4522e-05
11:98334347 A G 0.360751 -2.1348e-05
11:98334902 T C 0.160279 1.0291e-06
11:98336686 A G 0.310122 8.7782e-06
11:98345840 T C 0.045247 1.3053e-05
11:98346106 G A 1.051982 2.1564e-05
11:98349688 T C 0.025230 -3.0358e-05
11:98355461 G A 0.238279 -2.1827e-05
11:98370896 A G 1.469970 -1.9072e-05
11:98372758 G A 0.222430 1.3226e-05
11:98392610 G A 0.434772 1.9387e-05
11:98400328 G A 0.028265 2.4451e-05
11:98406723 A G 0.044319 4.5268e-05
11:98424151 G C 0.020764 3.9534e-05
11:98427125 T C 1.012084 -1.9945e-05
11:98430324 T C 0.203306 1.4435e-05
11:98431542 C T 0.946447 3.1180e-05
11:98432725 G A 0.026083 -7.5365e-06
11:98433554 G A 0.904754 -4.3683e-05
11:98437376 A G 0.023610 -1.0187e-05
11:98438848 T C 0.211212 1.1763e-05
11:98439169 T C 1.525330 -4.9189e-06
11:98441451 C A 0.169653 1.7257e-05
11:98445605 C T 1.737160 -4.7039e-06
11:98466268 C T 0.740710 4.3538e-05
11:98476840 T C 0.049898 -4.0049e-06
11:98497216 G T 0.032737 1.0739e-05
11:98501563 G A 0.533218 -7.1099e-05
11:98509312 G T 0.259526 -4.5423e-06
11:98512325 C A 0.021987 -2.3470e-05
11:98525608 T C 0.232612 4.1174e-05
11:98532658 T G 0.103269 1.6054e-05
11:98538205 A G 0.081389 1.8023e-05
11:98553686 A C 0.198920 2.4804e-05
11:98562067 T G 0.318529 2.8310e-05
11:98562311 C T 0.046237 7.5883e-06
11:98562565 A G 1.449459 4.0646e-05
11:98568836 C T 0.070308 4.1421e-05
11:98574836 G A 0.027651 -1.2320e-05
11:98591379 T C 0.264609 4.3218e-06
11:98591841 T C 0.020815 -8.2176e-06
11:98596316 G A 0.102990 -6.4498e-06
11:98606369 G T 0.046902 6.7194e-06
11:98607374 G T 0.067880 2.9545e-05
11:98612578 C A 1.066961 2.0800e-05
11:98612735 T C 0.185311 -2.2748e-05
11:98613428 T C 0.172840 2.1948e-05
11:98617481 A G 0.299690 1.2088e-05
11:98641737 A G 0.043027 -3.2112e-05
11:98642149 G C 0.225221 2.4108e-05
11:98646668 C T 0.031536 -1.6468e-05
11:98647283 T C 0.099744 2.5510e-05
11:98652637 G A 0.268167 1.9255e-06
11:98659488 G A 1.953594 1.3288e-05
11:98660386 C T 0.287051 1.1448e-05
11:98684279 C T 0.041219 -1.1383e-06
11:98693123 T C 0.033870 -2.8109e-05
11:98693192 T C 0.172412 -2.9519e-05
11:98693523 C T 1.971690 5.5661e-07
11:98697213 G A 0.797457 -5.0869e-05
11:98704692 G A 0.653761 -4.7357e-05
11:98705232 G C 0.543131 -2.3116e-05
11:98705554 C T 0.070392 -2.6567e-05
11:98705652 T G 0.160035 -2.0101e-05
11:98705689 A C 0.111397 6.3351e-06
11:98705763 C T 0.669439 -1.0953e-04
11:98707310 A G 0.097225 -6.4646e-05
11:98709241 G A 0.658299 -2.3723e-05
11:98709798 C T 0.377772 1.5720e-05
11:98715072 G A 1.855619 -9.3472e-05
11:98715302 T C 0.043923 -1.9987e-06
11:98721707 T G 1.892255 -4.5454e-05
11:98723216 G A 0.079354 2.9782e-05
11:98724893 G A 0.097729 1.3114e-05
11:98732644 A G 1.813151 -8.4338e-05
11:98737733 A G 0.175998 -3.1039e-05
11:98738371 G A 0.115279 -7.7406e-06
11:98739623 G A 0.155163 -1.1782e-05
11:98740929 T C 0.101244 -4.5169e-05
11:98741154 G A 0.730174 -3.6720e-05
11:98751895 C A 0.052128 8.2837e-06
11:98758724 C T 0.465192 7.6818e-06
11:98763094 C T 0.116116 -1.1548e-05
11:98774134 A G 0.562807 -2.0353e-05
11:98781216 G A 0.083255 -2.8419e-05
11:98795536 A G 1.839760 -6.9314e-05
11:98799341 C T 0.056610 1.9059e-05
11:98807358 A G 1.170941 1.3646e-05
11:98813293 A G 0.103159 7.7531e-05
11:98816710 G T 0.408987 1.1025e-06
11:98818755 G A 0.301959 -1.6708e-05
11:98822608 G A 0.032754 1.6029e-05
11:98823599 G A 0.169377 1.5071e-04
11:98831017 C T 0.701767 -2.6578e-05
11:98850985 C A 1.123387 -1.9616e-05
11:98851293 T G 0.036434 -3.0218e-05
11:98866078 A G 1.790303 7.8080e-06
11:98879110 A G 0.091545 7.5267e-05
11:98881402 C T 0.050028 8.5654e-06
11:98883141 C T 0.708707 -1.7332e-07
11:98885233 T C 0.569246 -4.2753e-05
11:98885956 G T 0.023529 -4.1694e-06
11:98886623 C T 0.047525 3.1225e-05
11:98890724 A G 1.469084 -1.4720e-06
11:98894022 A G 0.323674 -7.0709e-05
11:98897224 T C 0.417280 -6.0963e-05
11:98897790 A C 0.323041 -2.7461e-05
11:98898299 T C 0.026713 -2.0448e-05
11:98907567 T C 0.027184 -2.7855e-06
11:98911604 G A 0.173249 3.4461e-05
11:98918028 C T 1.955120 1.6910e-05
11:98919031 C A 0.023867 1.0871e-05
11:98929859 G A 0.033464 2.6830e-05
11:98932132 C T 0.983706 -2.9907e-06
11:98935021 C T 0.624834 8.1904e-06
11:98950413 A G 0.128252 4.1097e-05
11:98951814 A C 0.094191 1.8389e-05
11:98954136 T C 0.028443 -7.0494e-06
11:98955094 A G 0.044984 -6.5610e-06
11:98955361 C T 0.088488 -3.3587e-05
11:98961805 T G 0.178832 2.9412e-06
11:98974360 T C 0.037200 1.5740e-05
11:98981254 T G 0.913028 -1.1218e-05
11:98987273 G A 1.849429 2.8598e-05
11:98991226 T C 0.249247 -7.0604e-06
11:98995320 G A 0.037194 1.1812e-05
11:98996775 G A 0.121790 3.2215e-05
11:98998784 T C 0.214604 -3.7106e-05
11:99001400 G T 1.763084 3.1083e-05
11:99009174 C T 0.114824 1.9888e-05
11:99016506 C T 0.232323 -2.8928e-05
11:99024877 A C 0.040514 -1.6417e-05
11:99025195 T C 0.329786 -1.5317e-05
11:99032527 C T 1.751980 4.4646e-05
11:99041145 G A 0.455925 2.3218e-06
11:99041444 C A 0.266236 -2.4541e-05
11:99045134 T G 0.323570 6.9947e-05
11:99046779 C T 0.060463 4.5892e-05
11:99047499 C T 0.198356 -3.0915e-05
11:99054269 A G 0.183941 2.0007e-05
11:99069209 T G 0.174661 -1.7184e-06
11:99089385 G A 0.083651 1.8473e-05
11:99090824 T C 0.160172 1.1639e-05
11:99090925 C T 1.379599 7.4199e-05
11:99093678 T C 1.845969 4.6301e-05
11:99104375 A G 0.357693 -1.6735e-05
11:99128241 T C 0.050784 3.6389e-06
11:99132621 A C 0.170825 1.7695e-05
11:99140818 T C 0.644173 -2.7096e-05
11:99153569 A G 0.086479 2.5090e-05
11:99156169 T C 0.037924 -2.3377e-05
11:99165666 T C 0.139012 3.3595e-05
11:99174727 C A 0.060869 3.8602e-05
11:99183675 C T 0.028317 -6.1827e-06
11:99184898 A G 0.197135 7.3755e-06
11:99187029 A G 0.021328 -2.8115e-05
11:99188380 C A 0.057802 -1.0960e-05
11:99196196 G A 0.033370 -6.9013e-07
11:99212541 G C 1.882615 2.3858e-05
11:99223836 T C 0.022231 -7.3825e-06
11:99225044 C A 0.082450 6.7269e-05
11:99225228 G T 0.065342 1.1082e-05
11:99229528 G A 0.085518 -2.0169e-05
11:99236202 A G 0.072606 -6.2817e-08
11:99236857 G A 0.302930 1.5095e-04
11:99237704 T C 0.064660 1.9825e-05
11:99252963 G T 0.071762 -2.8641e-06
11:99253105 T C 0.088679 3.2283e-05
11:99256500 A G 0.652372 -2.1678e-05
11:99258486 C T 0.492424 -6.6050e-05
11:99258875 A G 0.073268 5.2844e-05
11:99264902 G A 0.329179 -1.6602e-05
11:99275361 C A 1.280504 3.1651e-05
11:99275986 G A 0.277943 2.0171e-06
11:99282519 C A 0.034932 -9.5270e-06
11:99283126 G A 0.042786 -1.1379e-05
11:99286608 G A 0.390038 6.2482e-05
11:99290080 C T 0.066377 -6.0358e-05
11:99290084 G A 0.067296 1.4731e-05
11:99300703 A C 0.042553 -2.2353e-05
11:99308083 G A 0.033166 4.1175e-05
11:99309670 T C 0.028988 -2.0600e-05
11:99311210 T C 0.436054 -3.3453e-06
11:99314276 A C 0.111835 -1.7514e-05
11:99317953 G A 1.095262 8.9935e-05
11:99329776 G T 0.448528 -8.6568e-05
11:99331783 G A 0.052277 7.5719e-06
11:99351731 C G 0.351215 3.4709e-04
11:99364026 G A 0.520828 -1.1094e-04
11:99367849 G A 0.344187 2.1475e-04
11:99373539 C T 0.039365 -2.6034e-05
11:99373989 A G 0.115305 -3.1442e-05
11:99387885 A G 0.658335 9.6221e-06
11:99389038 C T 0.065598 7.0720e-06
11:99389926 G T 0.035448 -1.6335e-05
11:99393395 G C 0.114467 -1.0196e-05
11:99401280 C T 0.623890 -5.8838e-05
11:99402289 T C 0.036993 -2.5150e-05
11:99415815 A G 0.156712 2.8224e-06
11:99429796 A G 0.679988 2.2637e-06
11:99432625 C T 1.097323 -2.0718e-05
11:99433148 A G 0.036840 6.5094e-06
11:99433306 G A 0.124744 -6.9636e-05
11:99434384 T C 0.024805 -2.5928e-05
11:99466754 T C 0.052920 -5.5638e-05
11:99483670 G A 0.415612 -4.5140e-05
11:99483802 C T 0.532767 9.9351e-05
11:99488155 A C 0.103415 -1.6197e-05
11:99493173 G C 0.181945 1.2799e-05
11:99495036 T G 0.937138 1.2074e-04
11:99495352 G T 0.373838 6.2476e-05
11:99495442 G A 0.129989 -2.4620e-05
11:99499834 A G 1.361666 2.7257e-05
11:99512311 T C 1.358083 3.3786e-05
11:99513020 G T 0.057811 4.0555e-05
11:99523253 T C 0.081798 -6.7938e-05
11:99541777 T C 0.106950 -2.8708e-05
11:99549251 C T 0.039748 4.3702e-05
11:99551504 G A 0.107586 1.2925e-06
11:99562791 C A 0.027151 -3.2998e-05
11:99563179 A G 0.030796 8.0973e-06
11:99565867 A G 0.124675 5.6901e-06
11:99570591 G A 1.771747 -1.5960e-06
11:99570994 G A 0.482635 4.3588e-05
11:99577624 A G 0.749331 4.1296e-05
11:99580057 C A 0.168848 1.5269e-05
11:99581226 C T 0.266677 -1.0566e-05
11:99585736 A G 0.540002 -2.7743e-05
11:99588697 A G 0.201589 -3.4974e-05
11:99593788 T G 1.100955 -3.8081e-05
11:99594227 G A 0.052248 -5.6901e-05
11:99603704 T C 0.138626 -7.9560e-06
11:99605365 G A 0.116061 2.6474e-05
11:99609563 C G 0.040157 1.5407e-05
11:99609923 G T 0.394751 -8.3900e-10
11:99610911 G T 0.044270 -4.1074e-05
11:99614320 T C 0.069074 -7.2095e-05
11:99614398 C T 0.051790 -3.7479e-05
11:99615747 C T 0.689439 -3.2081e-05
11:99616017 C A 0.193789 -1.5393e-05
11:99616336 C A 1.093415 1.1964e-05
11:99623114 G C 0.355616 1.4596e-05
11:99623662 G A 0.297460 1.2491e-05
11:99636183 G A 0.883141 -2.6903e-06
11:99637206 G C 0.186680 1.6605e-05
11:99637775 G A 0.165180 3.4555e-05
11:99644668 G A 0.105385 1.0359e-05
11:99660312 G A 0.039054 2.0160e-06
11:99666292 G A 0.674249 3.1160e-05
11:99667182 A G 0.185577 6.1870e-05
11:99682530 G T 0.698580 -3.9824e-05
11:99686234 A G 0.077368 -1.3822e-05
11:99686299 C G 0.035107 -6.3320e-05
11:99691491 A G 0.120050 1.2294e-05
11:99692423 A G 0.107492 -4.0467e-05
11:99696766 A G 0.104938 -4.4223e-06
11:99704419 T C 0.144381 -6.7252e-05
11:99704490 C T 0.355444 -5.5410e-06
11:99727423 C G 0.087069 2.1044e-06
11:99728597 G A 0.081250 -1.7017e-05
11:99747429 C T 0.360329 -9.5438e-05
11:99750400 C A 0.147737 3.3225e-05
11:99751258 A G 0.082597 4.3546e-05
11:99753565 T C 0.079416 6.5574e-06
11:99756150 T C 0.022643 -3.0127e-05
11:99771980 C T 0.045828 -5.0496e-05
11:99778206 G A 0.460813 -3.5313e-05
11:99784381 T G 0.210106 3.9412e-05
11:99791995 C T 0.163343 5.9315e-06
11:99792198 G A 0.801855 4.5962e-05
11:99800538 A C 1.806166 9.2204e-06
11:99801380 A G 0.523204 1.2887e-05
11:99812222 C A 0.056727 -8.8229e-07
11:99818861 A G 0.149577 1.8481e-05
11:99819048 T C 0.035879 1.3446e-05
11:99820348 C T 0.107320 4.8797e-05
11:99823663 G T 1.678595 -3.9154e-05
11:99824120 A G 0.256768 -6.2673e-04
11:99827000 G A 0.496764 -4.1080e-05
11:99839963 T C 0.056870 -7.3038e-06
11:99845216 A G 0.083677 -5.1889e-05
11:99849604 C T 0.164638 8.1481e-05
11:99852155 C T 0.557584 -8.6125e-05
11:99854486 G A 0.139424 -2.1953e-05
11:99867191 G A 0.041796 6.0409e-06
11:99880282 G A 0.050132 -1.4005e-05
11:99880352 C T 0.692137 4.2203e-05
11:99880730 T G 1.021182 7.9518e-05
11:99881170 A G 0.038242 -7.7485e-06
11:99883904 G A 0.203559 1.2178e-05
11:99888129 G A 0.026528 -3.2030e-05
11:99893086 A G 0.026762 -3.4196e-05
11:99896692 A G 0.151275 -2.1463e-06
11:99897374 A G 0.155787 -1.4573e-07
11:99904539 A G 0.068273 2.4379e-05
11:99904574 A G 0.252626 -1.9242e-05
11:99925865 G A 0.030284 -3.9750e-05
11:99929338 A C 0.370875 1.3413e-05
11:99929694 T C 0.023230 -1.3027e-05
11:99931240 G T 1.440929 -3.8059e-05
11:99932428 C A 0.302319 2.1168e-06
11:99937160 G A 0.153141 -1.0438e-05
11:99939733 G A 0.742479 -4.1820e-05
11:99941283 T C 0.070392 2.1125e-05
11:99942095 G T 0.163973 -3.2693e-05
11:99948108 A G 0.022662 -2.3505e-05
11:99955299 T C 0.087884 -2.3844e-05
11:99956024 A G 0.320058 -3.1527e-05
11:99963834 A C 1.365684 -3.2569e-05
11:99966541 G A 0.153359 -3.0861e-06
11:99975293 G T 0.536931 -2.3208e-05
11:99979223 C T 0.294192 -2.4032e-05
11:99981852 A G 0.056666 -7.9743e-06
11:99991189 C G 0.088952 -1.0182e-05
11:99993080 A G 0.046367 5.8009e-05
11:100001104 T C 0.023409 9.6942e-06
11:100005488 T C 0.046899 3.6920e-06
11:100006550 T C 0.076426 5.3567e-05
11:100006861 T C 0.070555 -3.7965e-05
11:100018985 C T 0.160048 2.6057e-05
11:100032351 C T 0.042877 -7.1007e-06
11:100043419 T C 0.247734 -2.0119e-05
11:100043420 G A 0.312041 -2.2847e-05
11:100054602 A G 0.197109 -3.2415e-06
11:100057448 A C 0.152385 -3.4661e-06
11:100066455 T C 0.054949 -3.1073e-05
11:100066726 T C 1.461543 -1.6897e-05
11:100080396 C T 0.347755 1.8191e-05
11:100081880 T C 0.090805 -6.4231e-05
11:100085176 T C 0.074125 -5.4363e-08
11:100095847 A G 0.147016 -1.5751e-05
11:100096658 A G 0.062352 3.0262e-05
11:100102098 T C 1.516479 -4.1850e-05
11:100118024 C T 0.401249 -4.7826e-05
11:100119503 C T 0.112052 4.2642e-07
11:100123612 T C 0.465364 -2.2275e-05
11:100134057 G A 0.408708 -3.8604e-05
11:100134297 T C 0.483985 2.3978e-05
11:100138833 C T 1.705740 -7.6569e-05
11:100139131 A G 0.360449 3.4426e-05
11:100142344 T C 0.097232 1.8146e-05
11:100142772 T G 1.039843 -8.2404e-05
11:100143297 T C 0.082347 -1.5363e-05
11:100155647 G A 1.808366 -3.5458e-05
11:100165331 A G 1.069211 7.1944e-06
11:100166994 G C 0.095541 -2.1308e-05
11:100169631 G T 0.114561 9.0746e-06
11:100173537 G A 0.073992 1.2189e-05
11:100179226 A G 0.087066 -6.6973e-06
11:100184018 C T 0.086660 9.8049e-06
11:100186880 C A 0.636412 -1.4768e-05
11:100187782 G T 0.305049 -1.4341e-04
11:100189682 G A 0.145572 -8.6729e-05
11:100189749 T C 0.039901 3.2671e-05
11:100192261 G T 0.076618 2.2378e-05
11:100203520 A G 0.036798 4.6943e-06
11:100207731 C A 1.199641 5.4175e-05
11:100212270 G T 0.616600 6.8687e-05
11:100217374 G C 0.134763 5.0883e-05
11:100219773 T C 0.069117 1.0520e-05
11:100226883 A T 0.204519 -3.3561e-05
11:100226962 T C 0.200284 -3.1889e-05
11:100232629 T C 0.911305 1.6078e-05
11:100233821 T C 0.526551 -1.6387e-05
11:100248880 T G 0.078805 -3.3025e-05
11:100262876 A G 0.064063 -3.5501e-05
11:100271038 A C 0.890544 1.8275e-05
11:100290905 T C 0.023545 3.3687e-05
11:100299912 A G 0.925129 1.1375e-05
11:100306683 T C 0.223949 -1.3798e-05
11:100310088 A G 0.314949 -5.2500e-05
11:100311640 C T 0.028232 2.8442e-05
11:100329686 C A 0.294789 1.3095e-05
11:100334883 G A 0.562862 -1.1031e-05
11:100341947 T C 0.065501 -1.3259e-05
11:100342929 T A 0.037691 -2.1183e-05
11:100353796 T C 1.959310 -2.3129e-05
11:100356126 C A 0.055487 1.6474e-05
11:100365980 G A 0.756469 -2.0511e-06
11:100367229 T C 0.027314 4.0312e-05
11:100371319 T C 0.123595 -1.8007e-05
11:100375488 T G 0.033624 2.4124e-05
11:100386370 A G 0.024707 1.8208e-05
11:100386689 T C 0.494713 3.2464e-05
11:100388584 A G 0.762341 -6.5320e-06
11:100390459 C T 0.037243 5.9089e-06
11:100391102 A C 0.236111 5.8890e-06
11:100399801 G C 0.094713 -2.6604e-05
11:100405406 C T 0.195483 -2.6614e-05
11:100406478 A G 0.306724 -1.3014e-06
11:100414053 C A 0.070175 4.1108e-05
11:100416062 T C 0.089192 -7.2364e-06
11:100417066 A G 0.049801 -1.8814e-05
11:100421331 T C 1.196866 -1.2080e-05
11:100423278 A G 0.790732 -1.6691e-05
11:100425012 A C 0.172824 9.9324e-06
11:100427659 C T 0.136435 6.0580e-06
11:100430486 G C 0.050784 1.0343e-05
11:100431065 T C 0.030634 5.1384e-05
11:100434310 G C 1.141632 -6.6895e-06
11:100441962 T C 0.083145 3.8810e-05
11:100443779 A G 0.032254 -8.9327e-06
11:100449303 A G 0.186807 -5.0327e-05
11:100451160 C A 0.463345 8.7719e-05
11:100454255 C T 0.127616 -2.9555e-06
11:100463198 A G 0.124766 6.1764e-05
11:100471466 C A 0.194668 2.0712e-06
11:100486469 G A 0.084142 3.9640e-05
11:100486632 C T 1.078387 1.8195e-05
11:100493061 C T 0.031978 7.0364e-06
11:100497485 C A 0.173717 -3.9471e-05
11:100499866 A G 0.917287 -2.4836e-05
11:100501823 G A 0.051888 -7.0355e-05
11:100506992 A C 0.081795 -4.2246e-06
11:100507404 A G 0.627171 -3.0271e-06
11:100510039 T G 1.451822 -1.7134e-04
11:100517074 G A 0.030222 9.2244e-06
11:100522452 G C 1.390833 -9.4761e-05
11:100533021 A G 0.557805 -1.9381e-04
11:100533771 A G 0.023487 4.9909e-07
11:100539712 C T 0.053569 9.2705e-06
11:100548702 G A 0.542176 1.2173e-05
11:100551153 T C 0.050473 2.2065e-05
11:100551886 T C 0.050112 -2.0308e-05
11:100551900 G A 0.397257 2.5516e-05
11:100554065 T G 0.126964 1.1999e-06
11:100555218 G A 0.059145 1.3316e-05
11:100559527 C T 0.071191 -5.3037e-06
11:100577256 C G 0.086206 3.7313e-05
11:100584671 T C 0.196915 -1.8736e-05
11:100586567 C T 0.022533 3.1272e-06
11:100598225 A G 0.065569 1.5553e-06
11:100602449 G A 0.034782 -1.6041e-05
11:100627228 T C 0.028654 -1.3051e-04
11:100632773 G A 0.058120 -8.9962e-06
11:100638644 C A 0.615052 1.9182e-05
11:100643107 A G 0.029131 7.6314e-07
11:100645477 C A 0.523152 2.1956e-05
11:100645962 T G 0.570970 -1.3889e-05
11:100646048 A G 0.099676 7.0673e-06
11:100653044 T C 0.055111 -6.7681e-05
11:100656700 A G 0.023555 2.5925e-05
11:100659513 C T 1.141700 -5.9520e-05
11:100670001 T C 0.088514 4.7198e-05
11:100675571 T C 0.188316 -3.7248e-05
11:100683016 T C 0.154540 -1.6137e-06
11:100690230 C A 0.301291 -1.9766e-05
11:100691034 G A 0.057451 -2.3518e-05
11:100692566 G A 0.499773 -5.6817e-05
11:100694437 C A 0.075121 -3.3348e-05
11:100698232 A G 0.056886 2.2793e-05
11:100698649 G A 0.021981 1.0211e-05
11:100700951 A G 0.112354 1.7735e-06
11:100706988 A C 0.027106 -1.7670e-05
11:100720748 G T 0.253022 -3.8850e-05
11:100722754 C T 0.048967 1.1595e-05
11:100728497 T C 0.060268 -6.3651e-05
11:100732096 G A 0.037210 4.6538e-06
11:100732143 C T 1.914102 -2.9993e-06
11:100732652 T G 1.572466 1.1679e-06
11:100739145 C T 0.627110 1.3273e-04
11:100739930 G A 0.519598 -3.5822e-05
11:100744253 A G 0.165832 -4.7710e-06
11:100755321 A C 0.309649 -6.0704e-07
11:100755508 C G 0.397867 3.4059e-05
11:100756968 G A 1.103539 9.1577e-06
11:100758745 T C 0.378603 -3.0233e-05
11:100759838 A G 0.049424 -1.8932e-05
11:100760684 T C 0.035513 6.1605e-06
11:100763186 A G 1.741528 5.5967e-06
11:100763308 C T 0.821334 -6.4412e-06
11:100783491 A G 0.114458 1.3405e-05
11:100785415 C T 0.232628 7.7463e-06
11:100786207 C A 0.590870 -5.3585e-06
11:100787096 G A 0.525464 -1.8992e-05
11:100793876 C T 0.150019 1.4661e-05
11:100800796 A G 0.279368 2.0333e-05
11:100803982 T C 0.055114 3.2871e-07
11:100807050 C T 0.033916 -3.2625e-05
11:100808357 A G 0.056412 1.0062e-05
11:100808906 C T 0.377152 3.5993e-05
11:100812206 C T 1.724952 1.0506e-05
11:100814570 G A 0.534318 -1.9742e-05
11:100815256 G A 1.626983 -5.6017e-06
11:100817786 G A 0.072259 2.0703e-05
11:100820663 A G 0.194675 1.0238e-04
11:100830780 G A 1.210745 3.5542e-05
11:100832893 G T 0.053222 1.1213e-05
11:100846571 G A 0.030092 -1.3770e-05
11:100855214 G A 0.030667 -3.9437e-06
11:100856018 A G 0.859959 5.4545e-06
11:100858061 G T 0.145426 1.3910e-06
11:100863096 G A 0.406764 -3.0587e-05
11:100863319 C A 0.097829 2.2103e-05
11:100863354 A C 0.397390 -3.7007e-05
11:100868961 T C 1.128340 -8.4826e-05
11:100870407 T G 0.097878 3.6609e-05
11:100872953 G T 0.735102 5.8821e-05
11:100874448 T C 1.462527 1.5586e-04
11:100877689 T G 1.469483 1.9969e-04
11:100883220 G A 0.499435 -1.0588e-04
11:100884263 G A 0.158779 -8.4335e-05
11:100885367 A G 0.030095 2.5526e-05
11:100887598 A G 1.371689 -3.4985e-05
11:100889022 C T 0.028505 1.2271e-05
11:100890581 C T 0.260120 -1.5345e-05
11:100906791 G T 0.065637 -3.3379e-06
11:100911908 T C 0.143618 -5.1613e-05
11:100918749 C T 0.035746 -6.8772e-06
11:100937276 T C 0.047175 7.4481e-06
11:100960652 A G 0.029660 -1.7413e-05
11:100961257 C T 0.083301 4.9930e-05
11:100968120 C A 0.080522 8.0611e-06
11:100974033 A G 1.661159 1.9258e-05
11:100975186 A C 0.055400 2.2471e-05
11:100975646 C A 0.050252 1.6334e-06
11:100980012 A G 0.049018 1.2357e-05
11:100982572 T G 0.271205 -2.6443e-05
11:100994866 C T 1.846904 3.8671e-05
11:100994882 T C 1.924707 1.3216e-05
11:100995021 G A 0.689761 3.9149e-05
11:100996730 A G 0.042481 4.4094e-07
11:100998771 G C 0.331740 -6.5952e-05
11:101001327 G A 0.148305 -4.6096e-06
11:101016303 G T 0.045919 -8.4141e-05
11:101039627 A C 0.094282 -1.6329e-05
11:101043252 A G 0.314832 4.5945e-07
11:101056471 T C 0.098170 -1.1954e-07
11:101062886 G A 0.037226 -3.2931e-05
11:101064206 T C 0.042238 -4.7933e-05
11:101068467 A G 0.046974 1.7171e-05
11:101069926 G A 0.539216 8.9160e-06
11:101070693 A G 0.039323 -1.6567e-05
11:101073345 T C 0.584560 3.4953e-05
11:101080206 A G 0.051894 4.3682e-06
11:101096614 T C 0.321321 1.2426e-05
11:101097124 C T 0.162918 1.5305e-05
11:101115002 C G 0.064715 3.1455e-05
11:101127531 A G 0.230811 2.9083e-06
11:101128289 T C 1.974942 6.0467e-06
11:101129605 T G 0.042089 4.5847e-05
11:101142420 T C 0.347307 -7.3766e-05
11:101145350 A C 0.676674 4.8462e-05
11:101145663 A G 0.226341 4.1764e-06
11:101154205 G A 0.361975 6.8121e-07
11:101154870 G A 0.104912 -1.8038e-05
11:101156501 G C 0.231943 -7.9883e-06
11:101159268 G A 0.144394 2.3802e-05
11:101159401 T C 0.100955 -3.9636e-05
11:101160282 A G 0.103425 2.7120e-05
11:101160958 G A 0.922665 4.9347e-06
11:101161258 C T 0.034224 -3.3015e-05
11:101161624 T C 0.058282 -1.8335e-06
11:101169496 G A 0.027022 -4.8600e-05
11:101171676 A C 0.168997 6.3861e-06
11:101172115 G A 0.853737 2.6273e-05
11:101174160 C T 0.035350 -1.0394e-05
11:101178600 C A 0.062060 -4.1686e-07
11:101181227 C T 0.191893 4.7661e-05
11:101190629 A G 1.866597 6.9198e-05
11:101196316 T C 0.120537 4.6241e-05
11:101197405 G A 0.754145 8.9153e-05
11:101201645 G A 0.057831 5.2084e-05
11:101204769 G A 0.706649 5.8364e-05
11:101205821 C T 1.937197 1.7267e-05
11:101206742 G A 0.447278 2.1034e-05
11:101208399 T G 0.069636 3.1660e-05
11:101208730 G A 0.024860 -5.2322e-05
11:101217177 C T 0.403992 1.6590e-05
11:101219047 G T 0.043384 -8.0803e-06
11:101220450 T G 0.036684 -1.7956e-05
11:101223672 G A 0.064157 -1.3086e-05
11:101234259 T C 0.377976 2.9776e-05
11:101241202 G A 0.123225 6.3347e-05
11:101244383 A G 0.033400 -6.0295e-06
11:101250277 A G 0.029404 2.2304e-05
11:101257278 T C 1.742226 -2.4261e-06
11:101259795 A G 0.125497 -8.9004e-06
11:101269864 A G 1.621267 -3.3198e-05
11:101270093 G A 0.020432 7.7441e-06
11:101273937 T C 0.056880 7.5079e-05
11:101277467 A G 0.059090 4.1007e-05
11:101279086 C A 0.134501 5.6034e-05
11:101286673 A G 0.053355 -9.5791e-06
11:101308449 C T 0.037999 -3.0876e-06
11:101312991 G A 0.025201 -1.4772e-05
11:101318527 A G 0.039349 -3.8904e-05
11:101319964 T G 0.056513 3.1789e-05
11:101321071 T C 0.450449 2.1335e-05
11:101321601 C A 0.061612 1.2904e-05
11:101325788 A G 0.149980 -1.5016e-05
11:101331132 G A 0.078549 6.9844e-07
11:101331626 C T 0.049505 -4.1549e-05
11:101338925 A G 0.047779 -3.1768e-05
11:101346348 G A 0.044818 -1.2922e-05
11:101349838 A C 0.428900 7.5706e-06
11:101351691 G T 0.084573 1.5660e-06
11:101352191 T C 0.232499 -1.7403e-05
11:101353377 T G 0.599978 6.6483e-06
11:101359750 A G 0.241678 1.1874e-05
11:101364618 T C 0.079799 1.0961e-05
11:101373093 C T 0.195022 6.4300e-05
11:101374626 A G 0.894235 1.5753e-05
11:101384121 C A 0.053819 -6.2794e-06
11:101384459 C T 0.977010 8.4213e-06
11:101396395 T C 0.083408 1.3947e-05
11:101399510 C T 1.861183 2.9267e-05
11:101409431 C A 0.489130 2.1025e-05
11:101409461 A G 0.042371 -1.1363e-05
11:101415824 C T 0.106262 -1.2911e-05
11:101418615 A C 0.654287 -1.8321e-05
11:101434168 T A 1.848615 -2.3147e-05
11:101437288 G T 0.034919 5.0720e-06
11:101445808 A G 1.105743 2.3999e-05
11:101446962 A C 0.057539 2.5046e-05
11:101465370 C T 0.052917 -1.6166e-05
11:101466031 T C 0.021140 1.7779e-05
11:101471723 T C 0.030673 -3.4452e-06
11:101483025 T C 0.033273 -7.3451e-06
11:101483052 G A 0.075439 6.4834e-06
11:101483361 C T 0.696859 5.2414e-06
11:101489236 G A 0.152641 1.1579e-05
11:101496647 A C 0.217113 1.2985e-05
11:101497137 T G 0.387850 -1.6608e-05
11:101502427 G T 1.489172 -1.0445e-06
11:101503153 C T 0.130735 2.7941e-05
11:101505984 T C 0.133744 2.2439e-05
11:101520897 G A 1.457434 5.2027e-06
11:101538365 G C 0.129028 -4.3269e-05
11:101541224 C T 0.188592 3.2959e-06
11:101547886 C T 0.067383 -1.2199e-05
11:101556057 G C 0.089874 -1.6752e-05
11:101557134 G A 0.026791 -1.8700e-05
11:101557676 C T 0.819717 -1.9549e-05
11:101559718 C T 0.796740 -1.8318e-05
11:101561922 A G 0.182315 -6.8143e-09
11:101565602 C T 0.424262 8.1173e-06
11:101576936 G T 0.196700 -1.3405e-05
11:101587142 G A 0.405287 1.0190e-05
11:101597225 C T 0.254048 -1.2335e-04
11:101598780 A C 0.033945 -1.7603e-05
11:101600097 C T 0.275859 8.9383e-06
11:101601836 C T 0.053381 1.3311e-05
11:101604445 A G 0.393433 1.9150e-05
11:101619483 A C 0.062128 3.6193e-06
11:101619953 C A 0.063063 2.6037e-05
11:101625234 C G 0.102234 3.4737e-06
11:101626575 C T 1.169468 -3.6105e-05
11:101628898 A C 0.129226 -1.1292e-05
11:101640293 T C 0.042254 -1.0556e-05
11:101658406 T C 0.045529 -1.5430e-05
11:101662027 T C 0.059142 7.1110e-06
11:101684739 C T 1.928095 -8.3451e-06
11:101688175 T C 0.027135 -4.4108e-05
11:101688347 A G 0.695642 -3.6431e-05
11:101695103 T G 0.148019 5.8897e-06
11:101704029 C T 0.076799 1.9582e-05
11:101710051 G A 0.084518 -3.2110e-05
11:101714411 C T 0.471992 -1.2603e-05
11:101731032 C T 0.048473 2.4356e-05
11:101733286 A C 0.206288 -8.0044e-05
11:101751133 G A 0.022701 -3.3382e-05
11:101756187 G A 0.048876 9.6538e-06
11:101758825 A C 0.043419 2.3858e-06
11:101761011 G A 0.196168 -3.2866e-05
11:101765654 A G 0.066092 -1.8244e-05
11:101771381 A G 1.032900 -3.7316e-06
11:101772548 A G 0.041423 -7.2157e-06
11:101779050 G A 0.820772 5.7833e-06
11:101781703 A T 0.047645 8.4251e-06
11:101790671 C T 1.002525 4.6868e-06
11:101802227 G A 0.067020 1.9684e-05
11:101811602 T C 0.054643 -6.7100e-06
11:101822808 T G 0.046688 5.2852e-07
11:101823805 T G 0.045555 1.0750e-06
11:101824479 A G 1.043173 7.1030e-06
11:101829006 A G 0.045500 -2.7999e-05
11:101829156 C T 0.056458 4.4030e-05
11:101832608 C T 0.088371 -2.7507e-06
11:101832670 A G 0.087381 -4.3760e-06
11:101832689 T A 0.024694 -2.0522e-05
11:101851952 G A 0.963841 -3.5066e-06
11:101866216 T C 0.815605 -1.4990e-06
11:101883335 C T 0.043546 1.3239e-06
11:101886162 A C 0.044247 -1.8394e-05
11:101896559 C T 1.314232 -6.4291e-06
11:101896887 G A 0.097118 -2.3855e-05
11:101908550 G C 0.058168 -3.8849e-05
11:101915310 A G 0.029031 -2.8589e-05
11:101917859 T C 0.043169 2.3337e-05
11:101918512 T C 0.039778 2.9030e-05
11:101951678 T C 0.048155 -9.6952e-06
11:101952318 T G 0.108083 -3.5759e-05
11:101970628 G T 0.057114 -1.3968e-05
11:101972265 A G 0.873481 1.8302e-05
11:101978404 G T 0.917511 1.9359e-05
11:101980335 A C 0.926537 2.0839e-05
11:101984149 C T 0.502097 2.6541e-05
11:101985302 T C 1.071957 -2.4409e-05
11:101998578 T C 0.097742 5.2129e-05
11:102008461 T C 0.035139 3.9553e-05
11:102009280 G A 0.098053 -7.6084e-06
11:102017853 T G 1.299061 -2.7920e-07
11:102018314 C T 0.050265 3.6804e-05
11:102025426 T C 0.080029 7.4277e-06
11:102037678 A C 0.062200 2.5180e-05
11:102041792 G A 0.046477 3.7132e-05
11:102044647 G A 0.733771 3.0479e-05
11:102050219 T C 0.112961 1.7726e-05
11:102058459 C T 0.034854 -1.8751e-05
11:102059578 G A 0.043877 4.0014e-05
11:102063437 A G 0.121196 -3.2662e-05
11:102070023 G T 0.057250 -1.7154e-05
11:102070639 G A 0.144556 4.1508e-06
11:102071950 G A 0.037135 -2.1505e-05
11:102079713 A G 0.048918 -8.7039e-06
11:102081395 G A 0.062141 1.9536e-05
11:102093560 C T 0.036963 1.7370e-05
11:102097609 C T 0.100338 3.8256e-05
11:102101799 G A 0.037340 -8.1889e-06
11:102104244 A G 0.035983 -1.5095e-05
11:102114675 T C 0.391180 -1.5897e-05
11:102125962 C A 0.064537 6.0040e-06
11:102127909 A G 0.071739 -6.2974e-06
11:102142399 G A 0.182006 -8.9996e-06
11:102142803 G A 0.920477 -1.0669e-05
11:102142846 G A 0.485413 -1.5670e-05
11:102145729 G A 1.362101 -4.6886e-07
11:102155474 G A 1.815420 1.1534e-05
11:102155905 G A 0.073138 3.4090e-06
11:102156137 C T 1.748880 3.1789e-05
11:102156221 A G 1.812466 1.2505e-05
11:102159995 G A 0.119222 3.2088e-05
11:102160978 A C 0.619158 -1.6340e-06
11:102172774 C T 0.595369 1.5328e-06
11:102182051 A G 0.093733 1.6958e-07
11:102183409 C G 0.429371 2.7709e-05
11:102201850 A G 0.020020 -1.9585e-06
11:102211426 T C 1.232112 -2.1483e-06
11:102212368 T C 0.041832 -2.2597e-05
11:102212492 T C 0.113838 1.5435e-05
11:102222388 A G 0.028479 6.8889e-06
11:102228252 G A 0.171234 -1.2154e-06
11:102230255 A G 0.552612 -2.4083e-05
11:102230347 C T 0.058896 4.1500e-05
11:102231873 A G 0.067494 -1.4935e-05
11:102248377 T C 0.094467 1.8870e-05
11:102260288 T C 0.027479 -1.5708e-06
11:102262244 T G 0.206821 7.0989e-06
11:102268574 T C 0.036691 1.3558e-05
11:102270209 C T 0.377616 -4.5592e-05
11:102270820 A G 0.137162 3.3665e-05
11:102271718 C G 0.289391 2.8490e-05
11:102272884 T C 0.217188 -1.4940e-05
11:102273693 C T 0.038836 7.7698e-06
11:102279475 T C 0.072375 5.3277e-06
11:102282452 A G 1.687602 -1.9350e-05
11:102290601 A G 1.046152 1.3431e-05
11:102293711 C T 0.057750 4.9387e-05
11:102294948 G C 0.053634 -1.7836e-05
11:102296024 G A 0.151798 -2.4491e-06
11:102308440 G A 1.712650 -2.4709e-05
11:102321128 A C 0.068474 -4.3394e-05
11:102322459 G A 0.187829 -1.9091e-05
11:102327951 G T 0.046850 -1.8963e-05
11:102329787 A C 0.172581 1.5762e-06
11:102337981 C G 0.112442 6.1638e-06
11:102338625 A G 0.149477 -4.5017e-05
11:102344970 A G 0.194487 -4.7235e-06
11:102349158 A G 1.791735 2.8959e-05
11:102351189 C T 0.296230 2.5230e-06
11:102351333 T C 0.115013 -7.1358e-06
11:102351385 C G 0.164336 -1.8263e-05
11:102351709 T C 0.457252 2.9202e-05
11:102355185 G A 0.027904 2.0837e-05
11:102357618 G A 1.318792 -6.7158e-06
11:102358107 T C 0.905855 2.9087e-05
11:102359477 A C 0.469298 2.8174e-05
11:102359753 T C 0.171256 5.3282e-05
11:102366320 T G 0.028907 1.8567e-05
11:102366847 G A 0.055780 -1.3385e-05
11:102370373 C T 0.086540 -4.4876e-05
11:102378560 C T 0.476786 4.9008e-05
11:102384166 A G 0.171990 -1.5330e-05
11:102386852 C T 0.355853 -1.5567e-05
11:102389904 G A 0.291297 -1.1691e-05
11:102392988 C T 0.137110 -2.2873e-05
11:102396247 T C 1.553890 2.5432e-05
11:102398593 T C 0.451332 -1.8325e-05
11:102401411 C A 0.043020 4.8009e-05
11:102401633 A G 0.124854 1.1712e-04
11:102401661 C T 0.907913 1.2053e-05
11:102409080 C T 0.519462 8.1652e-06
11:102415909 C T 0.118265 3.4149e-05
11:102418502 C T 0.044468 5.4055e-08
11:102419066 T G 0.271211 -1.8937e-05
11:102422443 T G 0.249322 -9.2651e-06
11:102422551 C T 0.340305 6.1127e-05
11:102423890 T C 0.884676 -1.3641e-05
11:102424802 A G 0.339215 -1.3542e-05
11:102426508 T C 0.123663 4.2371e-05
11:102435613 T C 0.037171 -1.6897e-05
11:102438166 T C 0.157367 -8.9474e-06
11:102442187 A G 0.428163 -1.7584e-05
11:102446830 C T 1.100403 2.0997e-05
11:102447339 G T 0.092785 -8.4832e-06
11:102452275 C G 0.193188 -8.2862e-06
11:102467184 C T 0.097047 4.8667e-06
11:102469114 A G 0.059986 -4.5004e-06
11:102469281 T C 1.775661 -3.7043e-05
11:102473248 C T 1.151126 -1.7525e-05
11:102473345 C T 0.266492 3.1344e-07
11:102476057 C T 0.140918 -1.6349e-05
11:102478260 A G 0.922649 -2.5020e-05
11:102486114 T C 0.051622 9.8949e-06
11:102489262 A C 0.416284 -1.5119e-05
11:102495066 T C 0.586852 -2.4231e-05
11:102495998 G T 1.302735 -5.1225e-05
11:102499007 A G 1.560392 -6.8440e-05
11:102499728 G T 0.272312 2.1030e-05
11:102506141 A G 0.983712 -3.8579e-05
11:102509275 A G 0.552255 9.1643e-06
11:102509835 C A 0.450394 -1.4503e-05
11:102511904 A G 0.754651 -9.9051e-06
11:102512354 C A 0.858953 -6.7104e-06
11:102513805 C A 0.222690 4.0940e-07
11:102516015 A G 0.613925 -3.3993e-05
11:102517987 C T 0.268352 1.1791e-05
11:102524529 T C 0.091493 2.9742e-05
11:102525065 T C 0.130456 2.5488e-06
11:102531005 G T 0.191160 -4.7091e-05
11:102544897 G A 0.662217 2.8159e-06
11:102551202 C A 0.411042 -1.4228e-05
11:102552176 G A 0.191283 -3.9864e-05
11:102556272 A G 0.048661 -3.2991e-05
11:102562700 T C 0.592425 -7.3860e-06
11:102564576 T G 0.156627 3.8271e-05
11:102566247 T C 0.093759 2.0230e-06
11:102567207 A T 0.909899 -3.4456e-05
11:102569428 A G 0.022935 -2.2528e-05
11:102569503 T C 1.077751 -1.1356e-06
11:102569586 C T 0.053186 2.7495e-05
11:102571892 G A 1.088932 3.6438e-05
11:102572096 T G 1.818068 -7.3519e-06
11:102572180 T G 0.141210 5.1963e-05
11:102572905 C T 0.044825 -2.3552e-05
11:102574147 T C 0.129038 -1.0828e-07
11:102575379 C T 0.053056 -2.8739e-06
11:102576358 C T 1.269835 -9.6838e-06
11:102576468 A C 0.548541 9.2473e-06
11:102578556 C G 0.040498 9.7804e-06
11:102583531 T G 0.083606 -1.6620e-05
11:102583680 A C 0.130362 -5.6329e-05
11:102583925 T C 0.065689 -8.4453e-06
11:102584104 G T 0.093691 4.8730e-05
11:102584135 A G 0.050499 1.6124e-05
11:102593248 C T 0.986316 -7.5582e-06
11:102595579 C G 0.090341 4.8341e-05
11:102596774 C T 0.121173 -5.6539e-06
11:102597810 C T 1.076559 1.3513e-05
11:102598575 G A 0.827533 1.2589e-05
11:102599054 C T 0.160246 -2.5850e-05
11:102600097 C G 0.090529 -7.5739e-06
11:102602656 A G 0.547915 9.7498e-07
11:102606580 T C 0.284260 3.1364e-05
11:102619643 C T 0.520225 1.2048e-05
11:102620303 T C 0.045198 5.7778e-05
11:102622409 G C 0.076426 1.7766e-06
11:102622758 G A 0.217876 -1.6866e-05
11:102629432 C T 1.838387 2.1779e-05
11:102633694 G A 0.053939 -1.8482e-05
11:102639592 T G 0.652288 1.8094e-05
11:102640462 T C 0.392466 -3.4443e-05
11:102642183 T C 0.056945 7.5254e-06
11:102643022 A G 0.024357 8.9254e-06
11:102643718 T G 0.083648 -1.0732e-05
11:102647310 G T 1.861101 -1.7546e-05
11:102648527 T C 0.064949 -1.9394e-05
11:102649482 C T 0.042059 -7.7096e-06
11:102650389 T C 0.283750 6.0742e-05
11:102650424 T C 0.326498 3.4245e-06
11:102651313 C G 0.065030 -2.1235e-05
11:102655057 G A 0.134465 -7.0014e-06
11:102656980 C T 0.283792 5.4414e-05
11:102657908 A C 1.896965 -1.1404e-05
11:102658689 C T 1.764730 2.3628e-05
11:102660564 T C 0.207967 -8.4315e-06
11:102661909 C T 0.092315 -1.3044e-05
11:102665270 C T 1.631378 2.1468e-05
11:102665669 C T 0.401931 -1.2046e-05
11:102665973 T C 0.064378 -8.1329e-06
11:102668022 T C 0.130450 -4.6068e-05
11:102669230 G A 0.584430 -4.4035e-05
11:102669409 C T 0.782341 -3.4766e-05
11:102676772 G C 0.038492 5.2398e-05
11:102683288 T C 0.108466 -2.5731e-05
11:102690381 C T 0.044319 -3.1876e-05
11:102693810 G A 0.163560 1.7237e-05
11:102695108 A G 0.528670 2.2621e-05
11:102700352 G A 0.141797 5.0002e-05
11:102701884 A G 0.247439 -9.9267e-07
11:102710083 A G 0.064394 3.2792e-05
11:102713620 C T 0.964841 4.5590e-05
11:102715048 C T 0.437089 -7.9792e-06
11:102733163 C T 0.294468 1.0000e-05
11:102735140 A G 0.091506 2.4033e-05
11:102736642 C T 0.092672 3.2908e-05
11:102745791 C T 0.246959 -1.4238e-05
11:102755015 C T 0.707648 -2.3058e-06
11:102755691 A G 0.041712 -2.9081e-06
11:102757718 G C 0.098800 -4.5755e-05
11:102760015 A G 1.306312 8.0683e-07
11:102760982 C T 0.234417 7.5112e-06
11:102761754 G A 0.038239 -5.9293e-06
11:102761843 C T 0.097686 1.4396e-06
11:102763604 T C 0.340390 3.0680e-05
11:102771599 T G 0.259160 1.1280e-05
11:102789355 A G 0.066692 1.0925e-05
11:102791217 G A 0.092178 -2.4298e-05
11:102794373 G A 0.101163 -3.5657e-06
11:102801847 G A 0.892940 -5.7731e-05
11:102803151 A G 0.033137 -8.6398e-06
11:102806354 G A 0.030144 2.4223e-05
11:102809038 T C 0.038661 -1.8322e-05
11:102809221 G T 0.347066 -2.2608e-05
11:102814110 C T 0.532163 -9.4567e-06
11:102821903 G T 0.031657 -3.8708e-05
11:102825635 C T 1.372666 2.1910e-05
11:102829081 C T 0.247741 -1.7469e-05
11:102829805 C G 1.124468 3.2665e-05
11:102831969 T C 0.077419 2.1803e-05
11:102833826 G A 1.452712 1.0596e-05
11:102835636 T G 1.251584 -3.3685e-05
11:102837669 G T 0.055393 -1.0556e-05
11:102846901 A G 0.064452 1.0393e-05
11:102848546 A G 1.463111 5.2188e-05
11:102865226 A C 0.042407 -5.8873e-06
11:102866474 T C 0.731982 -2.7723e-06
11:102870033 C T 0.048473 9.8120e-06
11:102878081 G A 0.129521 -1.3663e-05
11:102888594 G A 0.121926 -5.3503e-06
11:102891423 C A 0.063096 -1.1076e-06
11:102897892 T C 0.969531 1.6549e-05
11:102900690 G C 0.021098 -1.1518e-05
11:102907759 G T 0.116931 2.6270e-05
11:102914301 A G 0.063881 3.4213e-06
11:102919243 C T 0.236069 -3.9678e-05
11:102920365 G C 0.074462 -1.0447e-05
11:102923927 G A 0.073249 8.3623e-06
11:102924515 G T 1.969661 -6.3990e-06
11:102926689 T C 0.050171 -1.4616e-06
11:102952168 C T 0.266739 -1.5967e-06
11:102957052 G A 0.410983 -2.0844e-06
11:102974912 G A 0.155514 -2.7481e-05
11:102981588 T C 0.139181 -8.2168e-06
11:102991197 T C 0.236257 -2.0882e-05
11:102993426 T C 0.081986 8.9719e-07
11:102999242 A G 0.027434 1.1956e-05
11:103000787 A T 0.952523 1.6701e-05
11:103006557 A G 0.093184 3.9108e-05
11:103019260 A G 0.028456 -3.6681e-06
11:103021830 G A 0.054131 -1.8420e-05
11:103022303 G C 0.068906 -1.3209e-05
11:103027234 G A 0.243606 -2.4138e-05
11:103029516 G A 1.450904 5.3360e-05
11:103036743 G C 0.070123 -1.9308e-05
11:103038527 A G 0.555932 2.9689e-05
11:103043210 A G 0.025402 2.4741e-06
11:103044577 G A 0.051527 8.1141e-06
11:103056354 A G 0.086988 -2.5820e-05
11:103058427 C T 0.510185 9.5980e-06
11:103061232 A G 0.151093 -5.2651e-06
11:103062063 T C 0.108781 -5.0876e-05
11:103064017 C T 0.048145 1.7685e-05
11:103066685 A G 0.092298 3.7040e-06
11:103076814 G A 0.042176 1.4064e-05
11:103087034 C T 1.849442 2.5966e-05
11:103114878 A G 0.394034 -4.6812e-05
11:103119421 T G 0.776070 -6.5441e-05
11:103142490 T C 0.131154 -2.6020e-05
11:103153788 A C 0.027846 1.3063e-05
11:103158278 T C 0.733222 -4.0851e-05
11:103163605 G A 0.077621 -1.7795e-05
11:103167130 A G 0.102698 1.4229e-05
11:103168877 G A 0.263658 2.1947e-06
11:103172624 C T 0.284828 -7.0196e-06
11:103184160 T C 0.037087 -3.3481e-06
11:103184407 G A 0.768988 4.8144e-05
11:103189672 G A 0.049294 1.9576e-06
11:103203283 T C 0.045974 -3.3052e-05
11:103211403 C T 0.048402 1.9589e-05
11:103211507 T G 0.429884 2.5073e-06
11:103236864 T C 0.164495 -6.1836e-08
11:103263998 T C 0.068597 3.3178e-05
11:103264790 C T 1.389502 1.6349e-05
11:103273141 A G 0.057484 -2.8725e-05
11:103273387 C T 1.098978 -2.8064e-05
11:103276409 G C 0.046201 -1.4990e-05
11:103277067 A G 0.900597 -2.9111e-05
11:103280314 T C 0.067572 -3.5896e-05
11:103283396 C T 0.079130 1.0622e-06
11:103309119 G A 1.004583 -1.7421e-05
11:103314322 T G 0.045779 1.0240e-05
11:103315520 T C 0.635685 -1.1920e-05
11:103315766 T G 0.059821 3.5472e-07
11:103336528 G A 0.274912 -3.1629e-06
11:103337259 G A 0.118278 1.4766e-05
11:103337857 T C 0.028076 -1.2260e-06
11:103349268 G C 0.083749 -6.5462e-05
11:103349922 C G 0.028028 4.7598e-06
11:103357250 C T 0.049252 1.9885e-05
11:103358158 A C 0.197629 1.2862e-05
11:103362163 G A 0.112812 3.0409e-05
11:103366525 T C 1.561661 2.4722e-05
11:103367566 T C 0.163875 2.6061e-06
11:103378340 T C 0.045938 8.4146e-06
11:103383152 A C 0.070941 -2.8455e-05
11:103386526 G A 0.438699 -2.7517e-05
11:103396522 T C 0.046470 1.6003e-05
11:103399200 T C 0.396030 -4.6076e-05
11:103399264 C T 0.143612 -6.3058e-06
11:103409155 A G 0.035298 9.5715e-06
11:103410068 G A 0.228315 4.2756e-05
11:103411358 C A 0.150577 2.1548e-05
11:103412605 T C 0.069201 5.9865e-06
11:103416191 A G 0.056179 -9.0368e-06
11:103418158 G A 1.150778 2.2733e-04
11:103418606 T C 0.144043 2.9299e-05
11:103423924 A G 0.050028 -1.1056e-05
11:103431730 T G 0.030400 -8.3124e-06
11:103440372 T C 0.090046 -2.3443e-06
11:103440989 G A 0.549492 -1.2992e-04
11:103443452 A G 0.124675 -1.0688e-05
11:103451544 C T 0.766817 2.0221e-05
11:103452372 T C 0.109404 -3.2937e-05
11:103454800 G A 0.758416 -1.3759e-05
11:103462206 G C 0.134939 1.0014e-05
11:103463622 A G 0.073810 -2.6691e-05
11:103466530 A G 0.047441 1.7724e-06
11:103466726 G A 0.067335 -2.7036e-05
11:103467573 G A 1.752967 -1.3233e-05
11:103467821 C T 0.043614 -2.2812e-05
11:103478905 T C 0.090757 -8.8619e-06
11:103479435 C T 1.615993 1.0807e-05
11:103480094 C T 0.091737 -3.1865e-06
11:103489092 A G 0.068179 8.7148e-06
11:103490656 G T 0.123848 4.6776e-06
11:103490943 T G 0.639983 1.8723e-05
11:103491310 C T 0.642657 2.2371e-05
11:103491586 C A 0.331224 3.1645e-05
11:103493096 G A 0.203926 8.2938e-06
11:103496422 T C 1.702475 -1.1269e-05
11:103498781 C T 0.070701 9.3610e-06
11:103501476 C T 0.031176 7.4886e-06
11:103529574 G A 0.045708 2.5168e-05
11:103530366 T G 1.189160 1.2263e-05
11:103531052 G A 1.714575 3.3953e-05
11:103533493 A G 0.218421 1.5775e-05
11:103539856 T C 1.633764 3.4916e-05
11:103540505 T C 0.080217 1.6432e-06
11:103540669 C T 0.086842 -1.6339e-05
11:103541893 C A 0.064819 2.2368e-07
11:103544855 T C 0.042004 1.9973e-05
11:103558344 T C 0.047194 1.9777e-05
11:103561389 G A 0.037123 5.3127e-05
11:103574841 G A 0.231924 1.2029e-06
11:103585459 A G 0.024857 1.8364e-05
11:103589094 T C 1.047301 -7.9259e-06
11:103591417 T C 0.574628 -1.5564e-05
11:103591563 C G 1.959554 -1.7770e-06
11:103597097 C T 0.197973 8.6002e-06
11:103617808 A C 0.148211 -2.3241e-06
11:103620092 G C 0.141232 -1.0137e-05
11:103624539 T C 0.029683 3.8407e-05
11:103626592 C T 0.036892 4.6635e-05
11:103627041 G A 0.046802 2.3387e-05
11:103634156 T C 0.037304 -1.3401e-05
11:103637843 A G 0.106606 -3.6791e-05
11:103640975 A G 0.030491 -2.2625e-05
11:103644886 A G 0.089082 -9.8052e-06
11:103646712 A G 1.772442 -2.0413e-06
11:103650354 G A 0.027531 -1.4706e-05
11:103662688 A G 0.041287 -3.0214e-05
11:103666828 A G 0.149564 -8.6343e-06
11:103667213 T C 0.409419 1.5286e-05
11:103669344 T G 1.763762 -1.1475e-05
11:103677856 A G 0.068432 -2.5040e-05
11:103683448 T C 1.090932 -2.5990e-05
11:103692429 A C 1.048213 -2.9830e-05
11:103696476 G A 0.033322 -5.1966e-06
11:103698222 T C 0.074667 -1.8763e-05
11:103717688 G A 0.133371 1.6236e-05
11:103732077 T C 0.246712 -3.0821e-06
11:103751736 G A 1.169734 -1.3040e-05
11:103752754 C T 0.217422 2.8773e-05
11:103761559 G A 0.780495 -3.1649e-05
11:103766744 G A 1.273055 -3.6142e-06
11:103766971 C T 0.341419 -1.9674e-05
11:103769915 G A 0.360514 -2.1521e-05
11:103769950 A G 0.246102 3.9080e-06
11:103770921 T G 0.764032 2.5748e-05
11:103775372 T C 0.162733 2.5992e-05
11:103777894 C T 0.085609 -1.5621e-05
11:103779372 G A 0.154079 -8.2444e-06
11:103780860 G A 0.952660 2.5240e-08
11:103808152 T C 0.766693 -2.6688e-05
11:103812890 C T 0.957278 4.4900e-06
11:103818344 C G 0.174307 6.1485e-05
11:103818395 C T 0.115516 6.6304e-05
11:103829734 T C 0.043773 5.9211e-06
11:103833805 T C 0.055825 7.8923e-06
11:103835243 G A 1.856560 1.6480e-06
11:103835559 T G 0.200858 -1.8432e-05
11:103836296 C A 0.547353 2.4940e-05
11:103836813 C T 0.075910 -1.0068e-05
11:103839864 T C 0.053673 -1.7466e-05
11:103849052 T C 0.887113 1.7627e-05
11:103849276 A T 0.089747 8.2983e-06
11:103857086 A G 0.032987 -7.5232e-06
11:103859306 T C 0.036746 -3.2705e-06
11:103860359 T C 1.700822 6.2943e-05
11:103861365 G C 0.025739 2.2936e-05
11:103863119 G A 0.239175 2.0667e-05
11:103871039 A C 0.369498 1.3069e-05
11:103872193 C T 0.157001 -1.2213e-05
11:103872513 T C 0.211865 1.5047e-05
11:103873453 G A 0.129028 -1.8602e-05
11:103876331 A G 0.715685 -4.2537e-06
11:103877173 A G 0.369764 8.4761e-05
11:103878499 C T 0.302375 -7.0203e-06
11:103882943 A G 1.409714 6.3634e-05
11:103886608 A G 0.069853 -7.6770e-06
11:103892352 A C 0.157867 9.4445e-05
11:103900582 C A 0.073060 5.0728e-06
11:103919280 G C 1.284422 1.4018e-05
11:103920105 A C 0.784893 -5.0890e-05
11:103920423 G A 0.653862 2.4400e-05
11:103920728 C A 0.169289 -2.0112e-05
11:103922285 G A 0.077108 9.6153e-06
11:103924745 T C 0.069113 2.3710e-05
11:103940819 A G 0.572729 -6.0479e-06
11:103951517 T G 0.615636 3.4147e-05
11:103954258 C T 0.644686 -1.8129e-05
11:103956671 T C 0.104902 1.9149e-05
11:103959760 G A 0.134283 2.5161e-05
11:103959987 C T 1.030086 7.1701e-06
11:103965133 C T 1.243606 -2.0662e-05
11:103965687 C T 0.203568 -3.6340e-05
11:103967735 G T 1.406011 -3.9014e-05
11:103968607 G A 0.164998 -1.2490e-05
11:103976292 G A 0.062346 1.1404e-05
11:103978540 G T 0.542468 -1.1138e-05
11:103980341 G T 0.169779 7.3362e-05
11:103991795 C A 0.043773 -9.8472e-06
11:103996971 A G 0.045016 -6.2606e-06
11:104007609 C T 0.190575 6.2872e-05
11:104008073 A C 0.538814 -1.6042e-06
11:104012004 G C 0.043838 -1.9297e-05
11:104022459 C T 0.052384 3.8497e-06
11:104026183 C T 0.381722 -5.0009e-06
11:104026655 T C 0.023808 1.8353e-05
11:104045767 A G 0.064543 1.9807e-05
11:104050394 T C 0.054024 -1.2858e-05
11:104052359 T C 0.021776 -1.7573e-05
11:104076505 T C 0.098413 -2.0314e-05
11:104093407 C T 0.214666 3.0818e-05
11:104093628 G A 0.061476 -9.1896e-06
11:104099300 C T 0.831454 1.8413e-05
11:104119338 G A 0.088342 1.2063e-06
11:104133948 G A 0.031124 -1.3031e-05
11:104140745 C A 0.146293 1.0054e-05
11:104141174 T G 0.322356 6.9949e-06
11:104143351 T C 0.576342 -3.3143e-05
11:104157967 G T 0.026135 3.7456e-05
11:104158778 T C 0.090682 3.2659e-05
11:104160529 A G 0.892336 -1.8175e-05
11:104162064 G A 0.037850 2.9370e-06
11:104166232 C T 0.206259 1.9100e-06
11:104168657 A C 0.059272 2.7006e-05
11:104182527 T G 0.028541 7.1399e-06
11:104187381 A G 0.262415 3.0214e-06
11:104188202 A G 0.036843 2.0530e-05
11:104210215 T G 0.902661 -1.0954e-05
11:104211569 G A 0.258072 -1.3596e-06
11:104212022 G A 0.036701 1.8603e-06
11:104212584 G A 0.062382 -1.1351e-05
11:104229419 C A 0.022007 6.1611e-06
11:104232958 T C 0.125227 -3.6505e-05
11:104236338 A G 1.679082 5.9907e-05
11:104244631 C T 0.300116 3.6011e-06
11:104261425 T C 0.053404 -2.7191e-05
11:104266131 T C 0.293131 -4.6331e-05
11:104281817 C T 0.032640 -1.1038e-05
11:104302979 C T 0.296139 -4.9444e-05
11:104317897 T C 0.337095 -5.1368e-05
11:104322131 G A 0.084862 -2.9181e-06
11:104334239 G A 0.285470 -4.7647e-06
11:104356047 G A 0.101705 1.9778e-05
11:104375055 A G 0.275434 1.4369e-06
11:104378658 A G 0.132738 -1.1135e-05
11:104378818 C T 0.063109 3.9324e-05
11:104395959 T C 0.045685 3.6537e-06
11:104402854 G T 0.078731 -8.6921e-06
11:104411777 G A 0.094379 -9.5865e-06
11:104417374 T C 0.275898 2.8842e-06
11:104444364 A G 0.112883 1.6214e-05
11:104463057 A G 0.045493 -2.3108e-05
11:104467747 T C 0.048259 -5.8919e-06
11:104470050 T C 0.022033 1.2000e-05
11:104473310 A G 0.051891 -5.3779e-05
11:104473766 G A 0.076420 2.2738e-05
11:104474814 G A 0.079445 -5.5916e-06
11:104483304 C T 0.393044 -4.3071e-05
11:104483715 A G 0.097436 3.2379e-05
11:104491943 A G 0.071197 -5.6325e-06
11:104500056 A G 0.038866 5.1857e-05
11:104504052 A G 0.404998 2.3415e-06
11:104519419 A C 0.132644 -1.8766e-05
11:104526979 G A 0.180059 2.2344e-05
11:104541418 C T 0.697226 2.9112e-05
11:104541540 G A 0.123517 -1.2224e-05
11:104554713 T C 0.111345 2.4346e-05
11:104556022 T C 0.021627 1.2881e-06
11:104580042 G A 0.150327 2.7036e-06
11:104585714 A G 0.166056 -8.8529e-06
11:104600156 G A 0.124341 -3.9752e-06
11:104601022 T C 0.036055 -8.1141e-06
11:104604091 G A 0.127055 2.4558e-05
11:104612553 A G 0.709859 2.7451e-05
11:104621483 T C 0.074394 2.3949e-05
11:104622390 T C 0.571223 1.2624e-05
11:104623187 G A 1.427164 -1.0428e-05
11:104627264 A G 0.020695 -8.9506e-06
11:104628326 A G 0.126519 2.8351e-05
11:104650051 G A 0.046496 -1.5718e-05
11:104653922 G A 0.047967 -8.7294e-06
11:104654297 A G 0.059171 -6.9078e-06
11:104659282 G C 0.242447 1.5110e-05
11:104666801 A G 0.100328 8.6378e-07
11:104670571 C T 0.517342 1.8611e-05
11:104680498 T G 0.058795 4.0465e-05
11:104683746 T C 0.041637 1.0106e-05
11:104685247 G C 0.163937 -9.4832e-06
11:104690051 C T 1.077186 1.2207e-05
11:104709889 T C 0.400421 -3.5360e-05
11:104714452 G A 0.058003 3.4929e-05
11:104719725 A G 1.685574 -1.2190e-05
11:104724707 G A 0.064118 -7.3615e-05
11:104725508 G A 1.597651 3.8724e-05
11:104728524 T C 0.343214 3.2279e-05
11:104759248 G A 0.033546 -7.7466e-06
11:104768141 A G 0.033692 -1.4666e-07
11:104769543 T C 0.053488 3.5187e-05
11:104771486 G A 1.537032 4.0934e-05
11:104772483 T C 0.061645 2.5011e-05
11:104782073 G C 0.190936 -1.2307e-05
11:104785454 G A 0.126058 1.5846e-05
11:104789190 A C 0.030008 3.9047e-05
11:104798545 A G 0.554319 -4.1716e-05
11:104801603 A G 0.105457 2.2534e-05
11:104806792 T C 0.050031 -2.3722e-06
11:104810303 C A 0.048067 -5.2790e-07
11:104814538 G A 0.093275 -9.5237e-07
11:104826726 T C 0.044140 -4.0314e-05
11:104830109 C T 0.257654 -3.5975e-05
11:104838030 T C 0.138480 9.6538e-06
11:104842380 T C 0.916878 -2.0650e-05
11:104855635 G A 0.273010 -4.8232e-06
11:104857143 T C 0.176203 -2.9043e-05
11:104866009 T G 0.021224 -2.6161e-05
11:104866887 G A 0.044575 3.1445e-06
11:104869708 C G 0.894793 -2.1992e-05
11:104874757 A G 0.236630 -2.7229e-05
11:104877927 C T 0.903391 -1.7255e-05
11:104884840 C G 1.440663 3.1944e-05
11:104895327 G C 0.209817 -8.0514e-06
11:104911031 G T 0.816705 5.8867e-06
11:104912221 A T 0.345431 1.1001e-05
11:104912993 A G 0.345028 9.0845e-06
11:104921272 C A 0.022471 1.5819e-05
11:104936010 G A 0.148292 -2.2044e-06
11:104937574 A G 0.149052 1.0910e-05
11:104946000 A T 0.033964 2.4213e-05
11:104949157 C T 0.071321 1.8053e-05
11:104969819 C T 0.041115 -2.2775e-05
11:104970852 T C 1.163859 -3.2951e-05
11:104972433 G A 0.080522 -4.3406e-05
11:104979973 T C 0.148957 2.9182e-06
11:104982622 C T 0.084606 -1.2620e-05
11:104995446 A G 0.062086 9.4563e-06
11:105014804 A C 0.649100 4.3979e-05
11:105028314 A C 1.955237 4.8712e-05
11:105033409 T C 0.650100 3.8875e-05
11:105033433 A T 0.025022 5.5317e-07
11:105037848 A G 0.031903 -9.8749e-06
11:105039351 T C 0.024590 2.4890e-05
11:105055039 T G 0.574833 -2.8863e-05
11:105058220 A G 1.861871 -9.8226e-06
11:105073466 T C 0.157802 -3.1947e-06
11:105088232 A G 0.088471 -8.6002e-05
11:105088290 C A 1.841318 -2.5050e-05
11:105090998 G A 0.030942 2.8087e-05
11:105092244 C T 0.135523 7.0761e-06
11:105116225 A G 0.146757 2.1311e-06
11:105116768 T G 1.748007 -2.3167e-05
11:105119607 T C 0.054426 1.4819e-06
11:105124667 G A 1.829302 -2.2000e-05
11:105127104 T C 0.044293 -3.3484e-05
11:105139919 T C 0.107606 7.9471e-06
11:105150034 G A 0.840643 -1.7894e-05
11:105159731 G A 0.049314 -3.2882e-05
11:105165094 C T 0.109618 2.6756e-05
11:105172387 C T 0.063946 1.2309e-06
11:105184694 T G 0.034497 1.3728e-05
11:105190484 A G 0.096054 -5.7145e-05
11:105190753 A G 0.920532 -2.3112e-05
11:105197196 A G 0.026496 8.6785e-06
11:105217158 T C 0.053728 3.0940e-07
11:105224148 A G 0.090033 1.3352e-05
11:105234554 G T 0.029141 9.7440e-06
11:105248786 A G 0.118297 1.7671e-05
11:105279168 T C 1.837329 -3.9383e-05
11:105279874 C T 0.032264 -5.4720e-06
11:105347108 A G 1.005236 -3.7522e-05
11:105347550 T C 0.720729 3.9753e-06
11:105349386 A G 0.915751 -4.6466e-05
11:105350168 T C 0.114818 3.8077e-05
11:105350240 A G 0.100260 -3.2740e-05
11:105384871 A G 0.088267 1.0888e-05
11:105401061 A G 0.020179 1.0369e-05
11:105401171 T C 1.820535 -2.5228e-05
11:105413593 T C 0.143894 2.2385e-06
11:105434254 A C 1.056305 -2.1499e-05
11:105440758 G C 0.087358 -3.2519e-09
11:105442245 C T 0.172856 6.2075e-06
11:105443974 T C 0.108281 -5.8013e-06
11:105462065 A C 0.054150 1.1627e-05
11:105462124 G A 1.785522 2.7980e-06
11:105474982 G T 0.034902 4.3999e-06
11:105477114 T C 0.108923 -3.6918e-05
11:105482024 T C 0.996722 -2.1741e-05
11:105482909 T G 0.086608 1.3561e-05
11:105489935 C T 0.052099 1.8796e-05
11:105496338 T C 1.864532 2.5173e-05
11:105503055 A C 0.059623 1.4531e-05
11:105507266 G C 0.059379 1.8588e-06
11:105507515 C A 0.513256 2.0091e-05
11:105514314 T G 0.175628 -3.5934e-06
11:105516046 T G 0.062976 -1.2265e-05
11:105524381 A G 0.926385 -5.6574e-06
11:105534630 T G 0.235754 -8.3022e-06
11:105550291 C T 0.063375 -4.3721e-07
11:105568141 G A 0.119479 1.3319e-04
11:105577790 A G 0.025363 9.1321e-06
11:105585597 G C 0.064527 3.3231e-06
11:105588070 G A 0.345392 1.0864e-04
11:105593029 G T 1.955370 2.8078e-05
11:105605460 C T 0.037100 -9.9982e-06
11:105606238 C G 0.022425 1.9679e-05
11:105606985 C T 1.970849 1.6147e-05
11:105614894 G T 1.003716 3.2521e-06
11:105627852 G T 0.031975 1.1686e-06
11:105630969 C T 0.074307 3.1126e-06
11:105637410 C T 0.038356 1.1847e-05
11:105639998 A G 0.041514 1.2189e-05
11:105642950 T C 0.042007 -1.8257e-05
11:105648846 C T 0.142557 5.1746e-05
11:105654319 A G 0.030751 -5.0811e-06
11:105666414 T C 0.021536 1.2313e-05
11:105669341 T C 0.032929 -1.0136e-05
11:105685510 A C 0.135601 -8.1945e-06
11:105689283 A G 0.036707 -2.9015e-05
11:105701286 T G 0.224066 -4.4351e-05
11:105708684 C T 0.054163 9.7452e-06
11:105711341 C T 0.093993 -1.5108e-05
11:105719522 T G 0.979701 6.0727e-06
11:105720737 G C 0.051583 -2.0003e-06
11:105732687 T C 0.366480 1.6365e-05
11:105742139 C T 0.244252 -1.5180e-05
11:105755359 A C 0.166423 -2.4535e-06
11:105758819 A G 0.172818 2.0714e-05
11:105765231 C G 0.025717 3.6543e-05
11:105793717 T C 0.025515 8.4851e-06
11:105794907 T C 0.035402 1.7883e-05
11:105797641 G A 0.045101 -1.5300e-05
11:105800066 G A 0.095758 2.1714e-05
11:105800136 T G 0.430465 1.0989e-06
11:105808570 T A 0.032432 -2.4608e-05
11:105817907 C T 1.246705 -2.2732e-05
11:105824659 G A 0.038632 3.3567e-05
11:105840184 A G 0.034110 -2.2793e-05
11:105850090 G A 0.717094 2.6542e-05
11:105852319 C A 0.150165 -7.0946e-06
11:105870917 G T 0.149863 -7.5917e-06
11:105884085 G A 0.028748 1.5714e-05
11:105889301 T G 0.032767 4.5702e-06
11:105891599 T C 1.518446 -9.2361e-06
11:105894786 T C 0.022237 6.4996e-07
11:105905830 T C 0.341441 2.5823e-05
11:105912137 C T 1.862640 1.1772e-05
11:105927178 T C 1.270296 -1.8790e-05
11:105930846 A G 0.029011 1.9632e-05
11:105937044 A C 0.167741 -2.4881e-05
11:105941504 G T 0.035798 -2.6152e-05
11:105941658 A G 0.047993 -2.0963e-05
11:105947285 T C 0.363312 -8.4122e-06
11:105949804 A G 0.379979 -1.8696e-05
11:105958605 T C 0.085206 -2.1112e-05
11:105970134 A G 1.550674 2.6124e-05
11:105996974 G A 0.190241 -2.8110e-05
11:106002997 C T 0.297428 -4.8478e-06
11:106018682 C T 0.022773 2.6270e-05
11:106024496 G A 0.062752 1.9957e-05
11:106031004 C A 0.066487 -4.2235e-06
11:106031676 T C 0.075995 3.3611e-05
11:106040732 G A 0.192662 1.5509e-05
11:106053670 G A 1.631355 7.4786e-06
11:106088834 G A 0.048820 1.8639e-05
11:106090874 T C 0.068795 2.9049e-05
11:106097614 T C 0.051677 -1.9895e-05
11:106105846 G A 0.020283 4.7627e-05
11:106107883 G A 0.143121 4.4454e-05
11:106114130 A G 0.137714 -1.1492e-05
11:106127726 G A 0.029891 1.7542e-05
11:106153996 A G 1.624672 7.2249e-06
11:106159650 G A 0.039687 -2.5116e-05
11:106165093 A C 1.861676 6.1982e-06
11:106169231 A G 1.761672 -2.8237e-06
11:106169922 T C 0.024451 3.5322e-06
11:106172192 C T 0.112633 -1.2687e-05
11:106175456 G A 0.386120 -1.3825e-05
11:106182442 A G 0.055208 3.0050e-05
11:106190490 T C 0.070360 2.8476e-06
11:106197977 C A 0.264220 9.2924e-06
11:106216510 A G 1.550200 6.9479e-06
11:106227047 A G 0.022679 2.4311e-05
11:106244131 G A 0.436612 1.3196e-05
11:106247087 T A 0.118427 -5.5784e-07
11:106250209 A G 0.089098 1.8521e-05
11:106250539 A G 0.051183 -1.5991e-05
11:106251478 A G 0.226085 3.2900e-05
11:106251514 A G 0.184824 -1.0566e-06
11:106251896 G A 0.083359 1.4632e-05
11:106252180 C G 1.328091 -6.6170e-06
11:106252225 A G 0.075657 4.8463e-05
11:106252356 C T 0.096544 3.9644e-05
11:106253245 A G 0.056942 3.0587e-05
11:106255489 C T 1.157702 -1.7771e-05
11:106256097 G T 0.055169 -3.3555e-05
11:106257780 A G 0.401045 3.6681e-05
11:106260840 G T 0.218937 -2.7438e-05
11:106263897 T G 1.310804 -4.1626e-05
11:106267763 C T 0.609738 -8.6900e-05
11:106268369 T C 0.045604 -1.1887e-05
11:106277182 C T 0.093376 -2.8035e-05
11:106279519 C T 1.303060 -2.8360e-05
11:106287724 C T 1.677625 -9.8921e-06
11:106288878 T G 0.568948 1.6969e-05
11:106293052 C T 0.127665 -2.9305e-05
11:106299661 G A 0.331853 5.4254e-05
11:106301539 T C 0.174194 -5.0897e-05
11:106306871 C T 0.906900 5.1793e-05
11:106307922 C T 0.135669 -5.1407e-05
11:106315691 A G 0.021805 1.5521e-05
11:106316059 T C 0.098254 -1.0240e-05
11:106330162 A G 1.125662 -4.2319e-06
11:106335277 A G 1.816569 2.4086e-05
11:106341075 C G 0.193620 2.4429e-05
11:106342366 A G 0.490246 -1.6576e-05
11:106343582 C T 0.167085 -2.4122e-05
11:106344753 A G 0.047684 1.7301e-05
11:106355539 G T 0.192906 5.6929e-05
11:106357648 G A 0.055465 2.7556e-05
11:106360723 A C 0.041933 -1.1479e-05
11:106362748 G A 0.032880 -1.9878e-05
11:106370420 T C 0.062664 8.7508e-06
11:106391907 G A 0.203971 -2.2111e-05
11:106392497 A G 0.069805 1.7215e-05
11:106394465 G A 0.049668 2.5093e-05
11:106400549 G A 0.020936 3.4408e-06
11:106405115 C A 0.158627 1.0074e-05
11:106405653 A G 0.041443 2.3608e-05
11:106408212 G A 0.830247 -2.6478e-05
11:106408261 A C 0.993460 -2.1076e-05
11:106411038 C T 0.068902 -1.8943e-06
11:106417763 C A 1.470901 2.6873e-05
11:106418978 A G 0.158004 5.5826e-06
11:106427636 T C 0.400824 2.8851e-05
11:106457908 A G 0.234027 -2.1765e-05
11:106461837 C T 0.257426 -2.5272e-06
11:106463242 A C 0.390298 2.0686e-05
11:106466689 C T 0.469441 -1.2233e-05
11:106468570 G A 0.088611 -1.2720e-06
11:106496038 A G 0.309382 -5.2226e-06
11:106496449 C T 0.064767 -1.5007e-05
11:106497175 T G 0.294851 -2.4157e-06
11:106500422 G A 0.081798 -1.8020e-05
11:106503384 G A 0.065660 1.9022e-05
11:106504577 T G 0.304176 4.2491e-06
11:106508030 C A 0.608437 -2.5217e-05
11:106509638 G A 0.030929 3.3812e-05
11:106518561 C T 0.368372 2.5256e-06
11:106529971 A G 0.273558 3.1499e-05
11:106530553 G A 1.097972 -3.0013e-05
11:106534593 T C 0.026479 -3.7484e-05
11:106538703 T C 0.659062 -7.4975e-05
11:106539020 A C 0.061301 -1.3812e-05
11:106539057 A G 0.046977 7.6265e-05
11:106541195 C T 0.152223 -4.9037e-05
11:106547318 T C 0.069766 -2.2804e-06
11:106548637 T G 0.056396 2.4328e-05
11:106554848 C T 0.058039 9.1921e-06
11:106555062 G T 0.228834 1.6510e-05
11:106565762 C T 0.293462 -3.4474e-06
11:106574949 A G 0.052245 -2.2590e-06
11:106583584 C A 1.157397 2.0334e-07
11:106588173 A G 0.086391 2.8490e-05
11:106596424 T C 0.243073 4.3382e-06
11:106596605 T C 0.556610 -6.3210e-06
11:106598286 G A 0.832519 -3.3511e-06
11:106600002 A G 0.070061 1.0185e-05
11:106618077 G A 0.205604 2.4359e-05
11:106620582 G A 0.246767 2.4364e-05
11:106634171 T C 0.125234 5.3123e-06
11:106635059 G A 0.193338 1.7785e-06
11:106637578 A G 0.792465 -2.7598e-05
11:106639662 C A 1.858157 8.3996e-07
11:106639955 A G 0.600328 -1.1669e-06
11:106651975 T C 0.057893 4.5195e-05
11:106654064 A G 0.100189 1.3368e-05
11:106656006 T C 0.420451 -3.7964e-05
11:106660919 C T 0.051661 2.3396e-05
11:106662438 T C 0.449894 1.1135e-05
11:106662567 G A 0.023990 1.2234e-05
11:106664162 T C 0.658004 -1.0437e-05
11:106665159 T C 1.933087 -1.6838e-05
11:106666059 A G 0.531426 -6.0418e-06
11:106684573 G T 0.094226 7.0016e-06
11:106691998 C A 0.071473 -2.4111e-05
11:106697901 C A 0.029495 1.2737e-06
11:106703419 C T 0.141950 1.4585e-05
11:106708726 C T 0.054280 5.3351e-06
11:106718739 C T 0.670429 -5.7095e-06
11:106728357 C T 1.819672 1.6109e-05
11:106729672 C T 0.868297 -4.5009e-06
11:106732268 T G 1.751048 -8.8160e-07
11:106759487 C T 0.194591 1.7807e-05
11:106760002 A G 0.386393 -1.6257e-07
11:106761187 T C 0.028518 6.5389e-06
11:106770253 G A 1.958249 -9.5563e-06
11:106811908 T C 1.787012 -6.9242e-06
11:106829799 A C 1.772860 7.7352e-06
11:106830062 G C 0.255784 -2.0811e-05
11:106831384 G A 0.851331 2.3245e-05
11:106831943 G T 0.045127 1.9927e-06
11:106837223 T C 0.334693 -1.4010e-05
11:106839669 G A 0.053465 1.2610e-05
11:106843389 G A 0.182639 -4.7645e-06
11:106844849 C T 1.788807 -2.5689e-07
11:106856388 C T 0.055004 -1.3788e-05
11:106874011 T C 0.093863 -3.9976e-06
11:106876622 T C 0.046263 -1.0121e-05
11:106880126 T C 0.059960 9.5799e-06
11:106886813 C T 0.033643 -7.1553e-06
11:106887365 T C 1.574550 -2.7520e-05
11:106897013 C T 0.760877 -2.8354e-05
11:106898063 G A 0.300151 1.4126e-05
11:106908817 C A 0.177793 8.5990e-07
11:106909409 T C 0.032147 -7.6119e-06
11:106914272 T C 0.049291 7.9804e-06
11:106916634 T C 0.270059 9.7823e-06
11:106936678 G C 0.080639 -8.7377e-06
11:106940886 T C 0.043926 -1.9890e-05
11:106941813 C T 0.401450 -1.4964e-05
11:106944858 C T 0.205889 5.0503e-06
11:106944975 T C 0.223511 7.0703e-06
11:106955227 G A 0.147127 -1.5596e-05
11:106958913 T C 0.420812 -1.2945e-05
11:106972620 T G 0.208022 1.7891e-05
11:106976770 T C 0.038651 1.4358e-05
11:106982651 C T 0.049895 -2.3515e-06
11:106983927 C T 0.804884 -2.6206e-05
11:106986888 G T 0.220080 3.4994e-05
11:106992562 T C 0.169380 -2.4793e-06
11:106997339 A G 0.066345 7.6863e-07
11:106997627 A G 0.479454 -3.2825e-05
11:107002948 C A 0.177456 -3.9119e-05
11:107003043 C T 0.036009 -3.0881e-06
11:107010695 T C 0.050067 8.2079e-07
11:107011712 C T 0.029427 -6.0869e-06
11:107014069 T G 0.020345 -2.0719e-05
11:107046193 G A 0.251035 5.4316e-05
11:107047996 T C 1.291537 -2.5523e-05
11:107050306 G A 0.033156 1.9783e-05
11:107050660 C T 0.054913 -4.0081e-06
11:107053192 T C 1.269816 -8.0635e-06
11:107054642 A G 1.053699 2.5840e-05
11:107063992 C T 0.197291 2.9013e-06
11:107064982 A C 0.261893 8.6962e-06
11:107083841 C T 0.101932 3.2259e-06
11:107085318 C T 0.979172 2.4729e-05
11:107085427 C A 0.066439 -1.5713e-05
11:107088011 T C 0.096323 -9.5902e-06
11:107090471 A C 0.099014 -1.7615e-06
11:107097363 A G 0.137795 -5.0959e-06
11:107101500 T C 0.041881 -5.3568e-05
11:107107505 G C 0.030238 1.9715e-05
11:107113815 G T 1.029605 5.9567e-06
11:107114199 G A 1.655826 -9.2375e-06
11:107116335 A G 0.022964 4.5892e-06
11:107121966 T G 1.144056 -2.9494e-06
11:107122668 T C 0.055270 -2.0482e-05
11:107124222 C T 0.734913 3.7058e-06
11:107131955 C A 0.033422 8.1463e-06
11:107134434 G A 0.144761 -1.3292e-05
11:107140077 A G 1.018345 -7.5031e-06
11:107140967 A G 0.095716 -6.4052e-06
11:107142856 C T 0.611468 1.6914e-05
11:107147367 G T 0.429241 -1.5530e-05
11:107149713 C T 0.075439 2.6237e-05
11:107158740 G A 0.269550 -2.6582e-05
11:107172127 A G 0.964896 -5.2043e-05
11:107173130 A G 0.021864 -9.8256e-06
11:107179871 A G 0.640823 3.0969e-05
11:107195225 A G 0.033945 1.1562e-05
11:107197606 C G 0.554653 -1.6649e-05
11:107197640 C T 0.689125 3.4915e-05
11:107224415 G A 0.050674 -9.0326e-06
11:107225455 C A 0.035026 6.3047e-06
11:107229564 T C 0.104464 1.2659e-05
11:107266782 T C 0.034568 -1.3365e-05
11:107268617 C G 0.024207 3.7810e-05
11:107278817 C G 0.433844 -2.4954e-05
11:107286943 T C 0.044429 -4.7315e-05
11:107289214 C T 0.360913 -4.8636e-05
11:107295197 T C 0.080763 7.1369e-06
11:107297902 A G 0.073482 1.0372e-05
11:107299623 C A 0.044354 -4.5533e-05
11:107299631 A G 0.428060 -1.6379e-05
11:107310162 A G 0.131157 -5.6535e-06
11:107326620 G T 0.040482 4.7054e-05
11:107328673 T C 0.033224 -6.9916e-06
11:107328818 G C 0.026281 -4.1569e-05
11:107330939 G A 0.034990 6.8110e-06
11:107338517 G A 0.038612 -3.6580e-05
11:107355600 T C 1.208791 -2.1767e-05
11:107369400 C T 1.896922 -1.0221e-05
11:107374531 T C 0.540498 2.3341e-06
11:107376407 C A 0.047869 -1.6944e-05
11:107377010 G C 1.833489 4.8078e-06
11:107381765 A G 1.127587 8.1587e-06
11:107381898 C T 0.031978 -3.1032e-06
11:107388436 T C 0.035185 3.6906e-06
11:107391974 C G 0.034532 6.4008e-06
11:107396158 C T 0.566825 -7.3764e-06
11:107420192 A G 1.692912 7.5654e-07
11:107427299 C T 0.114704 2.1163e-05
11:107433612 A G 1.871855 -1.8610e-05
11:107437863 C G 0.029102 2.7537e-05
11:107443420 T C 0.762730 -8.7493e-06
11:107449853 A C 0.063342 -3.0256e-05
11:107458658 C T 0.029141 -2.2866e-05
11:107465599 C T 0.148386 -1.1129e-05
11:107481518 T C 0.787463 -2.1779e-05
11:107484999 C T 0.054183 1.9150e-05
11:107485484 A G 0.063469 3.0834e-06
11:107492817 A C 0.077377 1.1602e-05
11:107493413 G A 0.063423 -2.3095e-05
11:107493616 A G 1.354360 2.4685e-05
11:107494204 T C 1.060548 1.7826e-05
11:107494405 T G 0.114604 -3.7492e-05
11:107503967 T C 1.474514 2.7991e-05
11:107506922 G A 0.152207 9.3105e-07
11:107509978 G A 0.568685 2.3018e-06
11:107510529 A G 1.473345 2.4401e-05
11:107518427 G A 0.042903 3.2930e-05
11:107520983 T C 0.046087 -1.7091e-05
11:107521280 C T 0.047370 5.7802e-06
11:107530035 G A 1.385244 1.5871e-05
11:107530433 C A 0.061343 1.3847e-05
11:107534310 A G 0.028641 3.4294e-05
11:107539300 T C 0.038937 -1.2273e-06
11:107539505 T G 0.100036 7.0482e-06
11:107539785 T C 0.680224 1.6784e-05
11:107544754 A G 0.157903 -1.0437e-05
11:107549917 G A 0.951030 9.7871e-06
11:107556512 G A 0.453416 2.5623e-05
11:107562052 A T 0.055867 -1.7313e-05
11:107562397 A G 0.038606 2.0556e-05
11:107567288 C T 0.069795 -2.3621e-05
11:107570414 A G 0.028151 8.1409e-06
11:107570711 G C 0.041611 -1.6198e-05
11:107571850 A G 0.653693 -3.5679e-05
11:107573145 G T 0.596765 -8.1775e-06
11:107575275 G A 1.073034 1.3780e-05
11:107576962 T C 0.067753 -2.5709e-06
11:107577475 G A 0.130197 3.3723e-05
11:107585728 C T 0.419361 1.1446e-05
11:107586096 A G 0.029978 5.9295e-06
11:107598728 C T 1.162135 2.7823e-06
11:107607165 T A 0.035792 1.8246e-05
11:107612873 C T 0.022630 -2.8818e-06
11:107621538 A G 1.268018 5.0562e-06
11:107621783 C T 0.089744 5.7449e-06
11:107623778 G A 0.128713 1.4224e-05
11:107625861 T C 0.024058 1.4120e-05
11:107627745 T C 0.100429 4.0205e-05
11:107629169 A G 0.997186 -4.0513e-05
11:107638761 C T 0.197083 1.5478e-05
11:107661242 T G 1.251087 -1.2019e-05
11:107663946 G A 0.101883 1.6864e-05
11:107665581 C G 0.022815 -2.1353e-05
11:107679828 T G 1.098154 -3.5434e-05
11:107686441 C T 0.068799 -3.3368e-05
11:107690126 A T 0.033250 -6.9115e-06
11:107691369 G A 0.192724 2.8648e-06
11:107706991 A G 0.936057 -6.6012e-06
11:107711692 T C 1.764593 -1.8835e-05
11:107714980 C T 0.093431 1.3829e-05
11:107718486 C T 0.829166 -6.4726e-06
11:107735115 T C 0.752081 -3.1608e-07
11:107740817 A C 0.040670 3.0681e-06
11:107742547 C T 0.750951 -1.5887e-05
11:107749195 T C 0.021030 -1.0781e-05
11:107753547 T C 0.128054 -3.8322e-07
11:107756568 T C 0.197249 -7.2783e-06
11:107760002 A G 1.743862 -2.4667e-05
11:107764172 G A 0.065127 -1.5652e-05
11:107769029 G A 0.022412 1.0117e-05
11:107769666 A G 0.712692 -1.0915e-05
11:107771148 A G 0.484839 6.1879e-05
11:107798886 A C 0.697677 -1.6452e-06
11:107807744 C A 0.095706 1.4752e-05
11:107807830 G A 1.918247 1.7805e-05
11:107808180 G A 0.062427 4.1632e-05
11:107812343 C G 0.524165 7.8353e-05
11:107813877 A G 0.397357 6.4502e-05
11:107814019 C T 0.131407 3.6560e-05
11:107828267 C T 0.058954 -1.7358e-06
11:107828338 T C 0.117434 3.6646e-05
11:107833681 A G 0.116227 1.6455e-05
11:107835404 T C 0.556085 -1.0493e-04
11:107841291 C A 1.768339 -1.4365e-05
11:107844790 T C 0.221372 4.3202e-05
11:107849560 T C 0.902106 -4.2389e-06
11:107852281 T C 0.344132 2.4308e-05
11:107870499 G A 0.502210 -3.4671e-05
11:107884273 G A 0.032569 -1.7758e-05
11:107887810 G A 0.042890 2.0807e-05
11:107903818 G A 0.029881 2.9173e-06
11:107904913 A G 0.071814 3.8947e-05
11:107923066 A G 0.207619 -1.3657e-05
11:107923748 C T 0.028761 1.7502e-05
11:107925729 A G 0.257030 2.0787e-05
11:107927153 G A 1.284390 -8.7995e-06
11:107938578 A G 1.536921 8.2603e-06
11:107940166 A G 0.080857 1.2661e-05
11:107940546 G A 0.076400 -1.9568e-06
11:107947059 T C 0.164521 -6.6831e-06
11:107956771 C T 0.354632 -2.2268e-05
11:107957477 C T 0.815501 1.4970e-05
11:107965390 G A 0.082619 2.7309e-05
11:107977636 T C 0.046003 -1.5870e-05
11:107997208 T C 0.049181 -4.3816e-05
11:108008243 A C 0.062213 2.7500e-06
11:108012037 A G 0.041446 -6.2022e-06
11:108012613 T G 0.022581 1.8360e-05
11:108014799 T C 0.608290 1.3190e-05
11:108015769 A C 1.150038 -1.7664e-05
11:108022061 T A 1.097326 1.8050e-05
11:108032707 T G 0.076387 1.7277e-05
11:108034124 G A 0.875192 -2.6873e-05
11:108040484 T G 0.197710 -3.0075e-05
11:108044091 A T 0.284273 -9.3124e-06
11:108057856 A G 1.123815 2.1292e-05
11:108061379 T C 1.960161 -3.1380e-06
11:108090335 C T 0.046419 2.3338e-05
11:108092637 T G 0.192815 3.8121e-05
11:108095034 A G 0.044594 5.7025e-06
11:108098576 G C 0.029982 -9.1995e-06
11:108107914 A T 0.031309 -1.2454e-05
11:108115587 T C 0.028394 2.1821e-05
11:108116371 A T 0.034425 -2.0756e-06
11:108138003 C T 0.028008 1.7765e-06
11:108143456 G C 0.055179 2.1592e-05
11:108175394 C T 0.065196 4.8195e-06
11:108175462 A G 0.290589 -3.9200e-05
11:108178926 G A 0.029553 1.7659e-05
11:108195779 C A 0.109069 -2.5466e-05
11:108200746 C T 0.038989 2.2238e-05
11:108205329 G A 1.106661 1.7577e-05
11:108205565 C T 0.028180 8.2465e-06
11:108210795 G A 0.046578 3.1830e-05
11:108215397 G T 0.193824 3.8777e-05
11:108224615 C A 0.083651 -2.3917e-05
11:108251498 A C 0.031936 -6.6782e-06
11:108253700 C T 0.052952 -5.4428e-05
11:108254454 C G 0.098673 4.3364e-05
11:108273614 A C 0.037045 -1.8322e-05
11:108277724 C T 0.035964 -2.1800e-06
11:108283161 A C 1.105619 1.9368e-05
11:108286617 G A 0.153102 2.0394e-06
11:108291017 C A 0.362221 -9.8109e-06
11:108306236 A C 0.816971 6.7651e-05
11:108338339 G C 0.048191 -8.9408e-06
11:108339044 T C 0.057467 4.1313e-06
11:108346177 C T 0.874912 -2.6002e-05
11:108357137 A G 0.053011 9.0413e-06
11:108357487 T C 0.073995 -5.3160e-06
11:108359161 A G 0.299096 -3.6126e-05
11:108368145 C A 0.340945 -5.9915e-05
11:108379874 C A 0.249529 5.9069e-05
11:108380312 C T 0.034016 9.3294e-08
11:108381247 T C 0.486449 -2.3676e-05
11:108381644 C T 0.069574 -2.8409e-05
11:108382303 G A 0.036415 -4.0120e-06
11:108384021 C G 0.035123 2.3547e-05
11:108384207 T C 0.848404 -2.1880e-06
11:108384661 A C 0.081639 -1.2942e-06
11:108385251 T C 0.081438 -3.5909e-06
11:108409442 G A 0.345797 -7.1305e-06
11:108409784 A T 0.343957 -5.2872e-06
11:108413853 T C 0.296990 4.4056e-05
11:108415564 A C 0.039836 -2.5856e-05
11:108422389 A G 0.572483 6.2455e-05
11:108430237 A G 0.553082 -1.9442e-05
11:108431166 T C 0.027995 1.0227e-05
11:108433891 G A 0.029342 1.9590e-05
11:108434734 T C 0.035724 -4.7678e-07
11:108439892 C T 0.053842 -1.8494e-05
11:108440430 G A 0.061732 -2.8908e-05
11:108441983 C A 0.348498 1.5081e-05
11:108445536 C A 1.124013 -2.4679e-06
11:108457675 T C 0.840899 -3.5922e-05
11:108460772 T C 0.602568 -2.1978e-05
11:108464209 C T 0.991139 1.1897e-05
11:108468768 G A 0.155709 3.9587e-05
11:108471875 G A 0.151528 2.6616e-07
11:108482248 C T 0.089802 -1.9232e-05
11:108483018 C T 0.106453 2.6916e-05
11:108485402 C A 1.028956 -1.5113e-05
11:108487317 G A 0.199453 -3.6648e-05
11:108487622 G T 0.069324 2.4746e-05
11:108495448 A G 0.039304 -7.9792e-06
11:108496357 G T 0.120754 -2.0837e-05
11:108502718 A G 0.415323 7.4633e-07
11:108510561 C G 0.091201 -1.3523e-05
11:108518303 C A 0.843145 1.1103e-05
11:108519186 C T 0.320223 -4.2348e-05
11:108525801 A G 1.692010 -2.2938e-05
11:108529341 C A 0.079708 2.3850e-05
11:108533285 A G 0.067929 -4.7444e-06
11:108536300 T C 0.064469 5.6677e-06
11:108539446 G A 0.037168 -1.9974e-05
11:108541792 T C 0.040115 -3.8331e-06
11:108548429 A T 0.055322 2.0411e-05
11:108559553 G A 0.169104 3.1324e-05
11:108569139 G A 0.176297 -1.2822e-05
11:108570552 A G 0.040920 1.5965e-05
11:108601047 T C 0.123731 -1.4210e-05
11:108603005 A G 0.029712 -1.2406e-05
11:108608947 C G 0.199440 3.8959e-07
11:108618812 C A 0.068020 -3.1415e-05
11:108631472 A G 0.152758 -1.9309e-05
11:108637788 T G 0.269491 -2.3791e-05
11:108637862 G A 1.498108 -1.5723e-05
11:108662808 C T 0.050362 -1.0503e-07
11:108670619 G A 0.057477 -9.3235e-06
11:108671888 C T 0.331360 -1.0018e-05
11:108693299 A G 0.026557 -1.4414e-05
11:108697131 G A 0.055981 3.3618e-05
11:108711110 G A 0.060437 2.6818e-05
11:108711680 C T 0.069214 1.2125e-05
11:108717748 G A 0.582782 -3.5965e-05
11:108723102 C T 0.316637 -1.7205e-05
11:108741560 A G 0.039888 8.1789e-06
11:108745546 T C 0.088809 4.1070e-05
11:108745926 A G 0.071210 3.2150e-06
11:108759755 G T 1.263178 8.2294e-06
11:108802585 C T 0.037587 9.0072e-06
11:108807142 T C 0.247384 -1.5389e-05
11:108814206 T C 0.033117 -3.0628e-06
11:108819045 T G 1.253493 5.2404e-06
11:108821443 C G 0.148623 -1.4530e-05
11:108822911 G A 0.044228 -7.4422e-06
11:108824752 G A 0.777869 -2.4650e-06
11:108826776 T C 0.612409 1.0235e-05
11:108838910 C T 1.049132 4.9524e-06
11:108844460 T C 0.066225 -1.1915e-05
11:108844754 T C 0.187177 9.6352e-06
11:108846490 C T 1.768952 -1.1929e-05
11:108854450 A C 1.135637 1.8906e-05
11:108858032 C A 0.229155 4.9320e-07
11:108860661 A G 0.521870 2.6758e-05
11:108864444 G A 0.129502 1.1858e-05
11:108887564 T G 0.701313 -9.0848e-06
11:108891040 C A 0.065059 -1.9981e-06
11:108896862 G T 1.353694 -2.3658e-05
11:108902163 T C 0.267476 2.6840e-06
11:108906244 G A 0.407991 -4.0445e-06
11:108907445 T C 0.032942 1.0311e-05
11:108917588 T G 0.072836 -1.6111e-05
11:108921295 C T 0.174518 6.2928e-06
11:108933036 T C 0.089338 -1.3324e-05
11:108938121 G T 0.062080 2.3155e-05
11:108944384 A G 0.029641 2.7300e-05
11:108957523 T C 0.044237 -3.1751e-05
11:108959955 G A 0.149207 2.5964e-05
11:108959994 C T 0.395345 -2.3177e-05
11:108979091 G A 0.032565 1.0438e-05
11:108983624 T C 0.131203 2.8450e-05
11:108983661 C T 0.083460 3.9025e-05
11:108985064 A G 0.084025 -2.3866e-05
11:108985184 G A 0.165901 -5.1471e-05
11:108990734 G A 0.110907 3.3663e-07
11:108991573 T C 0.362650 1.2035e-05
11:108995326 G A 0.267748 -4.5229e-06
11:109002097 T C 0.189297 4.4978e-05
11:109003159 A G 0.073119 -2.4386e-05
11:109004454 T C 0.278109 -2.0046e-05
11:109005880 C T 0.132436 5.7447e-06
11:109018174 G C 0.306403 -4.4729e-05
11:109018433 A G 0.037762 -9.6255e-06
11:109019127 T C 0.679364 -5.4880e-06
11:109020185 A G 0.048837 -9.3169e-06
11:109033318 G C 0.092039 -3.5076e-06
11:109038332 A C 0.077218 1.0294e-05
11:109038527 T C 0.068652 1.5361e-05
11:109041314 A G 0.075452 3.9667e-06
11:109054395 G T 1.154667 2.8141e-05
11:109056844 A G 0.059983 3.9663e-06
11:109064775 T G 0.153790 -5.5326e-07
11:109066777 T C 0.083596 1.3870e-05
11:109068855 C T 0.288986 2.9734e-06
11:109077233 A G 0.073787 2.0608e-05
11:109081207 C G 0.137013 1.1177e-05
11:109093093 G C 0.084278 1.0143e-05
11:109094318 T C 0.058912 -1.9446e-05
11:109096368 C T 0.193110 -9.3045e-06
11:109107701 T C 1.363065 2.2683e-05
11:109112489 G A 1.398127 8.6846e-06
11:109119299 C T 0.034493 -4.2140e-05
11:109150136 T C 0.061521 -1.9867e-05
11:109152736 T C 0.123627 -3.3108e-05
11:109153119 C T 0.051336 7.0325e-06
11:109155132 T C 1.174434 -6.5032e-06
11:109156695 C A 0.053576 -8.6661e-06
11:109158111 C A 0.107901 2.4338e-05
11:109158402 A G 0.060583 5.4282e-07
11:109161006 C A 0.021861 -1.2627e-05
11:109169884 C T 0.024366 -3.7000e-07
11:109173027 G T 0.052605 3.9275e-05
11:109176047 A G 0.088072 -1.8397e-06
11:109179660 G A 0.155832 -2.7596e-05
11:109181968 T C 0.095424 1.9180e-05
11:109187865 A G 0.558389 2.9200e-06
11:109188734 G A 0.077134 1.7231e-06
11:109189444 G T 0.682503 -9.1030e-06
11:109190345 T C 0.686677 -1.4727e-05
11:109207028 A G 0.119093 -1.0734e-05
11:109209479 C T 0.734738 -8.0402e-06
11:109221552 A G 0.085920 -2.1887e-05
11:109221594 A G 0.039878 3.2947e-06
11:109224385 C T 0.230840 -2.5020e-06
11:109240995 C T 0.131401 -1.5032e-05
11:109246934 T C 0.042066 -9.1398e-06
11:109250118 G A 0.048869 1.2658e-06
11:109253445 C A 0.042780 -6.6338e-06
11:109254949 G C 1.709495 2.1665e-05
11:109255827 A C 0.043699 -1.1951e-05
11:109259613 A G 0.149503 -1.8226e-05
11:109265856 C G 0.038096 1.1054e-05
11:109272259 A G 0.026590 -3.8791e-05
11:109281956 A G 0.038771 3.9233e-05
11:109288008 C T 0.049035 -4.6314e-05
11:109296449 G C 0.048989 -8.6256e-06
11:109311661 T C 0.111705 -6.0602e-06
11:109313465 G C 0.063566 -2.1251e-05
11:109314550 C T 0.030232 -3.6774e-05
11:109316784 T C 0.734219 -2.0836e-05
11:109326559 C T 0.040845 -1.4990e-05
11:109330334 T G 0.046931 1.1804e-05
11:109334961 C T 0.113636 -2.5567e-05
11:109336616 T C 0.091467 5.1725e-06
11:109350654 C T 0.112779 -6.3805e-06
11:109362349 T C 0.070597 -8.8134e-08
11:109374953 C A 0.798989 -9.4378e-06
11:109385473 C T 0.811856 9.0747e-07
11:109393022 G T 0.080496 -1.6230e-05
11:109394473 A G 0.079974 -2.2113e-05
11:109398035 A G 0.182419 6.3960e-06
11:109403570 C T 0.069393 -3.1893e-06
11:109416276 A G 0.224978 4.6837e-06
11:109421369 A C 0.159351 6.1164e-07
11:109424929 A T 0.067260 9.0520e-07
11:109438867 C T 0.077439 -7.7428e-06
11:109454993 C T 0.223491 -7.3238e-06
11:109455220 C T 0.042900 2.6966e-07
11:109465613 G T 0.050125 -2.9405e-06
11:109465968 G A 0.774993 -1.8287e-05
11:109469491 A G 0.163901 1.6553e-06
11:109487029 T C 0.068847 -1.4302e-06
11:109495115 A G 0.046139 -8.7486e-06
11:109495509 G A 0.684525 -1.6057e-05
11:109515486 T C 0.066763 1.7167e-06
11:109527189 C T 0.056675 -2.5406e-05
11:109527614 A G 0.072622 -1.6912e-05
11:109529433 G A 0.189728 -1.2542e-05
11:109529484 A G 0.046360 1.8545e-05
11:109540319 G A 0.033500 4.0237e-05
11:109545388 T C 0.036340 -1.8658e-06
11:109545502 C A 0.083022 -2.2103e-05
11:109547287 A G 0.082041 -2.5935e-05
11:109547781 T C 0.069753 5.4042e-08
11:109571209 T C 0.417319 -1.1947e-05
11:109578287 T C 0.028378 1.5762e-05
11:109592186 T C 0.179871 1.7316e-05
11:109595644 G A 1.295101 -2.2072e-05
11:109608010 T G 0.307201 -1.0025e-05
11:109612632 T G 0.020871 -9.9678e-06
11:109615462 T C 0.029449 1.6269e-05
11:109615595 T C 0.160214 2.4154e-05
11:109628565 C A 0.037311 -1.6363e-05
11:109640323 G T 0.315394 -8.5323e-06
11:109644868 T C 0.217217 -4.3553e-06
11:109645430 A G 0.515548 -6.7563e-06
11:109650789 A G 0.029956 1.1430e-05
11:109651748 T C 0.046289 1.0550e-05
11:109660227 A G 0.031358 3.6707e-05
11:109690048 G C 0.054871 -3.7978e-05
11:109691173 C T 0.035951 1.4782e-05
11:109704686 C A 0.045091 4.4397e-05
11:109707036 A G 0.742713 -1.7216e-05
11:109719117 T C 1.964124 -4.0532e-06
11:109727229 C T 0.048291 6.7834e-06
11:109727599 A G 1.963527 -5.0322e-06
11:109727958 T C 0.034081 -4.3934e-06
11:109728955 G A 0.047707 2.5331e-05
11:109739370 G T 0.041592 -1.6834e-05
11:109739968 A G 1.279466 2.0993e-05
11:109770011 G A 0.039197 8.1460e-06
11:109778309 C T 0.029927 1.4448e-05
11:109787424 C T 0.749218 -2.6961e-05
11:109801673 T C 0.061992 3.9530e-06
11:109802866 G A 0.035814 -3.7337e-06
11:109813282 G A 0.022341 -9.6338e-06
11:109814395 T C 0.039677 8.2534e-06
11:109825118 G A 0.036811 -5.8094e-06
11:109825345 C T 0.729421 -1.9392e-05
11:109831743 C T 0.741074 -5.9904e-05
11:109842329 C T 0.794478 -2.5487e-05
11:109849271 T G 0.170601 -4.4599e-07
11:109852602 T G 0.081626 -2.9131e-05
11:109854485 T C 0.089783 -7.1404e-05
11:109864038 C T 0.386630 -2.4450e-05
11:109865590 C T 0.982998 -5.7883e-05
11:109866912 G A 1.070675 2.6809e-05
11:109867104 G C 0.589604 1.1788e-05
11:109867119 C T 0.070509 -4.2513e-05
11:109868460 A G 0.037204 2.5997e-06
11:109868601 A G 0.067172 -3.2525e-08
11:109870952 A G 1.340143 -2.7925e-05
11:109871353 T G 0.047464 -9.8624e-06
11:109872422 C G 0.164969 1.8829e-05
11:109881826 T C 0.543877 2.4251e-05
11:109884846 C T 0.020900 -5.9367e-06
11:109885880 G A 0.035516 -2.5007e-05
11:109888752 C T 1.359628 -6.8370e-06
11:109892157 A C 0.549690 -1.2717e-05
11:109896764 T C 0.099498 9.4902e-06
11:109898177 G A 0.110556 -2.9603e-05
11:109899088 A C 0.049856 1.1062e-05
11:109902172 C T 0.033646 -2.3325e-05
11:109902324 T G 0.027771 1.5300e-05
11:109904780 T C 0.218928 -7.0983e-06
11:109907354 C T 0.431857 1.3470e-05
11:109907621 A G 0.044968 5.5150e-06
11:109915378 A G 0.225731 -1.2920e-06
11:109919350 G T 1.484491 2.5206e-05
11:109928038 C T 0.434782 1.7176e-05
11:109934487 T C 1.520887 6.2737e-06
11:109935554 A C 0.113961 2.2586e-05
11:109939885 G A 0.492622 3.8041e-06
11:109940267 A G 0.438404 -8.1976e-06
11:109953544 A G 0.043218 -8.2073e-06
11:109954125 A G 0.054118 1.7553e-05
11:109958809 C A 0.077725 -5.1296e-05
11:109964534 G A 0.078562 1.1009e-05
11:109965739 T C 0.042449 -1.8271e-05
11:109967036 G A 0.022201 -2.0801e-06
11:109972083 G T 0.868213 7.3591e-06
11:109973765 A G 0.511954 1.1676e-05
11:109977505 A G 0.272263 6.3672e-06
11:109977795 C A 1.413677 2.0575e-05
11:109980556 A G 0.022416 2.4519e-06
11:109995944 T C 1.403917 1.6138e-05
11:109996397 G A 0.059035 -5.6319e-06
11:109997854 T C 0.022120 -7.8746e-07
11:110011464 G A 1.007628 2.4960e-05
11:110019059 C G 0.041771 7.7523e-06
11:110021656 C A 0.021640 1.2903e-05
11:110023077 G A 0.440270 1.1958e-05
11:110023537 T C 0.083541 4.1993e-05
11:110030228 G A 0.026009 -9.3486e-06
11:110033055 C T 0.037275 3.5101e-05
11:110033291 A C 0.520147 -7.4949e-06
11:110036365 C A 0.052391 2.5305e-05
11:110044209 G A 0.026324 3.5537e-05
11:110044245 C G 0.100997 -2.1943e-05
11:110045141 G A 0.573193 -1.3420e-05
11:110048680 A C 0.053731 3.1183e-05
11:110051807 A G 1.056971 -2.6018e-05
11:110075862 A G 0.057399 7.6479e-06
11:110103924 C A 0.836703 1.0924e-05
11:110132133 G C 0.059132 1.4681e-05
11:110140907 T C 0.027450 -1.8409e-05
11:110146023 A G 0.026937 3.9945e-05
11:110147151 A G 0.061593 1.4857e-05
11:110158679 C T 0.052375 -2.6651e-05
11:110162430 C T 0.711553 5.5980e-05
11:110166684 C T 1.528752 1.8106e-05
11:110176577 T C 0.021082 2.7128e-06
11:110179047 A G 0.033312 -1.9262e-05
11:110181867 T C 0.025509 2.1871e-05
11:110192424 G A 1.559642 -6.3168e-07
11:110198936 A G 0.058133 -5.2147e-05
11:110201822 A G 0.351650 4.6360e-06
11:110202190 G A 0.726137 3.7743e-06
11:110203900 C A 0.670393 -2.0430e-05
11:110204474 G A 0.031536 1.2540e-05
11:110204650 G A 0.601072 1.4439e-05
11:110218180 T C 1.616009 3.3432e-05
11:110219660 T C 0.268605 -2.6337e-05
11:110225438 C T 0.448804 1.7959e-05
11:110226031 A G 0.059301 -7.0868e-06
11:110227864 G A 0.597586 2.9818e-05
11:110231401 G A 0.534211 2.2142e-06
11:110242183 C T 1.804001 4.0868e-05
11:110243922 T G 0.384796 2.9486e-05
11:110250955 T C 0.132193 -6.0559e-07
11:110278508 G A 0.700508 1.4842e-05
11:110303767 C T 0.585693 3.1607e-05
11:110305005 T C 0.243320 -2.7747e-06
11:110307019 G A 0.028469 -1.2219e-06
11:110307211 T C 0.522276 3.0167e-05
11:110319009 T C 0.304247 -6.3412e-06
11:110324599 A G 0.035496 -1.2952e-05
11:110341077 G A 0.034237 -2.9122e-06
11:110341416 T C 0.132089 8.4043e-06
11:110349016 T G 0.024155 1.4906e-05
11:110355382 C A 0.674778 4.0305e-05
11:110369463 T C 0.348251 -1.4414e-05
11:110376540 A G 0.072038 1.5002e-05
11:110383381 G C 0.355713 -9.2614e-06
11:110383870 T C 0.105071 2.9030e-05
11:110388090 T C 0.057376 8.3442e-06
11:110390016 G A 0.083668 1.4046e-05
11:110395579 A G 0.360689 6.1551e-05
11:110395858 C A 0.142514 -1.6396e-05
11:110408544 C T 0.064043 -1.0565e-05
11:110419284 T C 1.151927 6.3502e-06
11:110434404 A G 1.680286 4.7079e-05
11:110435636 G A 0.348121 -3.0178e-05
11:110442805 T C 0.061492 1.3210e-05
11:110443638 T C 1.690546 5.2498e-05
11:110445651 G A 0.142670 -2.5187e-05
11:110449764 C A 0.027349 2.1278e-05
11:110460079 A G 0.062323 -1.3882e-05
11:110464628 G T 0.828604 -2.8013e-05
11:110473123 C T 0.064199 -1.3817e-05
11:110474298 C T 0.056623 -3.1428e-06
11:110474423 C T 0.052582 4.6196e-05
11:110475309 C T 0.163401 -1.0777e-05
11:110504098 T C 0.028433 -2.9644e-05
11:110528237 T C 0.050713 2.7488e-05
11:110536096 T C 0.133507 -2.5523e-05
11:110541748 G T 0.076394 1.9603e-05
11:110543520 T C 0.420646 -3.0915e-05
11:110553025 G A 0.060522 1.7062e-05
11:110562817 G A 0.029040 -5.0975e-05
11:110562899 C T 0.180338 5.3243e-05
11:110571046 C T 0.192646 4.2162e-06
11:110574690 A G 0.313634 -5.0220e-05
11:110578298 T C 0.063813 -3.0007e-05
11:110585267 A C 0.044481 -1.9975e-05
11:110585990 C T 0.459197 -3.8167e-05
11:110591642 G A 0.043303 1.2937e-05
11:110602398 T C 0.324482 -5.5691e-05
11:110608950 T C 0.135085 5.1274e-06
11:110638844 T C 0.178871 1.9558e-05
11:110643147 C T 0.742723 1.8098e-05
11:110664277 A G 1.966243 -4.7765e-06
11:110671969 T C 0.020387 -2.0376e-05
11:110680974 A G 1.110300 2.9848e-05
11:110681446 C G 1.043647 2.0505e-05
11:110683428 T C 0.031851 -6.2460e-06
11:110686062 C T 0.448933 1.9586e-04
11:110688722 A G 0.055458 -1.4237e-05
11:110689827 C T 0.070188 3.8224e-05
11:110689944 T G 0.052362 1.6133e-05
11:110690229 A G 0.038713 -7.4424e-06
11:110700559 G A 0.073177 3.5680e-05
11:110701446 A G 0.665372 2.4641e-05
11:110703667 C T 0.286344 4.8518e-05
11:110704426 A G 0.202770 -1.9373e-06
11:110707657 C G 1.115431 -1.2061e-05
11:110721187 A G 0.322606 4.5603e-05
11:110722129 T C 1.438063 7.7029e-06
11:110728257 T C 0.246748 8.4806e-06
11:110737507 A G 0.049427 1.9286e-05
11:110742012 A C 0.138233 1.9836e-05
11:110743602 C T 0.039323 5.8987e-06
11:110745376 G A 0.983248 7.5248e-06
11:110747736 G A 1.919581 7.0978e-06
11:110753016 C T 0.259137 2.1352e-05
11:110755753 A C 0.049651 -9.3959e-06
11:110766468 C T 0.077384 6.4788e-05
11:110776750 C A 0.552177 -1.5998e-05
11:110776868 A G 0.078231 5.5101e-06
11:110788695 T C 0.131690 -8.4958e-06
11:110798764 G C 0.026080 1.6536e-05
11:110799068 A G 0.038979 2.3732e-06
11:110802295 A G 0.036201 5.4954e-06
11:110806456 A G 0.156848 1.7261e-05
11:110810169 C A 0.471167 2.1078e-05
11:110813165 G A 0.053274 1.8335e-05
11:110814576 C T 0.110589 -1.6852e-05
11:110817637 T C 1.787090 1.2450e-06
11:110818886 A G 0.073271 -2.2583e-05
11:110823269 G A 0.552079 2.2343e-06
11:110823548 T G 0.939744 3.3887e-06
11:110825946 T C 0.094486 -1.3381e-05
11:110826621 C T 0.500380 3.1324e-05
11:110827195 G C 0.222365 -3.3635e-05
11:110828410 C T 0.167361 -1.5658e-05
11:110833266 C A 1.212073 -1.9149e-05
11:110834647 T C 0.025058 4.3622e-05
11:110836171 A G 0.064589 2.7414e-05
11:110838693 C T 0.477386 -1.9905e-05
11:110840714 C T 1.878538 2.3873e-05
11:110849111 T C 0.356898 -1.9980e-05
11:110852533 T C 0.039800 -1.9985e-05
11:110860981 A G 0.100014 7.9553e-06
11:110870302 G T 0.066419 -1.8782e-05
11:110876642 C T 0.126759 -5.0470e-05
11:110876721 T C 0.060109 1.8518e-05
11:110877746 G T 0.777651 -5.3143e-05
11:110878988 C T 0.507676 6.8681e-07
11:110890138 T C 0.609861 1.1822e-06
11:110905063 C T 0.179890 -2.6575e-05
11:110908548 T C 0.624786 -7.8861e-05
11:110908643 T C 0.152145 1.4363e-05
11:110914603 T C 0.320801 1.5035e-04
11:110920797 G A 0.089575 8.9442e-05
11:110929969 G A 0.418958 2.7747e-05
11:110933406 G A 0.033419 9.1508e-06
11:110936275 T C 0.835216 7.5764e-05
11:110937903 T G 0.273363 -5.2897e-05
11:110941177 G A 0.163336 -1.8026e-05
11:110949867 C T 0.355950 3.2402e-05
11:110951865 G C 0.023880 -3.8391e-06
11:110952487 C T 0.029125 -1.6653e-05
11:110952549 C T 0.039287 -1.0565e-05
11:110953525 A G 0.066030 -1.6932e-05
11:110961447 C A 0.270890 1.8128e-05
11:110963461 C T 0.213656 2.9658e-05
11:110980434 A C 0.028407 4.7155e-05
11:110984561 T C 0.699794 2.2141e-06
11:110995971 G A 0.323378 1.5632e-05
11:110998694 T C 0.044601 1.1476e-05
11:111000262 C T 0.129103 -4.1991e-05
11:111001793 A C 0.051482 5.4785e-05
11:111020436 T C 1.881333 2.5174e-05
11:111021891 T G 0.272201 -2.2751e-05
11:111026414 A G 0.426511 3.5385e-05
11:111029444 A G 0.122900 -9.5431e-06
11:111033744 G A 0.051768 -3.7061e-06
11:111034095 A G 0.095190 2.5346e-05
11:111041557 T G 0.069623 -5.9273e-05
11:111042157 G A 0.114204 -1.0042e-05
11:111048374 T C 0.072155 9.4478e-06
11:111051547 T C 0.126831 1.1317e-05
11:111056158 A G 0.165109 -6.1299e-05
11:111056615 T C 0.733047 6.3651e-06
11:111061013 G C 0.200874 7.3251e-06
11:111061571 C T 0.056617 2.6253e-05
11:111071187 T C 1.830214 3.7625e-05
11:111080460 A C 1.751019 1.3537e-05
11:111084209 A G 0.350156 -1.8323e-06
11:111089358 A G 0.035078 -1.7758e-05
11:111089423 C T 0.071243 -9.0912e-06
11:111091754 G C 1.842694 1.7558e-06
11:111102284 T C 0.038934 1.5888e-05
11:111105024 C A 1.144063 3.0587e-06
11:111109258 A G 0.442601 2.0242e-05
11:111111747 G A 1.879200 -4.1209e-06
11:111112658 A G 0.341250 7.7829e-06
11:111113174 G C 0.047688 -1.3582e-05
11:111114203 T C 0.048285 2.4580e-05
11:111115013 C T 1.921412 -1.7948e-05
11:111117744 A C 0.495764 2.2540e-05
11:111121609 G A 0.038239 -3.0315e-05
11:111124487 C T 0.475961 4.1213e-05
11:111125512 A G 1.317065 -3.3334e-05
11:111128963 A G 0.020978 5.8898e-06
11:111132212 T C 0.161136 -6.0434e-05
11:111133021 G T 0.049625 3.1636e-05
11:111136809 T C 0.557097 2.9365e-05
11:111137337 G A 0.041336 -1.3653e-05
11:111138432 A G 0.050414 -1.2636e-05
11:111148851 A C 0.055293 2.7017e-06
11:111154350 C T 0.573349 -1.8732e-05
11:111159100 C T 0.031361 -9.4026e-06
11:111164420 G T 0.072369 -1.0693e-05
11:111164724 T G 0.228357 -4.4693e-05
11:111165009 T C 1.392255 -7.5945e-06
11:111165100 G A 0.040599 -3.4027e-05
11:111170444 A G 0.081970 -4.6000e-05
11:111171709 A C 1.394478 -8.4588e-06
11:111178240 C A 0.089961 2.2637e-05
11:111179054 G A 1.123708 3.2933e-05
11:111181120 T C 1.088621 3.3724e-05
11:111181730 A G 0.553047 1.3278e-05
11:111183157 G A 1.337111 -3.7205e-06
11:111183251 T C 0.079224 -1.9465e-05
11:111195279 T C 0.094434 -3.2147e-05
11:111202486 T C 0.926933 -2.5136e-05
11:111204938 G A 0.499792 -1.2476e-06
11:111209539 A G 0.020316 2.6006e-05
11:111213349 A G 0.210489 -9.8345e-05
11:111213944 A G 0.814696 -5.3900e-06
11:111216341 A C 0.598595 -2.2908e-05
11:111225028 A G 0.058253 -1.6317e-05
11:111227207 T C 0.027207 1.8111e-05
11:111227852 C A 0.099601 -4.6527e-05
11:111233311 G T 0.152904 -1.0287e-05
11:111238265 G T 1.332590 -2.4941e-05
11:111239379 T C 0.043640 9.4641e-06
11:111239531 G A 0.157653 5.4262e-05
11:111240507 G A 0.064345 5.2922e-05
11:111246861 C T 1.503012 -6.1354e-05
11:111250761 G A 0.060460 -2.2817e-05
11:111257068 C T 1.528898 -1.0074e-04
11:111270228 G A 1.463325 -3.2548e-05
11:111275133 A G 1.276518 -2.4679e-05
11:111287157 C T 0.862728 -2.7327e-05
11:111287650 T C 0.036103 3.9064e-05
11:111291912 C T 1.925190 -2.2584e-06
11:111295779 C T 0.619508 3.0118e-06
11:111300824 G T 0.639493 9.6747e-06
11:111308899 C T 0.751883 -2.9290e-05
11:111308936 A G 0.046727 -2.0521e-05
11:111309553 C T 0.336845 -1.9153e-05
11:111314721 T C 0.482791 1.7343e-05
11:111316093 A C 0.096472 4.0382e-05
11:111318266 C T 0.082788 6.0100e-05
11:111318418 G A 0.123250 4.2282e-05
11:111320003 G A 0.097339 5.1183e-05
11:111323581 C G 1.748643 1.6494e-05
11:111323956 T C 0.252282 -1.9031e-05
11:111324622 C T 0.257981 -5.1919e-05
11:111328249 T C 0.128629 -7.5039e-07
11:111330986 G A 1.306318 -1.3106e-06
11:111338880 T C 0.815647 2.7553e-05
11:111356744 T C 0.037603 -3.2456e-06
11:111363161 T C 0.081003 -1.0371e-06
11:111373103 G A 0.718207 3.3946e-06
11:111379979 G C 0.050807 1.3807e-05
11:111384426 G T 0.291644 -1.1551e-05
11:111390314 A G 0.021328 -3.8098e-06
11:111399988 C G 1.939920 1.6988e-05
11:111415996 G A 0.042563 -2.0110e-05
11:111417684 G A 0.049113 -9.5418e-06
11:111420936 C T 0.778943 1.1085e-05
11:111422878 C A 0.107709 -1.3939e-05
11:111434477 C T 0.076498 -3.1615e-05
11:111443251 T G 0.054913 -6.8138e-06
11:111446597 G C 0.080867 -6.2171e-06
11:111447850 G A 0.048723 -1.1321e-05
11:111451869 G T 1.423635 -1.5829e-05
11:111489968 A G 0.026752 3.2026e-05
11:111493740 T C 0.050060 1.1621e-05
11:111494947 T A 1.432545 -1.5477e-05
11:111500668 T C 0.038525 2.2045e-05
11:111501940 A G 0.077114 -8.6238e-07
11:111505880 C T 1.449794 -1.3257e-05
11:111513576 G C 0.027164 2.7192e-06
11:111525069 C T 0.766304 -1.3784e-05
11:111552788 C T 0.033692 -8.0121e-06
11:111604838 A G 0.026440 3.7632e-05
11:111605299 T C 0.039278 -2.6284e-05
11:111606412 T C 0.365016 -5.7179e-06
11:111608258 G C 0.084567 1.9386e-05
11:111635566 T C 0.028531 -4.0143e-06
11:111635642 G A 0.047155 -1.1096e-05
11:111636203 T G 0.036438 -2.7700e-05
11:111647844 C A 1.837332 3.9282e-05
11:111675998 C G 0.040683 9.5323e-06
11:111690463 A G 0.029001 4.9262e-06
11:111694490 C T 1.261224 2.6061e-05
11:111697513 C A 0.049041 -3.8965e-06
11:111708280 A G 0.025155 3.2013e-06
11:111712942 C A 0.114152 4.2047e-05
11:111724133 T C 0.666599 1.5306e-05
11:111747725 T C 0.041586 -1.8167e-05
11:111747862 T C 0.028050 -1.4312e-05
11:111749349 T A 1.647240 3.3431e-05
11:111750430 G A 0.593886 1.4018e-05
11:111779861 G A 0.047788 3.7483e-06
11:111782284 T C 0.042640 -2.4453e-05
11:111784816 A G 0.037006 3.1421e-05
11:111795085 G C 0.678874 2.1182e-05
11:111809507 A G 0.038836 -2.2139e-05
11:111817914 C T 0.747520 3.3056e-05
11:111820440 T C 0.074904 3.2974e-05
11:111830497 A G 1.942036 -2.0681e-06
11:111838977 C T 0.041426 -2.1221e-05
11:111851252 A G 1.961582 -3.3008e-06
11:111864601 T C 0.105697 4.0173e-06
11:111883314 G A 0.150178 1.1597e-05
11:111889395 G C 0.085274 -2.4325e-06
11:111896324 T C 0.719785 4.1885e-05
11:111901580 T C 0.083184 -4.1015e-06
11:111908162 C T 0.750146 3.6076e-05
11:111908612 G A 0.186995 -1.1977e-05
11:111916647 A G 0.728685 4.0592e-05
11:111927279 G T 0.037752 -8.5221e-06
11:111932757 A G 0.074751 3.3713e-05
11:111941959 A G 0.216140 -9.2795e-06
11:111955502 T C 0.712910 3.9532e-05
11:111963078 A G 0.039667 -1.4716e-05
11:111980404 T A 0.113406 -6.4511e-06
11:111986264 C G 0.241035 -2.3504e-05
11:111989615 A C 0.068617 -5.8560e-07
11:111989622 A G 0.073460 1.6211e-05
11:111989668 T G 0.499701 -6.7407e-06
11:111990025 G T 0.321590 -2.2802e-06
11:111993125 C T 0.233871 6.1648e-06
11:111993847 A G 0.485598 -3.8386e-05
11:111996085 T C 0.347505 1.2873e-05
11:112000248 G A 0.067315 1.4770e-05
11:112014328 A G 0.041956 -1.5723e-05
11:112021982 G A 0.028330 1.4292e-05
11:112023827 G C 0.518358 -1.7649e-05
11:112032046 A G 1.974361 -1.5773e-05
11:112040027 G A 0.516839 1.1759e-06
11:112040136 C T 0.219911 -4.8660e-07
11:112045768 G A 0.116376 3.7953e-05
11:112047773 C A 0.056571 -1.9753e-05
11:112049529 C A 0.158588 -1.9961e-05
11:112050057 G C 0.105837 4.1309e-05
11:112051169 T A 0.669202 8.6557e-07
11:112064431 C T 1.977516 -3.2886e-05
11:112065434 C T 1.976929 -3.4295e-05
11:112080424 C T 0.488711 1.4929e-05
11:112085316 C T 1.079578 -1.8905e-05
11:112091299 T G 1.436723 -3.4420e-05
11:112091511 C T 1.454938 -4.1495e-05
11:112096915 G A 0.049609 -1.1802e-05
11:112099410 C T 0.297022 -5.3003e-07
11:112101559 T C 0.057380 1.3040e-05
11:112102365 A G 0.122559 -3.4356e-05
11:112110091 G T 0.592587 -3.3000e-05
11:112119960 A G 0.028988 -5.0357e-06
11:112123095 G A 1.429423 -1.9326e-05
11:112131255 C G 0.040696 -1.1902e-06
11:112135555 A G 0.031124 -2.1068e-05
11:112136746 G A 0.067192 1.0895e-05
11:112139508 A G 0.034747 3.2887e-05
11:112140453 G A 1.474455 -2.8160e-05
11:112147659 G A 1.475092 -4.0727e-05
11:112154139 T C 0.071918 -6.6985e-06
11:112155426 T C 0.199748 1.0360e-05
11:112166158 A G 0.044851 -1.0442e-05
11:112172189 T C 0.148221 1.0429e-05
11:112187392 G A 0.810145 -2.7080e-05
11:112189184 T C 0.028031 -1.2017e-05
11:112189460 T C 0.134007 1.6425e-05
11:112192813 A G 0.029430 -1.0532e-05
11:112207217 G A 0.030722 1.2527e-05
11:112211791 G A 0.641771 -7.9822e-06
11:112215204 A G 1.610374 -2.4880e-05
11:112220382 C T 0.690072 1.2137e-05
11:112228653 C T 0.049223 -1.1001e-06
11:112251676 G T 0.045166 -3.2023e-06
11:112260774 G A 0.675943 6.9607e-06
11:112267045 G A 1.136717 1.5278e-05
11:112271755 C T 0.020218 -1.6379e-05
11:112274984 C T 0.345177 1.6946e-05
11:112289390 G A 0.080613 -3.5989e-05
11:112291362 G A 0.474270 2.5487e-05
11:112292262 C T 1.469548 1.2978e-05
11:112312075 T G 0.187719 -1.5798e-05
11:112336288 C G 0.206688 -7.4771e-06
11:112347794 T C 0.721385 -4.4144e-05
11:112348684 C T 0.221265 -1.8685e-05
11:112349844 C T 0.028982 7.1919e-06
11:112357030 A G 0.576082 1.0602e-05
11:112377592 G A 0.265479 2.6577e-05
11:112384439 A G 0.105152 -4.0103e-05
11:112386387 T C 0.301810 5.6809e-06
11:112393756 A G 0.029803 -2.2830e-05
11:112426121 G A 0.225066 7.7967e-06
11:112426404 A G 0.114380 -1.7584e-05
11:112427171 G A 0.367603 3.5498e-05
11:112428235 T C 0.064329 -3.8854e-06
11:112440992 G A 0.044299 3.0949e-05
11:112449991 C G 0.214010 -2.1589e-05
11:112450640 A G 0.809626 3.1692e-05
11:112453780 C A 0.110800 1.3077e-05
11:112456221 C T 1.195535 8.4760e-05
11:112460736 G A 0.924609 6.4957e-06
11:112466099 G A 0.612007 2.8399e-05
11:112470592 A G 0.039485 -2.0518e-05
11:112472968 T C 0.024181 -1.6932e-05
11:112473506 A G 1.122695 8.8361e-05
11:112475237 T C 0.052134 5.6682e-05
11:112477956 T C 0.020754 -2.3756e-05
11:112482339 C T 1.969096 -2.3812e-05
11:112486671 C T 0.149467 9.9804e-08
11:112493817 G C 1.966364 5.2114e-05
11:112501398 T C 0.094285 3.5611e-05
11:112502459 A C 0.534032 -5.5108e-05
11:112502770 G A 0.580136 2.6177e-05
11:112504638 G A 0.082567 -1.4450e-05
11:112506844 T C 0.033961 -2.0380e-05
11:112515785 T C 0.961368 4.2813e-05
11:112522102 G A 1.514291 3.1417e-06
11:112530719 C T 0.078627 1.7111e-05
11:112535176 T C 0.088653 1.6851e-06
11:112542418 A G 0.559954 -6.0676e-05
11:112557289 C T 0.618206 -3.8016e-05
11:112560770 G C 0.581220 -5.4547e-06
11:112565534 T C 0.048567 1.7878e-05
11:112571008 T C 0.045270 -3.1166e-05
11:112571579 C T 0.904122 2.1566e-05
11:112583877 A C 0.124951 -1.9596e-05
11:112589597 T G 0.047733 2.1064e-05
11:112593683 A G 0.057211 1.0295e-05
11:112599394 G A 1.544539 -1.6275e-05
11:112599860 T C 0.025071 1.9756e-05
11:112604864 A G 0.060966 -1.0139e-05
11:112605041 G A 1.021864 1.0509e-05
11:112611166 T C 0.051057 -1.9787e-05
11:112618564 A C 0.520699 -2.7785e-05
11:112627471 A G 0.023373 -1.8751e-05
11:112628931 C A 0.350773 2.4121e-05
11:112636045 A C 0.050320 -2.9322e-06
11:112642976 T C 0.856986 2.3720e-05
11:112643698 T C 0.042744 -2.4215e-05
11:112646162 A G 0.396176 3.5357e-05
11:112649704 C T 0.089280 -2.6694e-05
11:112651770 G T 0.679501 5.5574e-06
11:112653683 T C 0.053141 3.0775e-05
11:112653997 G A 0.159867 4.4800e-05
11:112654756 A G 0.057273 -4.6972e-05
11:112654974 G A 0.592227 -5.2165e-05
11:112655177 A C 0.023591 -2.0716e-05
11:112657095 A C 0.073943 2.6957e-05
11:112670130 C T 0.049178 1.9131e-06
11:112670312 C T 0.035409 1.5721e-05
11:112670377 T C 0.678504 4.0651e-06
11:112676772 A G 0.023062 7.3557e-06
11:112676882 A C 0.772500 1.6608e-05
11:112681771 G A 0.808613 2.1526e-05
11:112685744 C T 0.151126 -9.5401e-06
11:112685992 C T 1.072992 3.4436e-05
11:112686616 G C 0.056094 1.6574e-05
11:112688705 T G 0.395338 3.4744e-05
11:112695832 C T 0.571285 2.0452e-05
11:112696010 G A 1.474611 -1.8839e-06
11:112696012 T C 0.534114 1.2194e-05
11:112696087 G A 0.227081 1.0609e-05
11:112703009 G A 0.031416 -5.4418e-06
11:112705666 T G 0.092289 -4.4005e-05
11:112705814 T C 0.061395 -1.3089e-05
11:112707340 G A 0.032010 3.7956e-05
11:112709153 T C 0.973193 -2.4476e-05
11:112709499 T C 0.033601 1.1439e-05
11:112709813 T C 0.600754 -2.6842e-05
11:112709871 A G 0.084924 -1.7181e-05
11:112723015 T C 0.031835 2.1251e-06
11:112724998 C T 0.031971 -7.0871e-06
11:112725133 T C 0.025467 -3.7875e-06
11:112726230 T G 0.066640 6.4666e-05
11:112730169 C A 0.968554 -2.4428e-05
11:112736140 G T 0.026762 -2.0394e-05
11:112736364 C A 0.034854 -5.4992e-06
11:112739736 G A 0.026684 -4.3660e-06
11:112747359 A G 0.024350 2.4902e-06
11:112747747 A G 0.050210 -6.1673e-07
11:112750520 T C 0.407689 -1.1176e-05
11:112756596 T C 0.057315 7.9563e-06
11:112756816 G A 0.035883 -2.4770e-05
11:112775164 A G 0.051080 -3.4863e-05
11:112776594 G A 0.091474 1.3147e-05
11:112777340 A G 0.123040 -3.9235e-05
11:112778102 C T 0.155008 3.4257e-06
11:112781009 C A 0.040047 3.6403e-05
11:112788472 T C 0.938982 3.5761e-08
11:112792586 G A 0.056821 -2.4476e-06
11:112794647 A G 0.684840 5.1930e-07
11:112799142 C T 0.061190 5.5483e-06
11:112800887 T C 0.027219 -3.5143e-05
11:112803071 A G 0.297779 1.5202e-05
11:112815729 A G 0.051485 5.1991e-06
11:112822807 C T 0.041576 3.6739e-05
11:112832813 T C 0.533224 2.0973e-05
11:112835264 C T 0.031910 -1.2988e-05
11:112835344 A G 0.049940 -7.7778e-08
11:112854309 T G 0.495677 8.2682e-06
11:112858737 T C 0.032270 -2.5240e-07
11:112866456 T C 0.771809 2.1629e-05
11:112876940 C T 0.270186 9.9131e-06
11:112880993 A G 0.039732 -2.6308e-06
11:112881215 A G 0.235293 7.5032e-07
11:112881625 C G 0.134549 -3.4434e-05
11:112895801 G A 0.038784 1.6800e-06
11:112907016 T C 0.097612 3.6881e-05
11:112915889 A G 0.088140 -1.6602e-06
11:112919384 G A 0.163495 1.0542e-05
11:112921810 C T 0.367830 5.8018e-06
11:112922506 A G 0.834018 3.0020e-05
11:112931624 T C 0.400847 2.5930e-05
11:112932454 T C 0.050190 -3.7649e-05
11:112940892 G A 0.036999 3.8087e-05
11:112941207 A G 0.056039 -2.1197e-05
11:112944961 A G 0.091201 1.8028e-05
11:112949894 T C 1.564650 -4.1350e-06
11:112958278 G C 0.034276 2.0449e-05
11:112964441 A C 0.038739 -2.7802e-06
11:112969258 T G 1.108281 -4.1349e-05
11:112991618 T G 0.206525 2.0275e-05
11:113000567 T C 0.196441 3.1021e-05
11:113001396 C T 1.293319 6.1999e-06
11:113008160 G T 1.059350 -1.3419e-05
11:113020704 G A 0.043643 5.6399e-07
11:113022744 A C 0.042579 -5.4533e-05
11:113023716 T G 0.197820 3.2167e-05
11:113031696 G A 0.087858 1.4122e-05
11:113040818 A G 0.260056 2.3153e-05
11:113045684 G A 0.037113 -8.0738e-06
11:113051485 G A 0.039252 -2.0266e-05
11:113054209 C T 0.037295 -6.7582e-06
11:113058219 G A 0.083178 1.6675e-05
11:113060469 T C 1.542472 3.6876e-05
11:113060660 C A 0.094187 1.8443e-05
11:113061691 G A 0.087910 -2.0523e-06
11:113064937 A G 0.045205 -1.2140e-05
11:113064991 C A 0.035639 -3.5667e-05
11:113071640 G A 0.029050 -2.4768e-05
11:113072174 C T 0.261873 -3.0010e-06
11:113072349 T C 0.035756 -7.4513e-06
11:113074001 A G 0.046529 1.0517e-05
11:113078035 T C 0.037986 -2.1455e-05
11:113078047 T C 0.038356 -1.2217e-05
11:113078586 A G 0.026119 1.1955e-05
11:113080089 A G 0.091834 1.4657e-06
11:113082081 G T 0.022403 -4.7449e-05
11:113082548 G T 0.454795 -1.8493e-05
11:113083985 T C 0.191851 -4.2087e-06
11:113089249 G A 0.890116 -2.7556e-06
11:113090587 T C 0.038950 1.2072e-05
11:113103996 G T 1.083272 4.9619e-06
11:113105410 G A 0.046298 1.3065e-05
11:113106358 G A 0.044659 -1.8512e-05
11:113106464 A G 0.101419 3.3535e-05
11:113106528 T G 0.100001 -5.9332e-06
11:113107204 A G 0.071648 -1.0864e-05
11:113107739 A G 0.049557 -8.1523e-06
11:113108311 A G 0.048554 2.0642e-05
11:113108387 C G 0.649925 -1.7328e-05
11:113109836 T C 0.474851 -1.7407e-07
11:113110946 A C 1.669101 5.9184e-05
11:113111320 T C 0.038810 -1.7861e-06
11:113111861 C T 0.084950 1.0845e-06
11:113112728 C T 0.048093 7.2716e-06
11:113112902 G A 0.154582 -8.3628e-06
11:113114313 G C 0.083398 3.0973e-05
11:113115659 A C 0.082661 -1.1345e-05
11:113115748 G A 0.544367 3.4081e-05
11:113116371 T C 0.709258 4.1474e-05
11:113120668 A G 0.064657 1.3790e-05
11:113122822 A G 0.092308 3.3421e-06
11:113123309 C T 0.136461 -2.4823e-05
11:113125234 C T 0.495842 2.5287e-05
11:113132285 T C 0.060369 -4.2646e-05
11:113134306 T C 0.031683 3.6485e-06
11:113134818 T C 0.119521 6.4972e-05
11:113136061 T C 0.114983 -3.9813e-05
11:113137365 G A 0.259290 5.1203e-05
11:113138921 T C 0.130696 2.6477e-05
11:113141429 C A 0.036451 -7.9054e-07
11:113142322 T G 0.089309 -2.7003e-05
11:113143042 A G 1.499721 4.0120e-06
11:113148176 A G 0.025623 -3.9372e-05
11:113149684 C A 0.385095 -6.9332e-05
11:113149690 A C 1.145536 -6.4905e-06
11:113153356 T C 0.080565 4.2097e-05
11:113154943 A G 0.159318 -1.2381e-06
11:113158709 T C 0.162058 5.0911e-05
11:113160127 T C 0.232443 6.8524e-05
11:113176372 G A 0.029018 -1.3575e-07
11:113178125 T C 0.133838 9.8265e-06
11:113180202 T C 1.281348 -5.2709e-05
11:113186463 A G 0.203938 -2.1665e-05
11:113188258 T C 0.039969 -4.0293e-06
11:113190282 A G 0.615762 -9.5691e-06
11:113192797 T C 0.271117 -2.7502e-05
11:113194168 C A 1.002532 -1.7946e-05
11:113194448 G T 0.220901 -3.6765e-05
11:113196835 T C 0.029927 4.3715e-07
11:113205841 T C 0.031186 -9.2425e-06
11:113209428 G C 0.966425 -3.0511e-05
11:113213774 G A 0.045977 -5.4947e-06
11:113216934 A G 0.117960 -2.9586e-05
11:113222885 T A 0.046445 -5.6027e-06
11:113232422 G T 0.928868 -2.2218e-05
11:113234679 C T 1.228123 2.6932e-05
11:113247738 G A 0.262951 6.2481e-05
11:113259416 T C 0.052800 -2.4081e-05
11:113264382 A G 0.023143 9.5240e-06
11:113265999 A G 0.026473 6.3552e-05
11:113266821 A G 0.383442 -1.0611e-05
11:113268059 A G 1.017378 -4.6652e-05
11:113270828 A G 0.405345 8.7099e-06
11:113281397 T C 1.418880 -3.9176e-05
11:113283459 A G 1.099764 -3.2305e-05
11:113283688 A C 0.320249 -8.8245e-06
11:113285793 G A 0.058013 6.1464e-06
11:113287694 T C 0.081720 -4.8055e-06
11:113296274 G A 0.315906 -1.5255e-05
11:113297185 C T 0.315533 -1.4661e-05
11:113299117 A G 0.138801 -2.5165e-07
11:113299273 G A 0.161772 3.2583e-05
11:113306431 T C 0.235287 -8.7542e-06
11:113306765 T C 1.760864 -1.4863e-05
11:113309869 T C 0.103240 2.0877e-05
11:113315276 C T 0.084148 1.3140e-05
11:113330451 G A 1.796386 -2.5074e-05
11:113331532 A G 0.275366 4.9836e-06
11:113334206 G A 0.035003 -2.5343e-05
11:113341583 G C 0.058425 4.1603e-05
11:113345566 T C 0.064069 1.7363e-05
11:113346955 G A 0.152430 6.5745e-06
11:113353986 T C 0.070947 -1.1134e-05
11:113364691 C T 0.755430 -8.8529e-06
11:113375996 C T 0.672574 -1.9595e-05
11:113379377 T G 0.052735 1.9018e-05
11:113381908 G A 0.113562 -6.6244e-07
11:113384006 A G 0.347193 1.1524e-05
11:113387447 T G 0.057448 3.6954e-05
11:113390846 A G 0.057587 -1.4487e-05
11:113397706 T C 1.465896 -2.1753e-05
11:113403997 G A 0.095375 1.3253e-05
11:113405648 A G 0.041615 1.5172e-05
11:113407711 C T 0.042559 6.8725e-06
11:113411628 C T 0.306085 6.4167e-05
11:113415088 A C 0.894426 -3.1508e-05
11:113417108 C T 0.064942 -1.0489e-05
11:113417603 T C 1.163323 -3.0956e-06
11:113421863 A C 0.089838 9.8137e-06
11:113426394 A C 0.070321 -8.6012e-06
11:113430486 G T 0.937865 -1.9152e-05
11:113437313 G A 0.027482 -1.0548e-05
11:113437688 A C 0.092642 1.2160e-06
11:113438559 T C 0.059123 -9.6134e-06
11:113442336 T C 1.065582 -4.0271e-05
11:113443753 T C 0.886730 -3.2151e-05
11:113451380 T C 0.025545 -2.9671e-05
11:113451765 T G 1.324391 -3.0235e-05
11:113461413 A G 0.105470 3.6140e-06
11:113464659 T C 0.267972 6.8506e-06
11:113466173 A G 0.042280 5.0827e-06
11:113467075 T A 0.051459 1.8839e-05
11:113467920 G A 0.038843 -2.8375e-05
11:113476298 C T 0.331045 -5.8614e-06
11:113490723 C A 0.063988 -2.0199e-05
11:113491658 A C 0.061388 8.1095e-07
11:113493070 A G 0.035009 2.2075e-05
11:113498791 A C 0.076303 -2.9716e-05
11:113499583 G A 0.505635 -1.9293e-05
11:113511658 G A 0.029508 6.2194e-06
11:113522901 G A 0.050969 8.4353e-06
11:113524040 G T 0.107622 1.2759e-06
11:113535083 T C 1.156507 2.9372e-05
11:113548241 T C 0.065202 -4.3256e-05
11:113548746 A G 0.040794 -7.3523e-05
11:113552469 A G 0.261295 2.1176e-04
11:113562039 T C 0.093477 -1.2599e-06
11:113564080 A G 0.075336 -5.9308e-06
11:113570385 T C 0.245862 1.2615e-04
11:113582970 T G 0.096223 -1.2983e-05
11:113590678 T G 0.038262 9.0143e-06
11:113591005 A G 1.270893 4.7333e-05
11:113608450 A G 0.190192 3.1372e-05
11:113638374 T G 1.707506 2.6458e-05
11:113655336 A G 0.132728 3.8061e-05
11:113667873 G A 1.659769 3.0726e-05
11:113675852 T C 0.044133 1.4214e-05
11:113696064 T C 0.047211 -9.8607e-06
11:113703269 A G 0.076972 -2.5807e-05
11:113724640 G A 0.417754 3.1371e-04
11:113737176 T C 0.070415 5.1778e-06
11:113748422 G C 0.033578 -3.6957e-06
11:113757772 A C 0.231580 4.6108e-05
11:113775275 C T 0.555211 5.4845e-05
11:113777479 A G 0.026090 -3.9016e-06
11:113789261 A G 0.055796 1.3946e-04
11:113792800 A G 0.052021 -1.8027e-05
11:113802600 T C 0.124821 5.4896e-05
11:113803028 C A 0.625912 6.4320e-05
11:113803887 G A 0.445759 -1.1747e-05
11:113806744 G A 0.055452 1.2112e-04
11:113810940 C T 0.078520 1.1011e-05
11:113811590 A G 0.027314 1.5263e-05
11:113816397 G A 0.064316 -3.6531e-05
11:113818783 C T 0.207476 -1.7581e-06
11:113823458 A G 0.059960 4.6487e-06
11:113827326 T G 0.178861 4.1821e-05
11:113831684 A G 0.044640 2.7875e-05
11:113838011 G T 0.070308 -2.8458e-05
11:113841003 G A 0.968123 3.6709e-05
11:113845541 G A 1.841584 -4.6601e-05
11:113846006 C T 1.585703 -2.0120e-05
11:113848474 A G 0.280047 -1.4687e-05
11:113848902 A G 0.165459 1.2523e-05
11:113852187 A G 0.463949 -1.5852e-06
11:113853411 C A 0.031024 5.2228e-06
11:113856539 T C 0.126256 -8.1366e-06
11:113856768 A G 0.044747 -1.7161e-05
11:113857365 A G 0.033747 -4.2194e-05
11:113871405 T C 0.051511 1.7343e-05
11:113873554 T C 0.050164 -3.2677e-07
11:113873697 T C 1.370336 1.1139e-05
11:113882422 G C 0.195587 -5.4621e-05
11:113898088 T C 1.255274 -1.1748e-05
11:113898541 A C 0.063777 2.9445e-06
11:113898667 C A 1.965328 -1.0779e-06
11:113903985 A C 0.028489 -1.1988e-05
11:113904058 G A 0.448735 3.5257e-05
11:113909195 G A 0.128713 2.1689e-05
11:113910276 T C 1.943305 -1.2063e-05
11:113910982 A G 0.049440 -3.0516e-06
11:113922068 A G 0.047211 9.1253e-06
11:113927771 G C 0.057863 -1.2366e-05
11:113928473 T C 0.731969 1.0879e-05
11:113928861 T C 0.871709 1.3370e-05
11:113932150 G C 0.729804 -4.0074e-05
11:113932710 G A 0.116785 3.4617e-05
11:113932713 T C 0.028213 6.5086e-06
11:113933532 A G 0.093772 2.9849e-05
11:113937114 A G 0.970953 -1.7469e-05
11:113937206 T C 0.021809 6.1063e-06
11:113940469 A C 0.338926 -1.7845e-05
11:113942318 T C 0.047188 2.0898e-05
11:113943916 A G 0.091587 6.4841e-06
11:113947880 G A 0.053017 -7.1687e-05
11:113949232 C T 0.341441 -2.0790e-05
11:113951186 G C 1.143985 -1.0346e-05
11:113952463 A G 0.546701 2.0228e-05
11:113953295 A G 0.040644 1.4720e-05
11:113953622 A G 0.074956 2.0782e-05
11:113955678 G A 0.339250 -4.6976e-05
11:113959742 T C 0.035610 1.4616e-05
11:113960157 C T 0.179582 -2.7569e-05
11:113961762 T C 0.279501 -8.3003e-06
11:113962157 A G 1.963806 1.4632e-05
11:113967144 C G 1.504512 5.5150e-06
11:113968403 G A 0.157322 -3.9431e-05
11:113969669 G A 0.246034 5.3360e-05
11:113972348 G A 0.179186 1.2598e-05
11:113975446 G A 0.829159 1.4534e-06
11:113979819 C G 0.041855 -3.7864e-05
11:113981014 A G 0.210700 -1.6378e-05
11:113988286 A G 0.800249 7.4246e-06
11:113992536 T G 0.063044 2.1149e-05
11:113994505 A G 0.989808 2.1140e-05
11:113995194 C T 0.281459 4.5888e-05
11:113995628 T C 0.049246 -4.2897e-07
11:113996509 A G 0.109998 -3.1681e-05
11:113996551 A C 0.129573 2.8590e-06
11:113997335 T C 0.806396 7.1309e-06
11:113998496 G A 0.034182 -2.5835e-05
11:114000247 G C 0.690968 7.8362e-06
11:114003695 C A 0.073190 2.6091e-05
11:114005021 A G 0.684113 6.9909e-07
11:114007713 T G 0.166267 -2.4677e-05
11:114008802 T C 0.063641 -2.2746e-06
11:114009229 G A 0.769751 1.3163e-05
11:114010114 T C 0.036976 4.6298e-05
11:114010502 A G 0.031510 -1.0980e-05
11:114013168 T C 0.066744 -2.9412e-05
11:114013243 T G 0.350997 3.0651e-05
11:114013296 G A 0.093720 9.0744e-06
11:114013828 A G 0.047921 3.9821e-05
11:114015115 G A 0.312745 -4.9221e-06
11:114015298 T C 0.331379 1.1112e-05
11:114015468 C A 0.070285 -1.9627e-05
11:114017753 A G 1.367463 -3.0243e-06
11:114019537 A C 0.175343 -9.7569e-06
11:114021903 A G 0.064855 4.9949e-05
11:114022807 A G 0.049833 -3.6842e-05
11:114023607 C T 0.243732 1.4986e-05
11:114024748 A C 1.609819 2.1972e-07
11:114025902 T C 0.114779 3.8396e-05
11:114026933 A G 0.055598 3.3476e-05
11:114028774 C T 0.332684 1.7289e-06
11:114031092 G C 0.719152 2.1771e-05
11:114041923 T C 0.046944 -1.0712e-05
11:114045560 A C 1.328202 -1.8293e-06
11:114046388 A G 0.076955 9.3092e-06
11:114049221 G A 0.250071 -5.1179e-05
11:114057630 G A 0.116571 2.4999e-05
11:114063061 T C 1.093184 -9.7795e-07
11:114063472 A G 0.042335 4.3885e-05
11:114066438 A G 0.372955 4.0774e-06
11:114069564 C T 0.457389 -2.2194e-05
11:114073633 A G 0.156384 2.4222e-06
11:114078134 A G 1.541280 1.4728e-05
11:114080721 T G 0.796078 9.2629e-06
11:114082690 A G 0.551771 -2.9961e-05
11:114084859 A G 0.160938 7.6159e-06
11:114087123 T C 0.617353 2.4378e-05
11:114088458 G A 0.155683 6.6713e-06
11:114098134 G T 1.750899 -9.3272e-06
11:114098941 C T 0.142946 8.5628e-06
11:114100609 C T 0.150282 1.0342e-05
11:114101367 A G 1.237185 5.9295e-06
11:114104083 A G 0.146186 -1.8575e-05
11:114105368 C T 1.578419 3.1370e-05
11:114105386 T G 1.378324 1.5497e-05
11:114109442 G A 1.474452 1.2916e-05
11:114111186 T C 0.148545 -4.2398e-05
11:114115599 T C 0.027615 3.1246e-06
11:114116685 T C 0.257177 -1.8920e-06
11:114117547 C G 0.042004 1.6270e-05
11:114120774 G A 0.830036 1.3417e-05
11:114122009 C T 0.190361 -4.6494e-06
11:114123539 G T 0.699686 -7.0465e-06
11:114123866 T C 0.160662 8.9941e-06
11:114129145 T C 0.616788 -1.7953e-06
11:114130026 A G 0.248322 -3.9704e-05
11:114136249 G A 0.475754 3.0428e-05
11:114137105 T C 0.114165 9.5430e-06
11:114144904 A G 0.035227 9.1659e-06
11:114147583 T C 0.026791 7.7825e-05
11:114148128 A G 0.105661 -4.3221e-05
11:114149756 A G 0.050615 -2.1818e-05
11:114149895 T C 0.052391 2.6850e-05
11:114158574 A G 0.071038 -5.3985e-05
11:114164004 G A 1.499166 -4.8483e-05
11:114169038 G A 1.256972 -2.2421e-05
11:114172632 A G 0.114347 -1.1021e-05
11:114182507 T C 1.529404 1.3200e-05
11:114182607 T C 0.024110 -1.6812e-06
11:114186645 C T 0.368310 -2.3333e-05
11:114186760 T G 0.129304 1.9413e-05
11:114188464 T C 1.703020 1.0208e-05
11:114190377 T C 0.393702 -4.5808e-05
11:114191016 G A 1.242810 -1.6203e-05
11:114194302 T C 0.040411 6.5306e-06
11:114200001 A G 0.153625 3.5208e-05
11:114203519 A G 0.068188 -1.7403e-05
11:114207382 G A 0.038226 -1.3666e-05
11:114207751 A G 0.164846 1.5508e-05
11:114212148 G T 0.160321 2.1441e-05
11:114214702 G A 0.189053 -5.1687e-06
11:114227663 G A 0.167361 2.8306e-05
11:114230665 G A 0.168530 2.6539e-05
11:114235321 G T 0.083849 -1.3944e-06
11:114236499 A G 0.171915 2.1532e-05
11:114237791 A G 0.406916 -1.5603e-05
11:114240423 T C 0.038528 -1.7369e-05
11:114244413 C T 1.931377 -2.1166e-05
11:114248728 C T 0.751581 -6.4150e-06
11:114248881 G T 0.963053 8.7314e-06
11:114259040 A T 0.054906 7.9599e-06
11:114259653 T C 0.810522 6.0389e-06
11:114273064 T C 0.097852 -1.4839e-05
11:114277451 T C 1.913307 2.6017e-05
11:114282310 A G 0.085502 -6.6382e-06
11:114284646 G A 0.874938 3.1648e-05
11:114290369 C T 0.115564 -1.2063e-05
11:114301835 T C 0.309934 4.2258e-05
11:114306586 T C 0.064488 1.0912e-05
11:114308684 T C 0.918020 4.4729e-05
11:114312380 A T 0.101809 -2.0211e-05
11:114318659 A C 0.037236 -1.0924e-06
11:114323378 G A 0.210738 -2.5863e-06
11:114342424 A G 0.081600 1.7810e-05
11:114342566 T C 0.523165 2.6521e-05
11:114349840 T C 0.995654 2.3026e-05
11:114351806 C T 0.118356 -1.4017e-06
11:114370564 A G 0.061297 -2.3016e-05
11:114371883 C T 0.263035 -1.8985e-06
11:114374532 G A 0.028177 1.3443e-05
11:114388840 G A 0.038012 2.3111e-05
11:114389008 T C 0.202416 -9.5663e-06
11:114389997 G A 0.040083 9.5085e-06
11:114399708 G C 0.127243 2.6794e-05
11:114401247 G A 0.265788 7.2139e-06
11:114411697 A G 0.029083 9.2791e-06
11:114422967 A G 0.545133 4.4583e-06
11:114425876 A G 0.029109 8.6538e-06
11:114427426 C T 0.298402 1.2103e-05
11:114431956 G A 0.658576 8.6123e-07
11:114433638 A G 0.402590 2.3142e-06
11:114441123 C T 0.655105 -7.6357e-07
11:114441943 A G 0.653732 -8.0849e-07
11:114442103 G A 0.920412 6.0467e-06
11:114442141 G A 0.030589 -6.6449e-06
11:114451129 C T 1.208025 -1.3596e-06
11:114456874 T C 0.192361 -7.8477e-06
11:114459044 T C 0.462809 -3.3795e-06
11:114468053 C T 0.279761 -1.1848e-06
11:114468469 C A 0.332035 -1.0825e-05
11:114484668 A G 0.033451 -7.7473e-06
11:114494276 A G 0.060200 1.7172e-05
11:114529645 A G 0.052582 -2.0763e-05
11:114541075 C T 0.262156 -2.4420e-05
11:114547621 C T 0.081837 2.9430e-06
11:114550191 A G 0.027547 -5.1351e-05
11:114550334 G A 1.860676 2.3293e-05
11:114559441 T C 0.020273 -8.2080e-06
11:114568942 C T 0.282689 -1.9048e-05
11:114569445 G A 0.031118 -2.5839e-05
11:114570851 C T 0.079714 -9.4325e-06
11:114576626 T A 0.758387 -6.3455e-06
11:114581118 G A 0.034581 3.7679e-05
11:114600544 G A 0.491889 2.8373e-05
11:114621469 C T 1.063680 3.1416e-06
11:114624986 T C 0.099384 1.1503e-05
11:114628799 A G 0.036564 -1.9491e-06
11:114631158 C T 0.166300 -4.0264e-05
11:114633059 C T 0.022322 2.1903e-06
11:114633076 C T 0.095116 -2.6795e-05
11:114634160 T G 0.053173 -2.0593e-05
11:114636931 C T 0.082817 1.3252e-05
11:114638643 A G 0.403154 1.1633e-05
11:114641478 C T 0.025048 9.4911e-06
11:114643168 A G 0.077364 6.4904e-07
11:114644239 G A 0.285727 2.4245e-05
11:114648053 C T 0.347469 -1.1394e-05
11:114649705 G A 0.031358 4.4327e-06
11:114650837 C T 0.082463 -3.1615e-05
11:114654354 C T 0.032734 1.0037e-05
11:114662044 G A 0.831480 2.4108e-06
11:114663995 G A 0.037119 1.3502e-05
11:114666259 A G 0.265648 -4.7995e-06
11:114668076 T G 1.766891 2.0275e-05
11:114675848 C G 0.078088 3.4956e-05
11:114683591 C T 0.176628 3.2799e-05
11:114684696 C T 0.041040 -4.5051e-06
11:114698329 T G 0.407267 1.9164e-06
11:114716944 G C 0.024525 1.2543e-05
11:114721329 T C 0.285071 3.8154e-05
11:114721334 G A 0.640892 4.9781e-06
11:114725426 T C 0.056176 1.1691e-05
11:114731047 T C 0.051953 -2.6810e-05
11:114732135 C A 0.223400 -4.4199e-06
11:114737969 G A 0.861309 2.9962e-06
11:114738072 G A 0.112263 -3.5383e-05
11:114738925 A C 0.046376 1.4382e-05
11:114741182 A G 1.250136 -1.8950e-05
11:114742478 G A 0.066536 -5.0166e-05
11:114745700 T G 0.071015 -3.8966e-05
11:114747722 T C 0.050911 -2.8709e-05
11:114756908 T C 0.172558 1.2855e-05
11:114761511 G A 0.101542 1.5479e-05
11:114768171 A G 0.085268 3.0820e-05
11:114788957 G A 0.444902 -2.7014e-05
11:114789814 A G 0.234391 -8.3917e-05
11:114795459 C A 1.049794 5.2066e-06
11:114797889 T C 0.086125 1.0841e-05
11:114803157 G A 1.247238 2.2581e-05
11:114810282 G A 0.048269 -2.7492e-05
11:114812324 A G 0.053686 1.4281e-05
11:114812918 T C 0.134510 7.3712e-07
11:114819533 T G 0.050638 3.0225e-06
11:114823748 T C 0.067078 6.7326e-06
11:114826738 T G 0.050784 1.3564e-06
11:114828968 A G 0.730743 -3.8922e-05
11:114843409 T C 0.051479 -2.9634e-06
11:114843975 A G 0.700894 -1.0121e-05
11:114852861 A C 1.533364 -1.2415e-03
11:114856835 T C 0.180471 6.1028e-06
11:114859902 A G 0.054744 9.7008e-06
11:114861050 A G 1.271672 1.5449e-05
11:114861774 T C 0.033922 -3.1277e-05
11:114867897 G A 0.739639 -1.5789e-04
11:114867942 T C 0.133874 1.1380e-05
11:114874660 T C 0.028024 -8.2156e-07
11:114878984 T C 0.312372 -8.3445e-06
11:114884846 A G 0.054192 3.8375e-06
11:114895274 A G 0.034688 -3.0069e-06
11:114912343 C T 0.023938 3.7690e-06
11:114913345 T C 0.233193 -1.2127e-04
11:114918590 G A 0.115438 -7.0629e-05
11:114925475 T C 0.201413 7.5198e-07
11:114926402 A C 0.062618 -1.1508e-05
11:114926483 A G 0.074910 2.7287e-05
11:114929518 A G 0.081714 5.5025e-06
11:114935097 A G 0.837150 1.6273e-05
11:114939143 C T 0.227357 -5.4132e-05
11:114942124 T C 0.050641 -2.6877e-06
11:114948167 C G 0.045175 -1.4749e-05
11:114948866 G T 0.195477 4.8704e-05
11:114952335 C G 0.064644 1.1128e-05
11:114960186 T G 0.987052 7.5391e-06
11:114970108 G A 0.031394 -1.9934e-05
11:114971792 C T 0.052790 -9.3029e-06
11:114971943 C A 1.549564 5.2872e-05
11:114977426 A G 0.045360 -3.9307e-05
11:114978201 A G 0.112520 2.3346e-05
11:114981466 A G 0.450465 -9.5706e-06
11:114994077 A G 0.482096 3.0644e-04
11:114997554 A G 0.054647 1.4862e-05
11:115002272 C T 0.051657 -4.1602e-05
11:115002762 T C 0.023023 -6.0540e-06
11:115013006 G A 0.114136 -4.3495e-06
11:115023851 G C 1.015833 8.8013e-06
11:115024539 G T 0.384393 -1.1338e-05
11:115024690 C A 0.519147 -5.7924e-06
11:115027724 T C 0.062950 4.0443e-07
11:115031745 A C 0.038074 -1.3745e-05
11:115038450 G A 0.047626 -3.6958e-05
11:115043120 A G 0.049690 -1.1884e-05
11:115044850 A C 0.826141 -2.1762e-05
11:115052844 C T 0.020218 -3.1824e-05
11:115053213 C T 0.026862 -1.0482e-05
11:115053239 C A 0.305773 -4.3189e-05
11:115061533 C T 1.160334 5.2527e-05
11:115066642 C G 0.027307 -3.2398e-06
11:115076572 G A 0.159555 -1.5274e-05
11:115078492 C T 0.855207 -5.6358e-06
11:115085467 C A 0.091850 -1.7650e-05
11:115088647 T C 0.023484 -8.6287e-06
11:115095076 T C 0.132391 -9.4691e-06
11:115095654 T C 0.952734 4.1333e-05
11:115095846 C T 0.103198 3.5426e-05
11:115103193 G A 1.691001 2.4749e-05
11:115104610 C A 1.277044 9.0854e-05
11:115104905 G T 0.031494 1.6347e-05
11:115110463 C T 0.362614 -9.2206e-05
11:115112215 A G 0.357534 -1.5110e-05
11:115120073 T G 0.050135 -2.5898e-06
11:115121672 A G 0.088257 -1.7888e-05
11:115123680 T C 0.058435 -3.8577e-06
11:115129421 C T 0.027112 -2.7143e-05
11:115136803 T C 0.691874 -3.7521e-05
11:115136974 G A 0.384939 -2.4281e-05
11:115137641 A G 0.073573 -2.1355e-06
11:115140553 A G 0.308980 -1.9515e-05
11:115141508 C T 0.031549 1.6819e-05
11:115150237 C T 0.034523 -1.4730e-05
11:115155132 T C 0.066981 -8.7763e-06
11:115157988 C A 0.361653 -4.3374e-05
11:115167665 A G 0.238997 -6.9574e-06
11:115169131 G A 0.073482 1.5266e-05
11:115180739 A C 1.066608 -1.3369e-05
11:115183645 G A 0.028034 1.8593e-05
11:115189413 A G 0.037405 -2.9105e-06
11:115189893 T C 0.229879 -1.5053e-05
11:115189959 T G 0.270251 -2.8263e-05
11:115194677 T C 0.092399 -4.8991e-06
11:115204118 C T 0.221589 1.4189e-05
11:115207144 G C 0.068133 2.0730e-05
11:115207998 G T 1.218804 3.3300e-05
11:115213374 T C 0.095164 2.6083e-05
11:115215472 T C 0.030871 -2.5358e-05
11:115221602 C T 0.055104 -3.4110e-05
11:115222957 C A 0.887886 1.6913e-05
11:115232877 A G 0.087631 6.1225e-06
11:115241032 G A 0.030134 3.6142e-05
11:115241598 T C 0.092237 5.8333e-06
11:115246164 A G 0.089017 -1.7900e-05
11:115251190 T C 0.089043 9.7143e-06
11:115252053 T C 0.080613 1.7703e-05
11:115252357 C T 0.096842 -5.4511e-05
11:115276289 C A 0.900765 1.5277e-05
11:115282662 G C 0.041358 2.0587e-06
11:115295919 T C 1.688790 3.6181e-05
11:115296097 T C 0.120819 1.0217e-05
11:115299428 A G 0.759686 2.4460e-05
11:115302268 C T 0.127438 1.1586e-05
11:115308474 T C 0.027239 -2.4292e-05
11:115308720 T C 0.047980 7.7859e-06
11:115314651 A G 0.345486 -3.4317e-05
11:115325874 T C 0.415680 1.9294e-05
11:115339235 T G 0.051028 -4.7480e-06
11:115363443 G A 0.508150 9.8772e-07
11:115366288 G T 0.053718 1.2761e-05
11:115375100 G C 0.120482 -6.6364e-06
11:115380690 A G 0.134880 -4.2271e-06
11:115382150 A G 0.042913 1.7141e-05
11:115387644 T A 0.088254 5.4553e-05
11:115397853 A G 1.753356 2.2326e-05
11:115401354 T C 0.750828 3.6801e-05
11:115403042 A G 0.032260 -1.2592e-05
11:115406310 C T 0.175122 2.7800e-05
11:115412993 C T 1.302712 5.0586e-05
11:115413004 C A 0.139957 7.7688e-06
11:115423983 G A 0.053225 -2.4797e-05
11:115428600 A C 0.031147 2.7498e-05
11:115433689 T G 0.077001 -2.1506e-06
11:115434152 A G 0.281342 2.0331e-05
11:115437704 T C 0.041151 7.7094e-06
11:115438895 G A 0.304715 -4.6484e-05
11:115441036 G A 0.115058 1.7216e-05
11:115443817 T C 0.025240 8.9478e-08
11:115449474 C T 1.967435 2.6542e-05
11:115449998 A G 0.646530 1.3186e-05
11:115454988 C A 1.356927 -1.9957e-05
11:115463786 A G 1.301794 1.8263e-05
11:115464364 A G 0.092412 8.2576e-06
11:115475195 A G 0.135082 -2.6076e-05
11:115477034 T C 0.546110 1.6849e-06
11:115478759 T C 0.028271 -2.5866e-05
11:115485178 T C 0.048502 -2.6659e-05
11:115489150 A G 0.100328 -2.9831e-05
11:115489245 T C 0.048584 5.7527e-05
11:115492061 A C 0.295500 5.6611e-06
11:115493894 C T 0.886711 -3.2533e-06
11:115501794 C A 1.709606 7.5716e-06
11:115508441 A G 0.102532 5.2967e-06
11:115510769 A G 1.343597 -3.6226e-07
11:115524794 T C 0.056601 -2.1657e-05
11:115526683 T C 0.040703 -1.2851e-05
11:115526780 T C 1.820785 -3.5151e-05
11:115533531 T C 0.115269 3.1060e-05
11:115536590 A G 0.043380 4.0595e-06
11:115542348 A G 1.258572 -1.9515e-05
11:115542933 C T 1.770699 -1.6212e-05
11:115543613 G A 0.123711 -2.3520e-05
11:115558101 C T 0.057448 -1.1270e-05
11:115562946 C T 1.612049 -2.0648e-06
11:115567291 C T 0.137941 -3.2293e-05
11:115572779 A G 1.206564 -1.2324e-05
11:115575661 T C 0.781530 2.0074e-05
11:115579138 G C 0.077877 8.2042e-06
11:115580001 T C 0.347196 1.1215e-05
11:115590950 G C 0.041011 -3.0767e-05
11:115604234 T C 0.072778 -3.7759e-06
11:115608358 C T 0.111764 -5.9264e-05
11:115610330 A T 1.022533 9.9731e-06
11:115613007 A G 0.190816 -1.8845e-05
11:115614360 A G 0.105473 -6.3833e-07
11:115614778 C T 0.283221 -4.7684e-06
11:115617541 A C 0.028203 1.1437e-05
11:115622541 T C 0.148334 -1.9791e-05
11:115622789 T C 0.159688 -1.0923e-05
11:115622993 C T 0.236906 -1.1244e-05
11:115630760 G A 0.101873 -1.8591e-05
11:115633471 A G 0.085242 -1.0516e-06
11:115638755 C T 0.072551 -8.6236e-06
11:115648210 A G 0.057584 -1.0564e-05
11:115652747 T G 0.037447 -2.4228e-05
11:115655434 C T 0.115834 4.7258e-06
11:115662064 G A 0.482843 3.5600e-05
11:115666282 G A 0.129856 -1.9904e-05
11:115671399 A G 0.925119 -1.1398e-07
11:115685183 G A 0.027924 2.9526e-05
11:115689375 T C 0.123689 1.6746e-07
11:115689974 T C 0.165995 -2.8153e-05
11:115694928 T C 0.050641 3.6360e-05
11:115708811 G T 0.931753 -3.6016e-05
11:115732869 A G 0.133017 1.4489e-06
11:115734047 G A 1.142167 -2.5180e-05
11:115742579 A G 0.045338 -1.1938e-05
11:115742921 G A 1.101445 -1.4717e-05
11:115758781 T G 0.084700 -4.0392e-06
11:115759921 C T 0.203163 9.3427e-06
11:115764045 T C 0.884715 -1.7081e-05
11:115767307 T C 0.054939 2.0695e-05
11:115768684 A C 0.890213 -2.4037e-05
11:115771144 G A 0.213861 8.0711e-06
11:115778897 A G 0.072820 3.9086e-05
11:115779199 A G 0.766193 -2.7091e-06
11:115781302 T C 0.050164 1.0155e-05
11:115783437 C T 0.065199 -2.2995e-05
11:115785588 G A 0.194506 2.1910e-05
11:115791218 T C 0.796266 -1.4815e-05
11:115793771 G A 0.037927 2.4616e-06
11:115794486 A G 0.099231 2.1285e-05
11:115797578 A G 0.090458 -2.1844e-05
11:115803202 C T 0.554066 -1.0602e-05
11:115803538 T C 0.053180 -2.0479e-06
11:115808634 A G 0.663976 -2.5203e-06
11:115815622 A G 0.039434 -1.6580e-05
11:115821315 T C 0.036788 2.6783e-05
11:115825732 T C 0.024681 1.6600e-05
11:115828647 C T 1.158919 -4.9430e-06
11:115828653 A G 0.027427 -3.2122e-06
11:115829672 C T 0.044221 3.3625e-06
11:115846288 A G 0.111176 -1.2909e-05
11:115848621 C T 0.033146 -7.2619e-06
11:115853189 T G 0.068967 2.5929e-05
11:115857374 C T 0.026505 -4.3890e-06
11:115863904 A G 0.045562 3.8534e-05
11:115867209 T C 0.031731 1.8386e-06
11:115889820 A G 0.040245 3.0947e-06
11:115890841 A G 0.061973 -1.3410e-05
11:115894210 T C 0.180536 -1.6934e-05
11:115901986 C T 0.081451 -1.0826e-05
11:115902059 A G 0.416495 2.9808e-05
11:115904656 C T 1.039411 1.7795e-05
11:115905804 G A 0.089341 3.6925e-05
11:115911176 T C 0.199673 1.8565e-05
11:115916092 G T 1.960258 -1.2075e-05
11:115933686 A G 0.988750 -2.0764e-05
11:115938859 C T 0.027813 1.7578e-05
11:115938913 T C 0.051985 6.8404e-05
11:115941605 C T 0.039174 -5.6234e-06
11:115943253 C A 1.004366 4.1925e-05
11:115949066 C G 0.230249 2.7544e-05
11:115957798 A G 0.234482 -9.6843e-06
11:115958465 T C 0.029745 -9.3763e-06
11:115960816 T C 0.026038 3.1112e-06
11:115965470 T G 0.047856 -2.1812e-05
11:115966199 T C 0.022828 8.6245e-06
11:115969683 T G 0.027012 -3.4124e-05
11:115970658 A G 0.092425 -1.0467e-05
11:115973097 A G 0.059610 3.3489e-05
11:115973851 A G 0.244878 -3.4722e-06
11:115974429 G C 0.216899 2.8471e-05
11:115981667 T C 0.260049 2.3271e-06
11:115983147 C T 0.043221 1.6487e-05
11:115988699 G T 0.029722 -5.6696e-06
11:115989309 C T 0.179429 -1.6001e-05
11:115997514 G A 0.641979 -3.1857e-05
11:115999794 A C 0.103441 9.2666e-06
11:116002197 A G 0.046250 1.9035e-05
11:116004685 A G 0.054799 8.4221e-06
11:116004991 A G 0.037256 -1.2187e-05
11:116005121 C T 1.236783 2.2704e-05
11:116005170 C T 1.127230 2.8836e-05
11:116005242 G A 0.038054 3.0373e-05
11:116005470 C T 0.508786 1.0852e-05
11:116006514 T C 0.029836 2.1481e-05
11:116007196 T C 1.837628 2.6837e-05
11:116011927 G A 0.207950 -1.1324e-05
11:116012587 C T 0.120157 -2.8489e-05
11:116016186 G A 1.503272 -3.4210e-05
11:116030500 A G 0.114432 -4.1219e-05
11:116032127 A G 0.052076 -3.5951e-05
11:116032920 T C 0.020812 1.2206e-05
11:116033174 G A 0.080516 3.1746e-05
11:116035674 A C 0.071768 1.3969e-05
11:116040577 A G 0.084943 3.2458e-05
11:116043469 T C 0.060804 2.3039e-05
11:116043798 C A 1.080779 -2.5353e-05
11:116044091 A G 1.151528 -3.0880e-05
11:116045912 G A 0.059308 -3.6994e-07
11:116046336 C T 0.159941 3.6145e-05
11:116047280 T C 0.083859 -5.8055e-06
11:116048667 T C 0.032410 1.5336e-05
11:116049707 A G 0.073038 1.9801e-05
11:116052645 A G 0.086371 -4.1269e-05
11:116053387 T C 1.464416 1.2595e-06
11:116054471 A G 0.170162 -3.3387e-07
11:116067540 C T 0.165203 -1.2831e-06
11:116068666 T C 0.169705 1.7476e-05
11:116077063 C T 0.181945 6.2964e-05
11:116081197 T C 1.405335 2.0431e-05
11:116089342 C T 0.111767 -3.4807e-05
11:116094178 G A 1.551716 -5.3062e-06
11:116096249 C T 1.701199 4.0889e-06
11:116098766 T C 1.130593 6.7078e-05
11:116100761 A G 0.021620 -8.9492e-06
11:116103543 A G 1.612789 2.5936e-05
11:116104358 T C 0.845512 -4.2824e-05
11:116104603 C T 0.067929 -1.9524e-06
11:116106401 T C 0.913599 1.0950e-05
11:116108279 A C 0.046094 1.6814e-05
11:116108933 A G 0.120660 -3.0582e-06
11:116110044 T C 0.372222 5.5471e-06
11:116114423 T C 0.044435 -3.3546e-05
11:116120792 C A 1.973202 -1.6483e-05
11:116129424 T C 1.921318 -9.0718e-06
11:116132897 A G 0.122916 8.6082e-06
11:116134279 C T 0.117882 -2.9381e-07
11:116137488 G A 0.058078 1.0782e-05
11:116138885 C T 1.036194 1.4398e-05
11:116139769 A G 0.072298 -9.5526e-06
11:116139965 T C 0.039664 1.7924e-05
11:116140931 A G 0.030602 2.5665e-05
11:116144251 G T 0.164752 -1.6101e-06
11:116144834 G T 0.023542 1.6852e-05
11:116145033 C T 0.341419 -7.2874e-06
11:116146621 T C 0.221881 -3.4356e-05
11:116149345 C T 1.032179 5.0970e-05
11:116150753 G A 0.455568 -2.9548e-06
11:116153203 G T 0.130307 -2.2424e-05
11:116153482 C T 0.190647 -3.3782e-05
11:116154177 G T 0.069431 -8.2325e-06
11:116156598 A G 0.113003 -2.0475e-05
11:116158614 G A 1.230918 -3.2471e-05
11:116159824 C T 0.078870 -8.8003e-06
11:116166556 G A 1.173064 -5.2090e-05
11:116173582 T C 0.052375 1.6093e-05
11:116177823 A G 0.033253 1.0841e-05
11:116180376 T C 0.769358 -3.8579e-05
11:116183947 T C 0.041475 6.1456e-06
11:116184516 A G 0.829909 -6.2880e-06
11:116187949 C T 0.354357 -1.1601e-05
11:116196711 G T 0.920159 -8.2189e-06
11:116198267 T C 0.040807 7.8710e-05
11:116199020 A C 0.178186 -4.8467e-06
11:116213060 A G 0.410227 -2.3608e-05
11:116220623 C T 0.046902 1.5140e-05
11:116222588 T C 0.851549 -1.0488e-05
11:116224098 C A 0.030598 -8.5637e-07
11:116224761 T C 0.026509 -4.8544e-06
11:116225951 A G 0.056354 5.8618e-06
11:116226662 C T 0.607541 -3.5763e-05
11:116229947 C G 0.382452 1.0056e-05
11:116230972 A G 0.286658 -3.8040e-05
11:116233398 T C 0.099517 -1.6155e-06
11:116234288 A G 0.123757 -2.3586e-05
11:116235005 A G 0.843298 -6.9773e-06
11:116236334 A C 0.166667 -3.8747e-05
11:116237486 C T 0.027135 -4.9062e-06
11:116237754 G T 0.051177 9.4586e-06
11:116238034 A G 0.697087 2.6187e-05
11:116241126 T G 0.126149 5.3274e-06
11:116244026 A G 0.034071 -1.8705e-05
11:116250056 T C 0.163879 -1.8264e-05
11:116250369 G T 0.086751 1.8083e-05
11:116250523 C T 0.186145 1.1742e-05
11:116251498 G C 0.044043 -1.2488e-05
11:116251739 T C 1.531543 -2.8084e-05
11:116253844 G A 0.880031 3.2203e-05
11:116255309 T C 0.303650 3.5588e-06
11:116257372 G T 0.204786 -5.9990e-06
11:116262609 C G 0.191345 5.6444e-06
11:116265015 A G 0.028070 -1.4456e-05
11:116268215 A G 0.048934 -4.3250e-05
11:116271226 C T 1.176485 1.4735e-05
11:116271266 T G 0.175580 -6.7969e-05
11:116272249 T C 0.493460 -2.1370e-05
11:116277079 T C 0.689310 -1.3066e-05
11:116277647 G C 0.839283 -1.0557e-05
11:116277748 C T 0.174054 2.7901e-05
11:116278812 T C 1.792949 1.7598e-05
11:116279427 T C 1.372212 1.0771e-05
11:116281175 T C 0.130388 2.9211e-05
11:116286717 C A 0.027142 1.1884e-05
11:116289417 T C 0.269189 2.7124e-05
11:116298367 C A 1.622669 3.3673e-06
11:116298648 A G 1.653638 2.2794e-06
11:116298935 C T 0.392699 3.5944e-06
11:116299630 G C 0.080617 -1.7676e-05
11:116302651 A G 0.053790 1.0288e-05
11:116302939 G T 0.132241 2.1066e-05
11:116303270 G A 0.855058 5.3106e-06
11:116306360 C A 0.172185 -1.3714e-05
11:116306907 A C 0.636416 2.8663e-06
11:116312186 A C 0.208710 2.6410e-05
11:116312418 G A 0.094626 -1.6905e-05
11:116316777 C T 0.896114 -1.5363e-05
11:116316813 A G 0.681214 -2.7496e-05
11:116321980 A G 0.374896 -9.8231e-06
11:116323001 A G 0.342035 -3.1916e-05
11:116324006 C G 0.463092 -1.9795e-06
11:116325156 C G 0.245420 -8.8258e-06
11:116325990 C T 1.637990 -5.4463e-06
11:116326686 A G 0.202361 5.2637e-05
11:116328597 G T 0.067007 1.7297e-05
11:116329917 A C 0.947586 -1.6360e-05
11:116331421 A G 0.066361 2.9752e-06
11:116333012 T C 0.085385 3.9158e-07
11:116334147 T C 0.042465 3.3092e-05
11:116338514 C A 0.566147 4.3661e-05
11:116339688 G C 0.448229 2.5379e-05
11:116340960 C A 0.185940 -2.1861e-05
11:116349950 A G 0.170984 -9.3867e-06
11:116350751 A G 0.076757 4.2149e-05
11:116352008 G T 0.644816 -2.7869e-05
11:116352622 T C 1.856009 -1.2240e-06
11:116358711 A C 0.209060 4.8792e-05
11:116360636 C T 0.547623 -2.0080e-05
11:116362044 G T 0.119505 -2.9419e-05
11:116364065 T C 1.034549 -4.5477e-06
11:116365711 A C 0.064115 4.6807e-06
11:116370696 A C 0.157578 -4.7824e-05
11:116371074 T C 0.866636 3.1886e-05
11:116372575 A G 0.092928 -7.0589e-06
11:116375302 C T 0.136860 -5.1835e-06
11:116379889 A G 0.118641 -1.3311e-05
11:116383064 A G 0.073102 -1.3540e-05
11:116386360 A G 0.066436 2.6776e-05
11:116388314 A G 0.995079 -4.6541e-05
11:116389829 A G 0.038622 -9.1718e-06
11:116396613 C A 0.214361 4.2961e-06
11:116397601 C T 0.035961 1.5819e-05
11:116400382 G A 0.421613 -3.8357e-05
11:116408091 A G 0.077939 1.7056e-05
11:116409130 C T 0.053972 2.1629e-05
11:116409788 A C 0.329179 1.6680e-05
11:116411434 A C 0.248750 -3.1879e-05
11:116413310 A G 0.140969 -2.0259e-06
11:116413870 T C 0.043935 -2.5590e-06
11:116417966 T C 0.523857 -1.4277e-05
11:116422244 T C 0.051609 -3.5794e-06
11:116422645 A G 0.050736 2.6874e-05
11:116426640 G A 0.395040 -8.0708e-06
11:116426886 A G 1.096920 1.6973e-05
11:116431149 G A 0.338644 -1.2944e-05
11:116433496 T G 0.031472 4.8430e-06
11:116436102 G A 0.138610 -2.3323e-05
11:116437360 C A 0.159675 -1.0883e-05
11:116438810 A G 0.112150 -2.4258e-05
11:116440678 G A 0.368284 5.1078e-06
11:116448838 A C 0.426375 -2.9441e-05
11:116449864 T C 0.036152 -1.5075e-05
11:116454261 G A 1.078169 -6.0711e-05
11:116460172 C G 0.058493 -1.2081e-05
11:116464992 T G 0.217071 3.7424e-05
11:116466495 G C 0.536639 1.4174e-05
11:116467349 T C 0.087118 -5.6963e-05
11:116470173 C A 0.619440 -8.9080e-06
11:116473282 C T 0.037557 -9.9077e-06
11:116474519 T C 0.136727 -1.3342e-05
11:116476668 A C 0.057935 2.5774e-05
11:116479338 G A 0.058529 6.9834e-06
11:116481208 A G 0.133624 3.9428e-05
11:116482449 A C 0.034071 2.3240e-05
11:116483821 T C 0.039424 2.7568e-05
11:116486290 C T 0.022367 -2.5436e-05
11:116486588 G A 1.213192 3.6828e-05
11:116487300 T C 0.068639 -2.5281e-05
11:116488978 A G 0.182318 2.3075e-06
11:116492014 C T 0.030095 6.3725e-06
11:116492107 G A 0.424489 -5.4552e-06
11:116493738 A G 1.005239 5.6037e-06
11:116496360 C T 0.327312 3.8301e-07
11:116496623 A C 0.470307 1.2256e-05
11:116498649 G A 0.234345 3.7126e-05
11:116500411 A G 0.043205 -7.9938e-06
11:116501944 G A 0.578312 1.5498e-05
11:116507582 G A 0.254856 -4.9187e-05
11:116508327 T C 0.020715 -9.5508e-06
11:116510138 C T 0.111088 1.3983e-05
11:116511522 T C 0.332317 1.9223e-05
11:116512466 T C 0.693873 2.0743e-05
11:116514072 G A 0.041358 1.4784e-06
11:116520527 T G 0.446742 -2.4115e-05
11:116523063 T G 0.317396 -2.7764e-05
11:116523657 A G 0.125234 -8.7892e-05
11:116524965 A G 0.070262 -5.6242e-05
11:116528663 G A 0.179663 1.2530e-05
11:116528876 C T 0.361325 -2.9093e-06
11:116530797 G T 1.245216 -5.4890e-05
11:116532314 A G 0.482154 -1.6771e-05
11:116555207 G A 0.213871 1.0081e-05
11:116557959 T C 0.041196 1.5750e-05
11:116560883 T C 0.616859 -8.3206e-06
11:116569204 G A 1.172964 -3.9188e-05
11:116573120 A G 0.027551 -5.7125e-07
11:116584987 T C 1.469768 -1.3653e-05
11:116587849 C T 0.310109 2.2778e-05
11:116599392 T C 0.421935 -3.6252e-05
11:116607437 T C 1.865938 -8.5479e-05
11:116609540 T G 0.101844 2.1676e-05
11:116613660 T C 0.145718 -1.0088e-05
11:116617240 C A 0.262545 -4.7751e-05
11:116620377 A G 0.055718 2.5211e-06
11:116621623 A G 0.036217 -1.3686e-05
11:116621972 T C 0.087011 1.0050e-05
11:116626258 A G 0.134397 7.0514e-06
11:116628401 C T 0.518449 -5.2131e-05
11:116629153 A G 0.129745 6.2048e-06
11:116631542 C G 0.022425 -3.8944e-06
11:116633862 A G 0.132790 7.3846e-06
11:116633947 A G 0.108193 -2.9710e-05
11:116635951 C T 0.073463 -6.0431e-06
11:116639335 A T 0.029209 2.7628e-05
11:116646858 T C 0.195551 -6.1538e-05
11:116648917 C G 1.735355 -5.6632e-05
11:116649131 C G 0.041215 1.8118e-05
11:116649759 C T 0.039537 1.4578e-05
11:116652207 T C 0.131115 4.2131e-06
11:116653296 T C 1.863484 -6.9720e-05
11:116654435 T C 0.913002 4.1334e-05
11:116655600 A G 0.124598 4.9936e-06
11:116660686 A G 1.866067 -7.3118e-05
11:116662407 C G 0.125474 6.4584e-06
11:116663707 A G 1.882517 -6.2939e-05
11:116665553 G C 0.119167 -2.6620e-05
11:116669428 C T 0.358222 1.3541e-05
11:116673315 T G 0.192968 -8.3176e-05
11:116673464 T C 0.050142 1.3022e-05
11:116674503 A G 0.044718 -2.3338e-05
11:116681008 A G 1.477704 -1.8623e-05
11:116684028 C T 1.753970 -4.1799e-05
11:116692293 A C 0.022769 4.2773e-05
11:116693354 A G 0.036756 1.6722e-05
11:116693871 T C 0.033033 1.3534e-05
11:116697081 T C 0.114782 -2.5977e-05
11:116700142 C T 1.510708 -1.7940e-05
11:116700169 T C 1.296350 4.0334e-06
11:116703640 C G 1.831168 -7.9548e-05
11:116705719 C T 0.131570 -3.1198e-05
11:116714118 G T 0.098618 -1.1870e-05
11:116716869 A G 0.029524 -2.0172e-05
11:116722041 T G 1.813943 -6.4567e-05
11:116724204 C T 0.031257 -9.1417e-06
11:116728630 C G 0.347677 -2.5182e-06
11:116732231 C T 0.058736 -2.4070e-06
11:116732512 T G 1.788508 -6.8501e-05
11:116737093 G T 0.450267 -3.0475e-05
11:116741572 C A 1.292962 -1.3847e-05
11:116741840 A G 0.091753 4.2977e-07
11:116744996 T C 0.039927 3.9105e-05
11:116748854 G A 0.228198 3.9566e-05
11:116762829 A G 0.212116 -3.6424e-06
11:116763783 G A 0.044335 -1.6656e-05
11:116771226 T C 0.035980 -2.3418e-05
11:116780567 A G 0.064715 4.6160e-06
11:116782974 G T 0.118833 -2.7958e-05
11:116789102 C T 0.066900 -7.0994e-06
11:116789635 A C 1.972229 9.3839e-06
11:116791391 T C 0.065400 4.9647e-05
11:116792445 C T 0.036249 4.7154e-06
11:116821525 T C 0.079153 1.2590e-05
11:116829653 G T 0.457863 -5.1862e-05
11:116853300 A G 0.158198 -5.0672e-06
11:116857400 C T 0.028203 -7.8782e-06
11:116858247 A G 0.039083 4.7503e-05
11:116868126 A G 0.023831 2.4504e-06
11:116872876 C T 0.037071 -2.6573e-05
11:116883777 T G 0.270445 1.5968e-05
11:116896811 T C 0.027573 -1.2405e-05
11:116908283 G A 1.820337 -5.5351e-05
11:116916080 A G 0.108716 3.1413e-05
11:116917244 C T 1.792264 -6.3279e-05
11:116917885 A G 0.027622 -2.1135e-06
11:116932152 A G 0.019991 1.8574e-05
11:116932561 T C 1.680822 -2.0053e-05
11:116948191 G A 0.226718 -7.0767e-06
11:116949562 T C 0.042124 -5.1803e-07
11:116963897 A C 0.270588 1.0741e-05
11:116970362 A G 0.044740 -1.1867e-05
11:116973929 C G 0.568474 -1.5791e-05
11:116978627 G A 0.063826 1.3690e-05
11:116990003 T C 0.024600 5.7387e-06
11:116996445 G A 0.034740 -1.7322e-05
11:117003749 A G 1.554267 -1.4432e-05
11:117026055 G A 0.066539 -4.3679e-06
11:117033808 T C 0.034029 -9.7472e-06
11:117034729 C T 1.554062 -1.8064e-05
11:117042377 A G 1.799771 -6.2228e-05
11:117042408 T C 0.022396 2.7374e-05
11:117061467 T C 0.082399 -1.1572e-05
11:117062370 C T 1.802930 -4.4591e-05
11:117065476 A G 0.855772 1.6560e-05
11:117066690 C T 0.098757 1.0967e-05
11:117072963 C T 0.450180 1.0519e-05
11:117076972 A C 1.880787 4.9425e-05
11:117081709 G A 0.034321 -1.4721e-05
11:117084410 A G 0.064017 1.3736e-05
11:117084537 A G 0.397734 -1.2427e-05
11:117085121 C T 0.113273 -1.3046e-06
11:117088450 G A 0.734965 1.8814e-05
11:117091609 C G 0.196097 4.9107e-05
11:117093717 C T 0.230207 3.3564e-05
11:117094413 C T 0.271598 4.0869e-05
11:117094591 G A 0.117080 -4.1991e-05
11:117100029 A G 0.302108 7.3326e-06
11:117101120 C T 0.046039 6.2005e-06
11:117101311 T C 0.064942 8.6918e-06
11:117101574 A C 0.468473 4.1348e-06
11:117101877 G C 0.121787 6.6441e-06
11:117102307 G A 0.605217 -9.1664e-05
11:117104900 A G 0.042465 3.9947e-05
11:117110417 C T 0.230405 2.4139e-05
11:117125769 G A 0.031575 -1.5562e-05
11:117126493 A G 0.086449 1.2405e-06
11:117126710 G A 1.133400 -2.7408e-05
11:117127159 A G 0.165962 -1.1456e-05
11:117127185 T C 0.023165 -2.5414e-05
11:117142440 G C 0.083697 2.5636e-05
11:117144816 C A 0.231551 3.1660e-05
11:117150502 T C 0.020598 -7.5078e-06
11:117153815 T C 0.055500 -4.7637e-05
11:117162762 C T 0.112328 7.9896e-06
11:117163765 A C 1.219720 -1.2619e-05
11:117163824 G C 0.767151 -9.0740e-05
11:117164246 C A 0.077234 4.3187e-06
11:117170139 A G 0.046694 2.4513e-05
11:117171413 T C 0.034974 1.8173e-05
11:117175658 A G 0.052316 5.9021e-06
11:117182657 A C 0.024519 2.1899e-05
11:117183650 T C 0.882917 -1.0504e-05
11:117200943 G T 1.340072 -4.5179e-06
11:117201404 G A 0.074998 8.9752e-06
11:117216213 G T 0.508650 3.2366e-06
11:117226849 T C 0.398584 2.5093e-05
11:117228849 G A 0.127094 2.7736e-05
11:117235754 A G 0.037285 -4.2210e-06
11:117237207 G C 0.345012 -9.1564e-06
11:117244291 T C 0.038969 -6.4280e-06
11:117246566 A G 0.081042 4.4107e-05
11:117248283 C T 0.043384 4.0563e-05
11:117252135 A G 0.047402 -2.1836e-05
11:117252437 G A 0.078740 -1.5122e-05
11:117260075 G A 0.725341 -2.2841e-05
11:117260504 A G 0.143722 -2.6605e-05
11:117261488 G C 0.340588 3.5756e-05
11:117266312 G C 0.613188 1.3819e-06
11:117267884 G A 1.069289 -2.8535e-05
11:117281566 T C 0.072674 -3.1227e-06
11:117283676 C T 1.244790 6.7764e-06
11:117286064 T C 0.143615 -2.5752e-05
11:117291793 C T 0.789313 -8.2105e-06
11:117291975 C T 1.362747 3.2160e-05
11:117292208 T C 0.033030 9.3490e-06
11:117293741 T G 1.893836 2.0980e-05
11:117293818 C T 0.308100 -3.4610e-05
11:117296292 T G 1.896046 8.9668e-06
11:117296892 C G 0.477325 5.7711e-05
11:117299550 C A 0.035191 -1.8027e-05
11:117300067 T G 0.966321 1.9998e-05
11:117300380 A G 0.117567 2.2001e-05
11:117301818 T C 0.240308 8.8404e-06
11:117301847 G A 0.052310 1.7751e-05
11:117302152 C T 0.225705 -1.7518e-05
11:117302910 A G 0.195308 1.5810e-05
11:117303858 C T 0.337040 3.6161e-05
11:117307122 T C 0.459761 -3.6673e-05
11:117310022 G A 0.197398 3.9873e-05
11:117312609 C A 0.552738 9.8365e-06
11:117324965 A G 0.998374 8.6320e-06
11:117328559 T C 0.903135 -1.9641e-05
11:117329289 G C 0.062700 -2.4490e-05
11:117330944 T C 0.048025 -1.1467e-05
11:117333657 A G 0.163693 -1.8879e-05
11:117335035 A G 0.025003 -2.0486e-05
11:117335722 C T 1.027200 -5.5111e-06
11:117339893 T C 0.153385 -2.1326e-05
11:117341574 C T 0.027051 -3.0049e-05
11:117342672 C T 0.066556 -2.5070e-06
11:117344866 T C 0.029355 -5.1328e-05
11:117346337 C A 0.076663 2.5796e-05
11:117347592 C T 0.022763 -6.6188e-05
11:117349401 G A 0.257498 -1.0713e-05
11:117350098 A G 0.096404 1.2246e-05
11:117353773 A G 0.192559 4.5786e-05
11:117355782 C A 0.894533 3.5977e-05
11:117359244 A G 0.269072 1.0929e-05
11:117361447 G A 0.065562 1.8833e-05
11:117366973 C T 0.190098 -7.5417e-06
11:117367574 G A 0.036704 3.7601e-05
11:117368982 C T 0.053832 2.5377e-05
11:117371824 C T 0.262639 2.2821e-05
11:117373635 T G 1.319295 -2.5553e-06
11:117378824 A G 0.069048 -2.2909e-05
11:117379086 C T 0.893874 -5.9732e-05
11:117380086 G C 0.210563 1.5282e-05
11:117383816 C T 0.053021 -2.5007e-05
11:117392722 A G 0.115733 -2.5862e-05
11:117398399 T C 0.333434 -1.5351e-05
11:117400684 T C 0.125523 -3.3007e-05
11:117401292 A C 0.038599 -5.7252e-06
11:117403235 T G 0.529849 -1.6611e-05
11:117404179 G T 0.049434 2.1958e-05
11:117407275 T G 0.033464 -1.7867e-05
11:117408890 C T 0.035100 2.1391e-05
11:117409971 C T 0.034519 5.1421e-06
11:117411664 A G 0.555468 -1.7124e-05
11:117420748 C T 0.149266 -3.5493e-05
11:117421917 C T 0.071074 1.7147e-05
11:117434983 G A 0.638198 -1.5424e-05
11:117436906 T C 0.819022 -2.2611e-05
11:117440783 G A 0.042514 -1.6104e-05
11:117442242 G C 1.852140 -3.7452e-06
11:117447373 G A 1.756794 -2.9095e-05
11:117454633 C T 1.581428 -2.0469e-05
11:117466755 T G 0.089250 1.7756e-05
11:117468794 G A 0.419620 -2.7922e-06
11:117469590 C T 0.937446 -2.7828e-05
11:117475052 A T 1.861348 -2.8651e-07
11:117475157 T C 0.039602 -1.0600e-05
11:117485422 T C 0.043767 2.3811e-06
11:117486730 T C 0.546873 -2.3075e-05
11:117488080 T C 0.035185 2.1379e-05
11:117489181 T C 0.110722 1.7272e-05
11:117491787 T C 0.045838 -1.3195e-05
11:117492654 A G 1.042702 -1.1359e-05
11:117493219 C T 0.020118 5.7056e-05
11:117498834 G A 0.176196 1.5473e-05
11:117506565 C T 0.026583 4.9691e-05
11:117512831 T C 1.375980 -1.1509e-06
11:117519147 T C 0.312515 9.2677e-07
11:117524455 C A 1.217347 3.9239e-05
11:117525255 G A 0.181870 -7.0622e-06
11:117526440 A G 0.060122 -5.2534e-06
11:117529248 T C 0.607382 2.1587e-05
11:117529676 C T 0.046928 -1.5568e-05
11:117531731 T C 0.053186 1.3827e-06
11:117537132 C A 0.022542 3.9623e-05
11:117538766 T C 1.159448 4.9836e-06
11:117538907 C G 0.061106 2.8035e-05
11:117541105 A G 0.097797 -1.8425e-05
11:117541521 A T 0.147133 -2.2056e-05
11:117543084 A T 1.926618 -9.9720e-05
11:117543741 T C 0.094135 -2.0044e-06
11:117544853 C T 0.213562 2.9256e-05
11:117545083 A G 0.085846 -1.6066e-05
11:117545276 C G 0.042394 -4.2499e-05
11:117547323 G A 0.064751 1.2048e-05
11:117547710 A G 0.077445 3.2179e-05
11:117549963 A G 0.032228 5.8324e-05
11:117551222 A G 0.090318 2.8029e-05
11:117554061 C T 0.396218 1.5356e-05
11:117556607 G C 0.066348 -2.7580e-05
11:117557022 T C 0.111585 -4.1549e-05
11:117561265 G A 0.289148 1.3072e-05
11:117566674 T C 0.037097 -1.5125e-05
11:117569075 C T 0.026794 1.1131e-05
11:117569523 A G 0.153719 -4.7944e-06
11:117570851 T C 0.456704 -1.7210e-05
11:117571032 T C 0.721719 1.2008e-05
11:117572969 C T 0.057428 -1.8724e-05
11:117574296 G A 0.022364 2.2840e-05
11:117574774 T C 0.034630 -3.6236e-05
11:117581353 A T 0.054676 -2.1394e-05
11:117584344 C T 0.220869 2.4164e-06
11:117588346 A G 0.065689 -6.1025e-06
11:117594331 T C 0.037191 2.7562e-06
11:117595230 T C 0.504281 -5.2131e-06
11:117595511 T C 0.365805 1.5094e-05
11:117597995 A C 1.895783 -1.4617e-05
11:117606417 C G 0.045977 1.5136e-05
11:117613134 A G 0.048411 2.2625e-05
11:117615813 G T 0.050998 1.5360e-05
11:117617379 T C 1.973745 -9.5808e-06
11:117622370 A G 0.090500 4.9917e-05
11:117623674 T C 0.062631 -1.1397e-05
11:117627634 G T 0.063673 -1.0340e-04
11:117629468 T C 0.149555 -8.1388e-05
11:117630867 G A 0.277002 4.4681e-06
11:117637852 A G 0.030115 1.5064e-05
11:117638172 A C 1.465026 6.4923e-05
11:117639526 T C 1.810327 3.5564e-05
11:117645833 C T 0.033062 5.0818e-06
11:117646330 C T 0.171740 -5.7045e-05
11:117649675 G A 1.700342 2.9274e-05
11:117650439 G A 1.385494 1.5212e-05
11:117653955 T G 0.933769 7.0145e-05
11:117660172 G A 0.030709 6.3693e-05
11:117661521 A G 0.069331 6.5252e-05
11:117663838 T C 0.149889 -3.1907e-05
11:117668721 A G 0.213988 4.2491e-05
11:117671091 T C 0.994005 6.6131e-05
11:117672225 G A 0.613591 5.9536e-06
11:117686660 C T 0.218989 7.0045e-05
11:117688517 C G 0.151298 3.8834e-06
11:117689383 T C 0.102419 1.8370e-05
11:117690543 C A 0.148065 3.6611e-05
11:117690620 C T 0.292413 -3.4222e-05
11:117690918 C A 0.723673 9.8475e-05
11:117692170 G T 0.427806 4.8991e-06
11:117692334 A G 0.557256 5.9605e-05
11:117693255 C T 1.036464 -4.6184e-06
11:117693258 A G 0.057753 -4.1255e-06
11:117693971 A G 0.105629 6.4807e-06
11:117694089 G A 0.392553 -1.5314e-05
11:117698483 G A 0.178387 2.3293e-06
11:117700725 T G 1.291014 1.0544e-05
11:117709343 G C 0.073307 -1.5144e-05
11:117717297 A G 1.846300 -7.6365e-06
11:117719605 A G 1.433480 6.7802e-06
11:117719898 A G 0.062015 1.8431e-05
11:117721157 G T 0.053637 -6.4019e-06
11:117722292 C T 0.292988 -7.3882e-06
11:117725334 A G 0.475585 1.4418e-05
11:117726103 A G 0.088757 1.8496e-05
11:117726697 A G 0.954075 -1.0016e-05
11:117727549 G A 0.120625 -1.3349e-05
11:117727939 T C 0.074667 2.7014e-05
11:117731136 A G 0.759458 -4.7242e-05
11:117737557 A G 0.051988 6.8660e-05
11:117741853 C T 0.056620 5.0345e-05
11:117742922 A G 0.024584 -3.6205e-05
11:117745018 A G 0.278820 -5.2270e-05
11:117746741 T G 0.035292 3.2999e-06
11:117749120 G C 0.071110 2.3144e-06
11:117750955 G A 0.081331 4.5023e-05
11:117753136 C T 0.059947 5.5177e-06
11:117754692 A G 0.261808 5.5795e-05
11:117757875 T C 0.396390 2.6442e-05
11:117759895 C T 0.070603 -1.8008e-05
11:117768409 G A 0.634494 -3.6371e-05
11:117769364 C T 0.250899 -2.9580e-05
11:117772848 T C 0.746027 3.7433e-05
11:117772955 C T 0.160136 9.5881e-06
11:117775198 G A 0.053780 6.1542e-06
11:117781192 A G 0.388688 -4.6966e-05
11:117783212 T G 0.038804 2.0522e-05
11:117783592 A G 0.025798 -8.8253e-06
11:117784902 G A 0.143342 6.6484e-05
11:117785260 C T 0.613214 -2.3615e-06
11:117787517 G A 1.968986 9.5140e-07
11:117788698 C T 0.067156 2.9148e-05
11:117790342 T C 0.077763 3.1759e-06
11:117791929 A C 0.481190 4.3083e-05
11:117795942 G A 0.165690 -2.5298e-05
11:117797776 A G 0.032341 1.2358e-05
11:117801635 A G 1.022873 -5.4872e-06
11:117804267 T C 0.046798 -1.1054e-04
11:117804440 A C 0.077731 2.6993e-06
11:117805536 C T 0.776002 3.5970e-05
11:117806383 C T 0.192737 -3.7093e-05
11:117811037 A G 0.043848 -1.1774e-05
11:117811167 C A 1.073619 2.3035e-05
11:117818041 A C 0.681153 1.8361e-05
11:117819775 A G 0.067776 3.4749e-05
11:117831809 G A 0.602088 9.6129e-06
11:117832675 A G 0.354730 -2.7660e-06
11:117839187 C A 0.846248 -1.2489e-05
11:117842706 G A 0.233368 1.8090e-05
11:117853666 C T 0.222141 -8.6719e-06
11:117857203 C G 0.021510 -1.1151e-05
11:117860305 A G 0.024814 3.6103e-06
11:117864063 G A 0.329425 -1.4290e-05
11:117864846 G A 0.100225 -1.3690e-05
11:117872086 A G 0.887552 3.2411e-06
11:117879926 G A 0.105811 -1.6000e-05
11:117883397 C G 0.210979 2.2356e-05
11:117885423 T C 0.044091 3.0125e-05
11:117886499 A G 0.046139 -8.1677e-06
11:117887757 T C 0.576748 1.0858e-06
11:117889448 T C 0.385354 -3.7381e-06
11:117898318 C T 0.034893 -9.7734e-06
11:117901537 T A 0.020715 6.9664e-06
11:117906510 T C 0.587660 -3.0833e-06
11:117909810 A G 0.050210 -2.8623e-05
11:117910111 T C 0.041537 -8.0370e-06
11:117915055 T C 0.144355 -1.3566e-05
11:117916286 C T 1.951868 -1.0012e-05
11:117917257 G A 0.152171 -2.0722e-05
11:117923577 G A 0.051927 3.6235e-05
11:117926735 G A 0.236231 8.1986e-06
11:117927789 T A 0.894537 -1.2284e-05
11:117931300 A G 0.067163 -1.8438e-05
11:117937348 G A 0.658263 2.1630e-05
11:117947698 G A 1.531949 2.1898e-05
11:117959372 A G 0.760604 5.3656e-06
11:117959927 G T 0.029540 -4.0492e-05
11:117960138 T G 0.626850 -6.3921e-06
11:117964613 T C 0.044779 1.1198e-05
11:117965421 T C 0.227321 3.6472e-05
11:117965530 G A 0.756634 4.3194e-07
11:117966178 A G 1.859001 -3.7280e-05
11:117974639 A C 0.099601 2.2858e-05
11:117978103 T C 0.080146 1.9311e-05
11:117987128 T G 1.921883 -7.5319e-05
11:117987746 G A 1.502934 -2.4637e-05
11:117991333 G A 1.194685 -1.5822e-05
11:117997241 T C 0.023730 -7.1404e-06
11:117997722 G T 0.403498 -6.8027e-06
11:117998243 T C 0.049622 -9.3620e-06
11:118002372 T C 0.082373 1.0302e-05
11:118003694 A G 0.048597 5.8909e-06
11:118015832 A G 0.078809 3.0842e-05
11:118016039 A G 0.325436 4.0479e-06
11:118016068 T C 1.249808 3.0626e-05
11:118017538 C T 0.069750 -9.0582e-06
11:118018022 G A 0.846732 -2.2868e-05
11:118018122 A G 0.044198 -1.7142e-05
11:118018767 A G 1.162531 2.9391e-05
11:118020130 C T 0.075316 1.8669e-05
11:118022107 T C 0.261003 5.3047e-05
11:118025917 A G 0.884585 -1.2330e-05
11:118026675 C T 1.022156 9.3403e-06
11:118031950 A C 0.100903 -3.3265e-06
11:118032242 A C 0.996994 3.3482e-05
11:118034870 A G 0.094434 4.3617e-06
11:118035136 T C 0.055153 1.7070e-05
11:118037564 A G 0.185833 1.0098e-05
11:118038741 T C 0.034837 1.7438e-05
11:118045846 A G 0.077705 8.9429e-06
11:118046570 A G 0.177160 -2.2068e-05
11:118051010 C T 0.094109 -3.6452e-05
11:118056679 G T 0.041722 1.4651e-05
11:118057867 G T 0.454919 -6.2220e-06
11:118068752 C T 0.283413 -3.0571e-05
11:118070788 A G 0.320519 -3.6371e-05
11:118081345 T A 1.163207 1.3255e-06
11:118083664 G A 1.506177 -2.9779e-05
11:118084980 A G 1.102351 -1.2476e-05
11:118095090 A G 0.022150 -7.9701e-06
11:118096459 T C 0.223154 2.1873e-05
11:118098890 C T 0.416069 -1.4656e-05
11:118103367 A G 0.040501 1.0354e-06
11:118103976 T C 0.043770 4.0208e-05
11:118107805 G A 1.461615 -2.0695e-05
11:118115137 T G 0.021633 -6.1554e-06
11:118115331 T C 0.045227 -1.4559e-07
11:118117018 A G 0.154696 -2.6961e-05
11:118119154 A G 0.022708 -1.2246e-05
11:118136871 A G 1.291644 5.7055e-06
11:118145686 T C 0.883913 2.3608e-06
11:118150882 A C 0.043848 3.1605e-05
11:118162496 C T 0.660782 2.7123e-05
11:118166597 G A 0.057970 -6.9038e-06
11:118186305 A C 0.054686 -8.4649e-06
11:118191515 A G 0.058454 -2.0779e-05
11:118196399 C T 0.536665 1.6797e-05
11:118199425 A G 0.049573 -2.6228e-05
11:118209960 C A 1.424577 5.5519e-06
11:118210106 C G 1.481583 1.0143e-05
11:118212671 T C 0.158786 -6.7656e-06
11:118213801 A G 0.032685 -1.0417e-05
11:118214267 A G 0.657793 -7.8693e-06
11:118229679 A G 0.292452 4.7262e-07
11:118230359 T C 0.222131 -1.7243e-05
11:118231584 G A 0.278557 -3.0163e-05
11:118232026 T C 0.047129 1.4624e-05
11:118232332 A G 0.043127 -9.3109e-06
11:118241995 C T 0.650515 -2.2734e-05
11:118251534 A G 0.053761 -3.1768e-06
11:118257081 A G 0.172506 -1.1311e-05
11:118269674 G A 0.030621 -1.4296e-05
11:118272784 G A 0.028924 -2.8858e-06
11:118272963 G A 0.073583 -2.7954e-05
11:118285995 A G 0.259741 2.4489e-06
11:118298252 C T 0.427615 5.2280e-06
11:118322924 C A 0.067010 1.1070e-05
11:118329243 G A 0.025165 1.0178e-05
11:118341785 A G 1.799187 2.4170e-06
11:118347020 C T 0.052933 1.5166e-06
11:118365210 C G 0.053021 -4.1364e-06
11:118381018 T C 0.041884 -1.9610e-05
11:118392566 A G 0.024970 -2.9650e-05
11:118395733 T C 0.024704 8.5026e-06
11:118399289 A G 0.024697 -4.7578e-06
11:118415429 T C 0.126003 2.0190e-07
11:118417501 G A 0.065734 3.5197e-05
11:118430519 T C 0.258179 3.6695e-06
11:118435756 T C 0.247212 -2.5048e-07
11:118435966 A G 0.444123 -1.0706e-05
11:118442371 T C 0.120651 1.1361e-05
11:118443944 A G 0.249098 -2.9861e-06
11:118456688 A G 0.027719 -1.1648e-05
11:118464764 A C 0.069032 -6.2016e-05
11:118473002 A G 0.034880 1.4896e-05
11:118477367 G A 1.373348 3.2460e-05
11:118483802 G A 0.101565 3.2976e-06
11:118486067 C T 1.135341 -2.2867e-05
11:118496524 C T 0.074855 -5.5453e-06
11:118503442 T C 0.079029 -4.8246e-06
11:118503912 T C 0.067052 -3.7579e-06
11:118507068 T C 1.960177 -2.2389e-06
11:118515779 A G 0.084135 2.3596e-06
11:118529703 A G 0.023675 -2.8549e-05
11:118530611 C T 0.456279 -1.8920e-05
11:118530869 G C 0.093295 -1.9915e-05
11:118560857 A G 0.450904 -1.7345e-05
11:118564982 C T 0.647234 8.1452e-07
11:118574675 T C 0.810330 8.8170e-06
11:118576762 C T 1.756303 -2.0176e-05
11:118603526 A G 0.446902 -1.9120e-05
11:118611781 A G 0.412311 -2.8613e-05
11:118613605 G A 0.039352 5.7053e-06
11:118615390 T C 0.092581 -1.4490e-05
11:118619948 T C 0.159273 1.0088e-05
11:118619960 T C 0.407630 -2.6923e-05
11:118633561 A C 0.074982 -1.1658e-05
11:118644323 G C 1.912976 -2.7536e-05
11:118649512 A G 0.411548 -2.3518e-05
11:118651809 C T 0.834606 4.5765e-06
11:118660932 G A 1.730635 -5.6943e-06
11:118679387 A G 1.316838 1.5497e-05
11:118689745 T C 0.144650 -1.7490e-05
11:118698537 A G 1.652034 8.1866e-06
11:118701597 C T 1.660305 7.9530e-06
11:118713180 G T 0.188540 -1.1852e-05
11:118724723 C T 0.757034 1.6272e-05
11:118727137 C G 0.141284 2.2389e-06
11:118730669 T C 1.503369 1.4729e-05
11:118732181 A G 0.032741 2.7920e-05
11:118734640 T C 0.357664 1.6826e-05
11:118743772 C T 1.615921 1.8184e-05
11:118746769 G T 1.177748 -6.7526e-07
11:118747813 G A 1.051553 1.6074e-05
11:118751326 T A 1.875688 3.2804e-05
11:118754353 A C 0.303287 -3.2191e-05
11:118755630 C T 0.334651 2.5615e-05
11:118755946 T C 0.088705 5.7024e-05
11:118757219 G C 0.740207 3.1058e-05
11:118757788 A G 0.046948 2.1482e-05
11:118759610 G T 0.462959 -5.9289e-05
11:118759905 A C 0.022305 5.4549e-08
11:118763736 C T 0.126224 -1.6012e-05
11:118765600 G A 0.818659 -1.3481e-06
11:118766018 T C 0.075891 6.7327e-05
11:118772160 A G 0.049690 2.6489e-05
11:118782222 C T 0.062050 2.9884e-05
11:118782802 T C 0.044792 1.7058e-05
11:118787897 C A 0.022799 1.0618e-04
11:118797003 G C 0.186447 3.5168e-06
11:118799206 A G 0.205422 3.4643e-05
11:118799691 G A 0.045636 -2.1654e-05
11:118800302 A C 0.906676 -1.6193e-05
11:118801296 T G 0.091214 -6.0091e-06
11:118802386 C T 0.131063 -2.4030e-06
11:118803842 G A 0.096576 4.6235e-05
11:118809632 C T 0.074002 4.8014e-05
11:118811878 C G 0.149198 -2.6362e-05
11:118816353 A G 1.002752 -8.3592e-05
11:118828942 G A 0.352107 -4.0727e-05
11:118845813 A G 0.361984 -7.6279e-05
11:118856920 G A 0.885010 -1.2957e-04
11:118863687 T C 0.192370 1.6183e-05
11:118867116 A G 0.036230 2.0875e-05
11:118867695 T C 0.270228 -2.5520e-07
11:118869447 C T 0.191462 -1.8675e-05
11:118878682 G A 0.074339 2.1164e-06
11:118889114 G A 1.958733 -8.9485e-06
11:118889132 G A 0.525496 -2.9834e-05
11:118889810 T C 0.183392 -2.6680e-05
11:118894287 G A 0.458609 -2.2408e-05
11:118895686 T C 0.443834 -2.4007e-05
11:118895962 A G 0.025756 1.5550e-05
11:118897472 G A 0.025837 2.6671e-06
11:118899600 G A 0.052047 -1.7306e-06
11:118899717 A G 0.167381 5.9623e-05
11:118900410 G T 0.469441 3.0051e-06
11:118901262 T C 0.771857 3.2887e-05
11:118904900 A G 0.171302 -2.1179e-05
11:118914998 G A 0.188401 3.2750e-05
11:118917587 T C 0.341724 1.3177e-05
11:118919206 C T 1.695626 3.4991e-05
11:118923269 T C 0.088945 -1.6391e-05
11:118924723 A G 0.056055 2.7001e-05
11:118927371 C T 0.092425 7.7762e-06
11:118940957 G C 0.808688 -2.1902e-06
11:118945502 C T 0.060700 -8.5441e-06
11:118947634 T C 0.886665 2.4345e-05
11:118949331 T C 0.819925 -1.1959e-06
11:118949880 A G 0.047068 2.0112e-05
11:118952371 G A 0.811823 -4.8076e-06
11:118953952 G A 0.170954 1.1650e-05
11:118959732 T C 1.093639 -4.2407e-05
11:118967758 C T 0.843551 4.8858e-05
11:118973990 A G 0.093528 -1.9847e-05
11:118974485 G A 0.737708 1.0873e-04
11:118983434 T C 0.103883 -4.0061e-05
11:118983681 T C 1.148068 -2.1656e-04
11:118989186 T C 0.025058 8.7239e-06
11:119005003 A G 0.021744 1.8302e-05
11:119005088 T C 1.923756 2.0142e-05
11:119006788 A G 0.148133 -2.4839e-05
11:119019520 A C 0.955938 6.8480e-05
11:119021857 A G 0.047847 2.9100e-05
11:119029849 C T 1.317374 3.7578e-05
11:119038627 G T 0.165427 -2.4856e-05
11:119043656 T C 1.002214 3.8644e-05
11:119052826 A C 0.994200 3.8476e-05
11:119054488 T C 0.850760 8.1712e-05
11:119056681 C G 0.146004 -3.1181e-06
11:119059404 A G 1.056153 2.1766e-05
11:119060963 C T 0.542326 -1.9993e-05
11:119063908 T C 0.492382 8.5757e-05
11:119073404 A G 0.028885 4.1022e-06
11:119086629 A T 1.057052 3.2774e-05
11:119092634 G T 0.048376 -5.0934e-05
11:119093545 G A 0.064670 -2.0855e-07
11:119099906 C G 0.147273 -3.7374e-05
11:119108112 G A 0.546490 -2.4693e-05
11:119146659 C G 1.059016 5.2753e-05
11:119172914 T C 0.035996 2.7330e-05
11:119175075 A C 0.595038 1.6118e-04
11:119176499 C T 0.083603 8.3283e-06
11:119180316 A G 0.453520 5.8497e-06
11:119181674 C G 1.377912 -2.0660e-05
11:119185677 C T 0.106489 3.7167e-05
11:119189132 T C 0.218100 1.8121e-05
11:119201699 A G 0.543546 4.7423e-06
11:119205830 G A 0.936405 6.4039e-06
11:119206375 A G 1.360897 1.1706e-05
11:119207928 T C 0.299041 -2.1853e-05
11:119208576 A G 0.287642 -5.6088e-06
11:119214798 C T 1.239509 -2.2941e-05
11:119215046 T C 0.093571 -4.5300e-06
11:119215165 T C 1.019452 4.2200e-06
11:119215901 T C 0.120109 -5.0290e-05
11:119216504 T C 0.669857 2.5490e-05
11:119221078 G A 1.163297 2.2107e-05
11:119221449 A G 0.270238 -3.1943e-05
11:119228834 T C 0.024253 -1.0337e-05
11:119229374 C T 1.441082 2.0605e-05
11:119229758 C T 0.047142 -3.7588e-05
11:119233110 A G 0.663359 5.9439e-05
11:119236590 G C 0.167679 5.7784e-06
11:119240456 G A 0.421850 3.1936e-05
11:119243670 T C 0.141411 1.1792e-05
11:119244095 T C 1.216779 3.2910e-05
11:119249488 G A 0.513301 -1.6184e-05
11:119253797 A G 1.744333 2.5862e-05
11:119258632 G A 0.034058 3.7246e-06
11:119279939 G A 0.231973 -9.9882e-06
11:119294471 T C 0.072706 9.7995e-06
11:119295082 G A 1.796506 2.6879e-05
11:119299408 T C 0.609732 -5.7095e-05
11:119302513 G A 0.030803 -3.7856e-05
11:119304622 G A 0.111686 -1.7597e-05
11:119309664 T C 1.795240 2.4163e-05
11:119323404 G A 0.087365 3.7855e-05
11:119324268 G A 0.103055 -1.2560e-05
11:119341720 T C 0.045237 -2.6263e-06
11:119349718 T G 0.022799 -1.9076e-06
11:119351391 A G 0.076118 8.0515e-05
11:119352350 T G 0.077673 -1.4327e-05
11:119357824 G C 0.036022 -6.6159e-06
11:119358442 A G 1.667786 4.2023e-05
11:119364445 C G 0.065274 6.9749e-06
11:119366704 C T 0.031309 -2.7365e-05
11:119366947 T C 0.751938 2.3598e-05
11:119368120 T G 0.892979 1.3467e-05
11:119370012 A C 0.077088 -3.9321e-05
11:119375180 A G 0.927943 2.2480e-05
11:119382089 A G 0.035724 2.1361e-06
11:119383219 T G 0.097729 3.2168e-05
11:119384214 A G 0.625821 2.4650e-05
11:119384450 T C 0.602179 3.7016e-04
11:119388572 T C 0.100796 -7.6738e-05
11:119392654 A G 1.350796 -9.5730e-06
11:119396373 T C 0.064404 -1.6285e-05
11:119410158 C T 1.174989 -3.5316e-06
11:119412507 A G 0.600848 -1.6195e-05
11:119429923 A G 0.603513 -7.1963e-06
11:119440387 T G 0.187518 -1.5449e-05
11:119443266 G A 0.035811 4.8110e-06
11:119443362 T C 0.134634 -9.3963e-06
11:119444435 A G 1.217873 7.0865e-06
11:119457720 G A 0.047688 -3.4013e-05
11:119462746 C G 0.033393 4.0065e-06
11:119468994 T C 0.723264 -1.0897e-07
11:119470258 G A 1.275022 3.4810e-06
11:119475424 A G 0.030326 1.3958e-05
11:119485081 G C 1.158809 3.7625e-05
11:119489210 C G 0.251892 -3.2471e-05
11:119496258 T C 0.134312 -1.0521e-04
11:119496671 C T 0.174174 -2.0182e-05
11:119497236 G A 0.033766 -1.3399e-06
11:119498563 T C 0.248117 -1.3640e-05
11:119500880 T C 1.027398 2.3441e-05
11:119502870 A G 0.206142 2.0544e-05
11:119503612 G A 0.090033 4.6014e-05
11:119503670 C A 1.209508 -1.0188e-06
11:119509911 G A 1.845258 4.9879e-05
11:119510303 T G 1.853467 4.4898e-06
11:119510644 C A 1.854162 5.5389e-06
11:119516100 C T 1.883287 -2.1094e-06
11:119518158 T C 0.078260 4.7863e-05
11:119518808 A C 0.485111 -6.6580e-06
11:119521341 A G 0.047986 -1.1467e-05
11:119523622 T C 0.044338 2.1699e-06
11:119524950 C T 1.489214 2.1356e-05
11:119530129 T C 0.184785 -4.7046e-05
11:119541778 T C 0.794546 -4.6235e-05
11:119548402 T C 0.039375 -3.9153e-05
11:119552651 T G 0.032741 1.1614e-05
11:119556950 T C 0.059275 2.5803e-05
11:119561424 T C 0.027833 -3.8030e-05
11:119568994 T C 0.288012 -2.6661e-06
11:119571975 G A 1.223751 3.8040e-05
11:119573655 T C 0.063563 -3.7987e-06
11:119576357 A G 0.057049 1.0099e-05
11:119576911 T C 0.796883 1.6434e-05
11:119585681 T C 1.126113 -2.4769e-06
11:119598971 T A 0.042011 2.9300e-05
11:119609714 T G 1.106947 1.9311e-05
11:119628335 C T 0.092571 -6.6475e-06
11:119631281 G A 0.195113 1.0349e-05
11:119632975 A G 0.781835 -2.2713e-05
11:119639739 A G 0.212047 -4.4604e-05
11:119642332 A G 0.022234 2.8211e-06
11:119647330 A G 0.087644 -5.9164e-05
11:119648394 A G 0.072035 1.3283e-05
11:119649731 A G 0.042920 7.2254e-05
11:119652763 A G 0.933386 -7.4190e-06
11:119654894 T C 0.036529 -1.0463e-07
11:119655319 G C 0.103805 3.0731e-06
11:119659301 T C 0.222651 -1.4209e-05
11:119660492 T C 0.631047 3.5799e-05
11:119663944 T C 0.037308 -1.7978e-05
11:119672156 G A 1.103487 -3.0151e-05
11:119672586 T G 0.096761 7.9931e-05
11:119678909 T G 0.150918 9.1388e-06
11:119683473 C A 1.017342 -2.9805e-06
11:119683659 G A 0.079451 2.2667e-05
11:119684904 T C 0.107028 4.6347e-06
11:119689897 A G 0.024172 1.1608e-05
11:119693592 G C 0.196976 -2.4109e-06
11:119695450 C T 1.634471 -9.9010e-06
11:119697707 G C 0.041780 -1.4306e-06
11:119699202 A G 0.048519 -7.8888e-06
11:119700001 G T 0.499997 -1.4982e-06
11:119700031 A C 1.473076 5.6089e-06
11:119701127 G A 0.405598 3.7468e-06
11:119702432 C T 0.670932 -7.8560e-06
11:119702527 T C 0.888762 5.3720e-07
11:119705210 A G 0.445129 1.0359e-05
11:119708875 A G 0.634504 -7.5416e-06
11:119709210 A G 0.076725 -1.7464e-05
11:119711982 C T 0.455461 2.1793e-05
11:119712159 A C 0.102646 1.3875e-05
11:119721867 C T 0.048386 -1.0156e-05
11:119724987 C T 1.874773 3.4180e-05
11:119725116 A G 0.031644 1.4255e-06
11:119728124 T C 0.039210 -1.5546e-05
11:119728139 G A 0.049038 5.8290e-06
11:119732359 G A 0.843012 4.2063e-05
11:119734332 A G 0.229392 -2.3235e-05
11:119737272 T C 0.027619 -3.7201e-05
11:119742279 A G 0.896358 3.2092e-05
11:119743230 T C 0.253028 -4.8720e-06
11:119773797 C T 0.036136 7.3907e-07
11:119775102 C T 0.580841 2.5682e-05
11:119776105 T G 0.135406 -9.7095e-06
11:119776710 T C 0.311823 1.4126e-06
11:119784002 G A 0.668098 -1.9244e-05
11:119788154 C T 1.447255 -5.5708e-05
11:119790012 C T 0.065313 1.9452e-05
11:119790068 G A 0.079091 -8.9063e-06
11:119792867 T C 0.027726 -2.0994e-05
11:119795133 G A 0.494764 1.6628e-05
11:119796469 A G 0.180127 -4.8902e-07
11:119804776 T C 0.170026 6.0799e-06
11:119806104 A G 0.121313 -2.0206e-05
11:119811841 G A 0.262996 1.1829e-05
11:119831744 G A 0.241188 -8.9274e-06
11:119834547 A G 1.020140 3.9215e-06
11:119839599 T C 0.058136 1.8848e-05
11:119842708 G A 0.198797 6.5712e-06
11:119845535 C T 0.815261 3.6478e-06
11:119856226 G A 0.293118 2.0354e-05
11:119856928 T C 0.153995 7.0792e-06
11:119858093 G A 0.822100 2.1200e-05
11:119863505 T C 0.064991 -3.6717e-06
11:119872703 C T 0.201997 -2.3676e-05
11:119875928 G A 0.162110 -1.7135e-05
11:119879217 T C 1.491191 -3.0974e-05
11:119879579 T C 0.216850 -8.2019e-06
11:119880501 T C 0.062060 1.3552e-05
11:119881745 G A 1.896458 2.0606e-05
11:119882908 C T 1.778963 2.3847e-05
11:119885995 A G 0.130294 -1.3769e-06
11:119886445 T C 0.088329 -3.1021e-05
11:119887151 T C 0.133192 -2.9240e-05
11:119893470 A C 0.040816 -8.0643e-07
11:119894303 A G 0.708577 4.7053e-06
11:119901422 C T 1.897607 6.3579e-06
11:119904582 T C 0.074709 1.2169e-05
11:119907597 G A 0.029258 -2.7210e-06
11:119910478 A G 0.025606 2.0488e-06
11:119917892 C T 0.643177 2.7698e-05
11:119923643 A G 0.611342 1.4850e-05
11:119924508 G A 0.071528 8.1968e-06
11:119932396 G C 0.024792 -5.4541e-06
11:119936017 C T 1.910091 3.2208e-06
11:119937061 T C 0.072255 3.2817e-05
11:119937782 G A 0.294607 -1.7957e-05
11:119946763 T G 1.834625 3.0152e-05
11:119961707 G A 0.644705 -4.3728e-06
11:119962800 C G 0.041066 -1.4222e-05
11:119967930 A G 1.241762 3.1242e-05
11:119968674 A G 0.236617 -3.2862e-06
11:119972642 C T 1.088085 -1.7622e-06
11:119973403 A G 0.038668 4.9433e-07
11:119975192 A G 0.111108 -1.1794e-05
11:119975857 G C 0.026356 1.2485e-05
11:119977910 G T 0.024704 -1.2224e-05
11:119981271 T C 0.028317 5.3525e-06
11:119983940 T G 0.069211 4.4931e-06
11:119984202 G A 1.682149 3.3664e-06
11:119997343 C T 0.026395 1.9525e-05
11:120002070 C A 0.092607 2.4382e-05
11:120002727 A G 1.522195 3.3985e-05
11:120003533 T C 0.209456 -5.3629e-05
11:120008468 C G 0.032494 6.3706e-06
11:120009308 A C 0.155154 3.6752e-06
11:120012390 C G 1.504453 4.8247e-05
11:120024594 C T 0.032919 1.5814e-05
11:120026748 A G 0.238218 -1.9921e-05
11:120029788 T C 0.083785 1.6244e-05
11:120036997 T C 0.152362 6.4470e-06
11:120040331 T C 0.030559 2.0001e-05
11:120040442 G T 0.857602 2.3988e-05
11:120045119 T C 0.033594 1.9675e-05
11:120053576 A G 0.224410 -1.5270e-05
11:120054885 T C 0.226169 -1.8321e-05
11:120055170 A G 0.250347 -4.8609e-05
11:120056416 T A 1.119953 -1.2585e-05
11:120058902 T C 0.613455 1.9453e-05
11:120071508 A G 0.151986 -1.5838e-05
11:120072666 A C 0.122708 -3.3041e-05
11:120077259 G A 1.835553 -8.4056e-06
11:120079290 T C 0.225007 2.5921e-05
11:120084056 C A 0.608583 2.7990e-05
11:120085469 T C 0.158357 -3.7169e-05
11:120089886 A G 0.148084 -4.5772e-05
11:120098329 T C 0.174862 -5.4197e-05
11:120099679 A G 1.593626 3.4496e-05
11:120103932 C A 0.063394 -3.1246e-05
11:120114421 A G 0.246641 -2.0073e-05
11:120115709 T C 0.160360 -2.6856e-05
11:120120435 A G 0.091964 -1.1677e-07
11:120123837 A G 0.027443 -2.0698e-06
11:120123886 C G 0.038466 1.0035e-05
11:120133494 G A 0.549103 -2.2551e-05
11:120139700 T C 0.262870 -3.5163e-05
11:120146707 T C 0.132355 3.4307e-07
11:120149004 A G 0.396994 -8.1821e-05
11:120152147 C T 0.123669 4.5501e-06
11:120155336 C T 0.371108 -1.9591e-05
11:120156555 C T 0.051631 3.1849e-05
11:120157518 C T 0.516563 -5.3406e-05
11:120161641 A G 0.145001 -4.1920e-05
11:120165942 G A 0.197314 -2.5269e-05
11:120167057 G A 0.129976 -3.4442e-05
11:120169744 T C 0.029141 -1.9469e-05
11:120170012 C T 0.182477 1.4590e-06
11:120173354 A G 0.269293 -1.3753e-05
11:120175749 G A 1.157117 -3.2375e-06
11:120178632 T C 1.011013 7.2574e-06
11:120180298 A G 0.049677 -2.9905e-05
11:120183803 G A 1.316848 9.2714e-06
11:120187971 A G 0.287093 2.1225e-05
11:120194024 T C 0.788810 2.2108e-05
11:120195702 C T 0.463640 7.0787e-05
11:120198093 A G 0.748062 2.0914e-05
11:120200571 G A 0.032410 5.9586e-06
11:120221618 G A 0.765784 1.6273e-05
11:120235874 A T 0.206847 -9.0421e-05
11:120237010 C T 0.026921 -2.1735e-05
11:120239808 G A 0.057571 -1.1537e-05
11:120256422 T C 0.030118 6.8669e-06
11:120278477 G A 0.059902 -3.5185e-06
11:120294150 A G 0.086209 2.4828e-05
11:120320958 A G 0.025649 5.5661e-06
11:120323214 A G 0.932383 8.5913e-06
11:120326714 G A 0.072190 3.3584e-05
11:120331909 T C 0.058172 3.1984e-05
11:120334680 G T 0.452462 -5.6196e-07
11:120340060 T A 0.101185 -1.8410e-05
11:120342804 A G 0.090143 3.5475e-05
11:120344526 T C 0.793783 1.9919e-05
11:120347586 T C 0.134004 3.8734e-05
11:120360377 T C 0.045578 2.2952e-06
11:120363374 T C 1.443003 -2.6761e-05
11:120363407 A G 0.122936 2.5648e-05
11:120368442 T C 0.024383 -1.7471e-05
11:120373529 A G 0.629038 3.3415e-05
11:120377070 T C 0.077380 -7.8322e-06
11:120378070 T C 0.133475 9.4202e-05
11:120379057 T C 1.282507 3.2637e-05
11:120381060 C T 0.088478 3.4800e-06
11:120385155 T C 0.434720 -1.3610e-05
11:120386310 C G 0.225189 2.3888e-05
11:120387199 A G 0.995482 7.7775e-06
11:120387399 C T 0.103256 4.1673e-05
11:120388512 T C 0.049171 3.3139e-05
11:120388730 T C 0.027022 8.6607e-06
11:120388902 C T 0.035886 2.1207e-05
11:120388959 C T 0.604129 -3.4726e-05
11:120389147 A G 0.022552 6.3269e-06
11:120389945 G A 0.458619 -1.9589e-05
11:120391473 A G 0.144624 7.1415e-06
11:120391603 A G 0.050206 5.8265e-06
11:120393597 C T 0.167731 6.0936e-06
11:120396329 C T 0.039313 -5.0022e-06
11:120396485 T C 0.626694 -6.2678e-06
11:120398643 A G 0.494735 -5.4623e-06
11:120400935 T C 0.073589 2.0153e-06
11:120402925 C A 0.321609 -3.8574e-05
11:120404835 G A 0.535165 1.3879e-05
11:120405162 T C 0.520757 3.3740e-05
11:120405520 T C 0.053735 3.2678e-05
11:120406723 A G 0.817169 2.9375e-07
11:120407945 C T 0.029154 -7.8514e-06
11:120408071 A G 0.572554 2.7379e-05
11:120425797 A C 0.071840 -1.1170e-05
11:120440043 G A 0.924346 -1.3899e-05
11:120441720 G A 0.876753 -1.2599e-05
11:120446509 A C 0.090273 -3.2687e-06
11:120447136 A C 1.537113 1.2104e-05
11:120448635 T C 0.021237 -1.5829e-05
11:120449633 C A 0.094168 2.3939e-06
11:120458530 T C 0.057292 -2.6930e-06
11:120460797 G A 0.049132 -1.5336e-05
11:120465556 T C 0.054854 -1.8025e-05
11:120469053 A G 0.027590 4.9488e-06
11:120475940 C T 1.394735 4.7934e-05
11:120478052 T C 0.052939 2.1915e-05
11:120481542 G C 0.092558 2.4959e-05
11:120483834 A G 0.087073 -2.2633e-05
11:120484979 T C 0.051476 -2.5383e-05
11:120486195 T C 0.798058 -3.2618e-05
11:120486825 C A 0.049668 -1.4405e-05
11:120491438 G A 1.722716 3.8619e-05
11:120499500 A C 0.568588 7.8687e-05
11:120499666 A G 0.062021 -9.1732e-06
11:120500130 A G 0.923795 1.6180e-06
11:120501806 G A 0.132530 4.8964e-06
11:120505562 C T 0.534373 4.1584e-05
11:120507069 C T 0.107755 5.4933e-05
11:120507185 C T 0.107820 2.3345e-05
11:120508093 T C 1.918611 -1.6439e-05
11:120509621 A G 1.211595 -1.3054e-07
11:120510213 C T 0.059723 3.7915e-05
11:120515929 C T 0.095865 5.5971e-05
11:120516366 T C 0.067052 -5.3516e-06
11:120518653 A G 1.278849 -6.8731e-06
11:120521504 T G 0.051459 3.8704e-05
11:120528484 A G 0.094635 -3.3925e-05
11:120530973 T C 1.248617 -1.6259e-05
11:120534774 G A 0.125769 -1.2327e-05
11:120540000 T C 0.020624 -2.7903e-05
11:120546027 G A 0.305796 -9.1069e-06
11:120551419 A C 0.942004 3.1635e-06
11:120553943 G A 0.758374 -4.1460e-06
11:120555217 A C 0.082999 -1.1792e-05
11:120556143 A G 0.024597 -4.1767e-05
11:120556641 A G 0.874474 1.8362e-06
11:120565240 T C 0.118641 2.8886e-05
11:120568647 T C 0.020543 1.0487e-05
11:120570198 G A 0.223498 1.5862e-05
11:120574350 G A 0.337507 -4.3939e-07
11:120575671 C T 0.275129 1.1841e-05
11:120579778 A G 0.096664 8.7218e-05
11:120589751 C T 0.071330 -1.2258e-05
11:120590848 A G 0.075008 -1.7252e-05
11:120591451 A T 0.051505 3.2902e-05
11:120591547 C T 0.535334 -3.2420e-05
11:120594279 C A 0.279855 -3.9986e-05
11:120597664 G A 0.082239 8.7642e-06
11:120608964 G A 1.501717 -3.4169e-05
11:120618334 A G 1.083778 7.9989e-06
11:120619429 A G 0.087332 -1.2265e-06
11:120620159 G A 0.360537 -9.4743e-06
11:120624732 A G 0.530981 -2.9555e-05
11:120642698 C T 0.043202 -3.1732e-06
11:120642807 C T 0.216610 -2.6580e-05
11:120644447 C A 0.299363 -1.8870e-05
11:120645153 A G 0.023071 1.9307e-05
11:120647226 T C 1.465825 -7.5732e-05
11:120655024 C T 0.092626 -1.3878e-06
11:120659485 G T 1.767339 1.7207e-05
11:120663043 G A 0.025243 -2.8201e-05
11:120663161 A G 0.072194 -3.4736e-05
11:120663363 C T 1.115486 8.0337e-06
11:120669732 T C 0.022685 1.4790e-05
11:120677398 C T 0.130920 9.6418e-06
11:120678788 A G 0.061268 2.1280e-05
11:120685533 A G 1.148532 -7.6680e-05
11:120690372 C T 0.774000 -2.2310e-05
11:120690618 G C 0.023334 3.7822e-05
11:120702478 T C 0.117106 1.3613e-05
11:120703176 T C 0.020189 -1.9597e-05
11:120703464 A G 0.121384 7.0600e-06
11:120703916 C A 0.312648 -1.2347e-05
11:120706520 T C 0.054069 7.0984e-05
11:120708132 T C 0.341204 2.4449e-05
11:120711869 C T 0.760734 -5.2867e-05
11:120712099 T C 1.562002 -2.7036e-05
11:120712972 T C 0.037655 -5.0974e-05
11:120715772 G A 0.118181 2.8871e-06
11:120719748 G T 0.025684 7.1262e-06
11:120722659 G A 0.025184 -4.2332e-06
11:120731013 T C 0.027395 -1.3507e-05
11:120741232 T G 0.108002 1.6029e-05
11:120741937 C T 0.795198 -8.2926e-05
11:120749031 A G 0.045344 1.2027e-05
11:120755655 A G 0.274308 3.4095e-05
11:120764256 C T 0.080850 -1.5417e-06
11:120768404 G A 0.305900 4.2420e-05
11:120771063 T G 1.369300 -1.8068e-06
11:120771306 T C 0.231567 -1.0851e-06
11:120771353 T G 0.162869 -3.3363e-05
11:120771472 G C 1.445181 5.8614e-06
11:120771727 T C 0.141343 2.1195e-05
11:120774749 C T 0.092035 1.9338e-06
11:120776001 A G 1.710638 1.9199e-05
11:120777191 A C 0.027596 2.2440e-08
11:120777415 T C 0.021137 1.8073e-07
11:120779359 A G 1.396364 1.6100e-05
11:120779866 A G 0.038194 -1.2027e-05
11:120783924 T C 0.040966 -1.8579e-05
11:120785542 A G 0.108316 -2.0749e-05
11:120787231 T C 0.396319 9.9940e-06
11:120789293 T C 0.899061 3.3485e-05
11:120790069 C T 0.053991 2.6920e-05
11:120790997 T C 0.099423 1.5909e-05
11:120791799 T C 0.217947 1.9532e-05
11:120793972 A G 0.649188 1.5225e-05
11:120794058 C T 0.071577 1.0457e-05
11:120795342 C T 1.155676 2.7068e-05
11:120795888 T C 1.576666 9.8201e-06
11:120795955 C A 0.032523 1.6598e-05
11:120797584 T C 1.900980 -2.1790e-05
11:120798629 C T 1.661451 -3.2247e-05
11:120800376 A G 0.402745 5.8531e-06
11:120801112 T G 0.076598 2.9666e-05
11:120804291 G A 0.596359 -4.4580e-06
11:120809460 G T 0.114490 -1.9325e-05
11:120809469 A G 0.056325 1.0276e-05
11:120819657 G A 0.560833 -4.2101e-06
11:120825043 T C 0.039469 6.4199e-05
11:120828334 A G 1.404917 -4.0103e-05
11:120829222 G A 0.025661 -9.3998e-06
11:120833690 C T 0.134238 -4.6336e-06
11:120834480 T C 1.914534 -3.7248e-05
11:120836733 C T 0.034601 5.0268e-06
11:120836754 A G 1.188673 -7.9496e-06
11:120838141 A G 0.039102 2.4114e-05
11:120843971 A G 0.063819 1.0479e-05
11:120848537 T C 0.066877 3.9816e-06
11:120858301 A G 0.044517 -1.8455e-06
11:120860238 C T 1.259231 -5.6536e-05
11:120860524 T G 0.321876 2.6441e-05
11:120861967 C T 0.393082 -1.4981e-05
11:120870030 T C 0.030550 4.3519e-05
11:120872008 A G 0.086813 -7.3924e-05
11:120873076 G A 1.573560 -3.1632e-05
11:120874281 G C 0.043173 -6.9432e-06
11:120888244 T C 0.039093 6.5262e-06
11:120890870 A G 0.145471 3.4137e-06
11:120912139 G A 0.026057 1.2131e-05
11:120914370 C T 0.645381 2.6310e-05
11:120922138 C A 0.027973 -2.0958e-05
11:120923495 A G 0.442656 -8.6780e-06
11:120931054 C T 0.626594 -7.1763e-05
11:120938697 T C 0.078419 -3.6401e-05
11:120954436 C T 0.208168 1.0638e-04
11:120955028 T C 0.328766 1.3140e-05
11:120960054 A G 0.057571 -1.5964e-05
11:120960737 G C 0.184847 -1.0330e-05
11:120968462 G A 0.670902 3.5709e-05
11:120978834 C A 0.854035 -1.4533e-05
11:120984087 G C 0.586313 5.6540e-06
11:120988706 T C 0.021026 -7.2363e-06
11:120988792 T C 1.615857 -1.1951e-05
11:120989335 G A 0.861987 1.0636e-05
11:120990629 A G 0.021494 -2.6620e-06
11:120991571 A G 0.157403 2.4902e-05
11:120994961 G A 1.392359 7.1713e-06
11:120998225 G A 0.177881 -3.2813e-05
11:121003358 C T 0.534175 9.2201e-07
11:121011188 A C 0.030150 -3.5872e-05
11:121013872 G A 0.022114 8.7771e-06
11:121028666 T C 0.071304 1.4601e-05
11:121032517 A G 0.670328 -1.5690e-05
11:121032978 A G 1.977532 1.0811e-06
11:121035618 C T 1.224861 5.2348e-06
11:121038810 T C 0.233735 -7.3179e-06
11:121052896 T G 0.031472 -1.2503e-05
11:121053084 A G 0.436109 -1.3522e-05
11:121055191 T G 0.044237 3.1842e-05
11:121055215 T C 0.101630 -6.9843e-06
11:121076460 C T 0.041310 -3.1563e-05
11:121087341 G A 0.114289 -1.6871e-05
11:121092052 T C 1.051917 1.6967e-05
11:121092398 C T 0.671337 -1.7042e-05
11:121093389 T C 0.072632 1.8485e-05
11:121094177 T C 0.026307 1.0134e-05
11:121100429 G A 0.277606 -2.7711e-06
11:121108515 T C 0.309720 1.8735e-05
11:121116340 A G 0.062378 -1.1481e-05
11:121116673 A G 0.086388 -1.8444e-05
11:121119327 G A 0.068867 -1.7591e-05
11:121120755 T C 0.951845 5.9246e-05
11:121121331 C A 0.144952 -3.5872e-05
11:121128848 A G 0.065325 3.4854e-06
11:121136069 T C 0.492119 -1.9710e-05
11:121142335 T C 0.049911 -1.7310e-05
11:121145466 C T 0.040346 -1.1621e-05
11:121155479 C T 0.025068 -2.2447e-06
11:121175447 C T 0.042647 5.8258e-05
11:121177638 G A 0.047603 -2.6684e-05
11:121179847 T A 1.139200 9.1258e-05
11:121181848 G A 0.159669 -2.5744e-05
11:121190062 A G 0.128548 -1.1257e-05
11:121191274 C T 0.049272 6.1505e-07
11:121191782 G C 0.337533 4.4029e-06
11:121191939 A G 0.031209 5.5381e-06
11:121192287 G T 1.289161 5.6124e-05
11:121193894 G C 0.057912 -2.6160e-05
11:121204601 G A 1.729058 -1.1594e-05
11:121206449 T C 0.037775 2.6864e-06
11:121206872 C T 0.359534 -2.6344e-05
11:121208432 T C 0.083187 -3.7680e-06
11:121209782 C T 0.029894 3.1389e-05
11:121210863 A G 0.065017 -2.9135e-05
11:121213725 T C 0.025856 -1.4640e-05
11:121216567 A G 0.333291 -1.2545e-05
11:121216594 C A 0.190368 2.1987e-05
11:121218951 A G 0.091344 1.1102e-05
11:121220745 A G 0.459521 2.3016e-05
11:121223636 G A 0.048707 6.1259e-05
11:121224776 A G 1.375078 -3.4131e-06
11:121226022 C T 0.073177 -4.1723e-06
11:121226806 T C 0.047759 -1.1165e-05
11:121229687 C T 0.075485 -4.2631e-05
11:121234802 G C 0.143261 -1.3633e-05
11:121235871 T G 1.592104 -1.8932e-05
11:121235978 A G 0.216808 -1.2455e-05
11:121236195 G T 1.374640 -9.6485e-06
11:121238455 T C 1.519777 -1.2836e-05
11:121243456 T G 0.030939 -1.6575e-05
11:121243716 T C 1.448586 -9.1246e-06
11:121257332 A G 0.144527 -7.7254e-06
11:121259481 G A 1.447473 7.1455e-06
11:121259992 C T 0.319584 -4.7885e-05
11:121261127 C G 0.025957 -1.6868e-05
11:121266600 C G 0.145867 2.0021e-05
11:121268002 T C 0.304111 -6.6566e-05
11:121269704 A G 0.089027 1.4838e-05
11:121270478 A G 0.021147 3.2374e-05
11:121275306 G A 1.972164 1.0092e-05
11:121286081 C T 0.102623 3.3971e-05
11:121286655 G C 1.375760 1.8180e-05
11:121293389 T C 0.051323 2.4543e-05
11:121299288 A G 0.303050 -2.0890e-05
11:121301819 A C 0.386844 -1.6987e-06
11:121303232 G C 0.055659 3.7142e-07
11:121308525 A G 0.948018 2.3168e-05
11:121314448 C T 0.252603 -1.7922e-05
11:121320894 A G 0.051329 -8.3869e-06
11:121321754 C T 0.466893 1.6036e-05
11:121325764 A G 0.053848 -1.6417e-05
11:121327778 G A 0.235238 7.3647e-05
11:121327859 A G 1.722712 -1.1937e-05
11:121328037 A C 1.121417 4.3267e-05
11:121328502 G A 0.657341 -2.9303e-05
11:121328954 C T 0.900840 -3.0023e-06
11:121329041 C T 0.608920 -4.5295e-05
11:121330264 T C 0.033675 -5.2784e-06
11:121330379 G A 0.076790 -1.5117e-05
11:121335163 C T 0.183610 2.9358e-05
11:121341150 T C 0.168799 8.0399e-05
11:121348347 C G 0.061541 -1.7278e-05
11:121353077 G T 0.039615 -4.0142e-05
11:121369801 T G 0.909818 3.6564e-05
11:121377571 G T 0.051157 -4.0359e-06
11:121381489 G A 0.786467 -4.6666e-05
11:121385169 A G 0.040667 -2.3134e-05
11:121385891 A G 0.070743 -2.7557e-06
11:121393684 A G 0.093665 -2.5874e-05
11:121407955 C T 0.061317 -1.4760e-05
11:121409219 C T 0.065514 4.1808e-05
11:121412837 A C 0.176242 1.5176e-04
11:121414456 C A 0.027359 2.5234e-06
11:121414779 C G 0.067364 -2.7395e-05
11:121417417 A G 0.034454 3.8663e-07
11:121421969 C A 0.086287 2.5761e-05
11:121425200 G A 0.028216 1.6432e-05
11:121428440 G A 0.146302 -2.1175e-05
11:121431226 C T 0.085690 -2.2530e-05
11:121433249 T C 0.030092 3.5253e-05
11:121437571 G A 1.769001 6.4583e-07
11:121442619 G A 0.800969 1.7565e-05
11:121448972 C T 0.042864 4.8892e-05
11:121449519 A G 0.070587 4.0603e-07
11:121450957 A C 0.035970 -3.0882e-06
11:121451940 T C 0.800051 2.7797e-05
11:121460529 G A 0.036441 -1.6626e-05
11:121462924 T C 0.096784 -1.6424e-05
11:121466020 T C 0.041501 -1.6470e-05
11:121466598 A G 0.037616 6.3827e-06
11:121472993 A G 1.239389 -3.9716e-05
11:121489416 A G 1.909097 6.1070e-06
11:121490292 T G 0.068084 3.8307e-05
11:121491258 T C 0.045773 3.1647e-05
11:121491307 A C 0.940478 2.4002e-05
11:121494364 A G 0.066578 -3.5127e-05
11:121497884 C T 0.855155 5.4223e-05
11:121502046 A T 0.095573 1.5487e-05
11:121505870 C A 0.089643 -5.0069e-06
11:121514843 G A 0.120972 -5.2572e-06
11:121517510 T C 0.860780 2.5865e-05
11:121517613 G A 0.076832 -3.4396e-05
11:121524058 G T 0.043634 -8.6596e-05
11:121533430 T C 0.060019 2.6287e-05
11:121534111 A G 0.073628 1.5868e-05
11:121534938 T C 1.082356 -2.9235e-06
11:121542923 G A 1.091649 -1.8865e-05
11:121546188 G T 1.118330 -1.4167e-05
11:121547331 T C 0.048817 2.7232e-05
11:121550262 G T 0.075043 2.9262e-05
11:121550368 A C 0.053884 -9.0145e-06
11:121562716 T C 1.162398 -4.0595e-05
11:121565333 C T 0.052972 2.3475e-06
11:121567897 A G 0.589036 -4.7670e-06
11:121568179 G A 1.094518 -2.2319e-05
11:121572191 A C 0.024483 -2.4776e-05
11:121573364 T C 0.104762 -1.5627e-05
11:121584444 C T 0.088806 -1.0325e-05
11:121585264 T G 1.566526 -4.0762e-03
11:121586264 T C 0.094061 -2.0405e-05
11:121588044 A G 0.115055 -5.2120e-05
11:121599440 T C 0.026204 -1.6730e-05
11:121599984 C T 0.060697 -1.7225e-05
11:121632466 A G 1.565371 -1.2673e-04
11:121636060 T C 1.502055 -1.1085e-04
11:121636543 G A 0.385984 -1.7587e-05
11:121637249 T C 0.026223 9.9590e-06
11:121658548 C T 1.524908 -6.9534e-05
11:121659450 A C 0.113312 -1.5627e-05
11:121663693 G A 0.059616 9.4834e-06
11:121664355 T G 0.357843 -4.1074e-07
11:121665295 A G 0.433996 -1.8384e-05
11:121666501 T C 0.167468 2.7268e-05
11:121666700 C G 0.903800 2.6832e-05
11:121670712 C T 0.139424 -3.9916e-05
11:121673930 C T 0.224588 -2.1557e-05
11:121677085 A G 0.040002 -3.3219e-06
11:121684708 T C 0.052534 1.1037e-06
11:121689905 C T 0.143063 -1.7314e-05
11:121703838 A G 0.164937 -3.0950e-06
11:121738662 T C 0.103675 -8.7838e-06
11:121741879 T C 0.027771 -4.0584e-06
11:121743433 T C 0.039119 -1.3475e-06
11:121748240 C T 1.389817 1.4289e-05
11:121754634 C T 0.155092 -1.3765e-05
11:121761668 C T 0.077137 1.8588e-05
11:121764600 A G 1.312589 1.3860e-05
11:121765656 C T 0.028787 2.4689e-05
11:121768166 A G 0.148669 -2.1769e-07
11:121768220 T C 0.060512 -4.7864e-06
11:121769481 A G 0.357761 3.5278e-06
11:121772983 G A 1.834774 -4.6576e-05
11:121773590 T C 0.048989 -2.2006e-05
11:121774849 T G 0.663963 -1.1854e-05
11:121778080 G A 0.925116 -4.9568e-07
11:121785144 A C 1.284932 1.2119e-05
11:121787956 G A 0.061265 7.9824e-06
11:121793207 G A 0.385244 2.3813e-05
11:121801129 C T 0.782737 -1.9998e-05
11:121805583 C T 1.852789 -6.8865e-06
11:121809387 T C 0.077884 3.5573e-05
11:121813931 C T 0.450547 9.3207e-06
11:121824848 T C 1.444668 -2.8795e-05
11:121827488 G A 0.044630 1.5265e-05
11:121828708 A G 0.050112 -1.0723e-05
11:121829976 T C 0.783091 -4.7182e-05
11:121830172 T C 0.030485 2.2809e-05
11:121831524 A G 0.400989 -2.0186e-05
11:121831853 T C 0.065118 5.5994e-06
11:121833245 A C 1.940147 6.5815e-06
11:121834829 G A 0.102825 4.4619e-05
11:121837454 T C 1.227088 -7.0608e-05
11:121841738 G A 0.148019 -1.7879e-05
11:121856320 T G 1.864104 -2.8175e-05
11:121856568 T C 0.075550 -1.3764e-05
11:121860067 A G 0.027443 -1.3569e-05
11:121861118 C A 1.888201 -3.7643e-05
11:121862583 T C 1.102234 -4.0192e-05
11:121867978 A C 0.071415 1.9385e-06
11:121869423 T C 0.534568 4.7015e-06
11:121880620 A G 0.196334 3.1499e-05
11:121882495 C T 0.059016 -6.2000e-06
11:121892968 T C 1.841250 -1.2382e-05
11:121896810 A C 0.163840 -3.7546e-05
11:121900836 A C 0.361861 8.3393e-05
11:121901378 A G 0.103610 -1.6749e-05
11:121904015 C G 0.098099 -3.5575e-05
11:121912957 T C 0.698255 6.5298e-05
11:121913161 T C 0.045396 6.4296e-06
11:121913925 T G 0.508683 6.9473e-06
11:121915122 A G 0.060606 1.6136e-06
11:121917170 T C 0.742070 -6.3505e-05
11:121919647 T G 0.056283 -9.0216e-06
11:121929227 G A 0.384806 -1.0290e-05
11:121939415 C T 0.093970 6.6554e-05
11:121944592 T C 0.056286 2.3811e-05
11:121949829 A G 0.217792 -5.6019e-06
11:121954657 A G 0.471690 -3.7169e-06
11:121959306 A G 0.067533 6.9591e-06
11:121959394 T C 1.452510 2.3356e-05
11:121964569 A G 0.721752 6.3121e-05
11:121970746 G T 0.374133 -4.1909e-05
11:121973541 G A 0.414881 -7.9680e-06
11:121975032 C T 0.068876 2.9572e-06
11:121977056 C T 0.051122 1.0795e-05
11:121977751 C G 1.230054 -2.4158e-05
11:121983872 C T 0.356259 3.1788e-05
11:121987181 A G 0.034026 -1.5248e-05
11:121999548 T C 0.101562 -4.4048e-05
11:122001445 C T 0.205208 2.4264e-05
11:122002725 C T 1.155472 -3.0959e-05
11:122006902 G A 0.047383 4.1668e-05
11:122009110 G C 0.026885 -2.2749e-05
11:122010455 G C 0.121027 3.2501e-06
11:122011855 A C 1.771309 1.0081e-05
11:122017014 A C 1.707668 -2.7653e-05
11:122024112 G T 0.280780 5.0191e-06
11:122025538 A G 0.156949 3.7205e-06
11:122025938 G C 1.019459 -6.6390e-06
11:122030190 G A 0.770660 5.4107e-05
11:122039052 G T 0.334486 -2.6749e-05
11:122047332 G A 0.914089 7.5774e-05
11:122049675 A G 0.133900 5.0916e-05
11:122050913 G A 0.646221 4.6256e-05
11:122052996 C T 0.024522 -2.6236e-05
11:122061408 G C 0.489776 5.1957e-05
11:122062578 A G 0.090042 1.3455e-05
11:122063583 T C 0.131196 -1.2325e-05
11:122067669 T C 0.046068 3.2699e-05
11:122071386 C G 0.473865 -2.3408e-05
11:122074228 A G 0.030027 -1.9555e-06
11:122074910 G C 0.091932 1.8044e-05
11:122085135 G A 0.375743 1.3621e-04
11:122085331 C T 0.166599 -1.7202e-05
11:122086647 T C 0.198378 -6.6141e-05
11:122086920 T C 0.083677 -4.6785e-06
11:122086965 A G 0.302631 -3.4167e-06
11:122091502 G A 0.169773 4.0066e-05
11:122096479 C T 0.059532 1.0569e-06
11:122099601 T C 0.667605 -2.7757e-05
11:122100324 C T 0.275980 2.6993e-05
11:122101322 A G 0.039395 3.4197e-06
11:122105221 G T 1.972423 4.7459e-06
11:122118115 C G 0.113851 -2.3964e-05
11:122119831 A G 0.067292 2.5411e-05
11:122129312 G A 0.021851 8.9978e-06
11:122130989 T C 0.201345 -1.1091e-05
11:122145168 C T 0.060642 1.2175e-04
11:122157600 T C 0.023970 2.4473e-06
11:122164053 C T 0.103802 -5.7494e-05
11:122164783 A C 0.109336 -5.6843e-05
11:122175217 G A 0.047103 1.4444e-05
11:122176383 A G 0.716393 -3.0186e-05
11:122180596 T C 1.071483 1.8749e-05
11:122186699 A G 0.021533 -2.9423e-05
11:122189465 A G 0.222060 6.6824e-05
11:122196440 T C 0.046789 -1.0078e-06
11:122196954 G A 0.047740 4.3470e-06
11:122198706 G A 1.243258 2.9427e-05
11:122198886 C T 0.086871 -1.6906e-05
11:122199254 G T 0.481843 9.8244e-06
11:122199277 C T 0.113448 -1.2819e-05
11:122199819 C G 0.153164 5.7289e-05
11:122200313 A C 0.030569 -1.3483e-05
11:122204383 T C 0.972686 -2.0492e-05
11:122209196 A T 0.064313 7.1290e-06
11:122210042 G A 1.751107 1.1467e-04
11:122210990 G T 0.183016 2.8759e-05
11:122214994 T C 0.086690 1.9255e-05
11:122224552 A G 0.254823 2.8287e-05
11:122232069 T C 0.031728 -3.3540e-06
11:122241277 C T 0.063307 2.4034e-05
11:122244295 C T 0.086725 -3.4185e-04
11:122257387 C T 0.411363 8.5840e-05
11:122261216 G A 0.102601 -1.5148e-05
11:122279516 A C 0.054342 -4.1634e-07
11:122279735 A G 0.117492 4.0574e-05
11:122288140 A C 0.022370 7.8587e-06
11:122297634 G T 0.050388 -3.2853e-07
11:122305801 T C 1.709956 1.0443e-04
11:122308215 C T 0.212342 6.5087e-05
11:122312915 T C 1.353042 -8.2791e-06
11:122319516 G A 1.844483 2.8876e-05
11:122325414 A G 0.034065 3.1637e-06
11:122327282 T C 0.037609 -1.2621e-05
11:122360883 A G 0.039440 -4.6503e-06
11:122366529 A G 0.045727 8.2202e-06
11:122367926 C T 1.754794 7.9388e-05
11:122368162 G C 0.108635 -1.2537e-04
11:122368889 C A 0.400470 8.4053e-05
11:122380252 A G 0.030563 1.0187e-04
11:122381395 T C 0.775847 -4.3719e-06
11:122382426 G A 0.976094 8.6663e-06
11:122384095 G A 0.411438 -6.3046e-06
11:122403817 C T 0.120216 9.9488e-06
11:122413587 C T 0.045928 1.3882e-05
11:122437507 C T 0.033948 1.2434e-05
11:122441496 A C 0.057315 1.2452e-05
11:122450147 T G 0.656848 -1.6682e-05
11:122458831 C T 0.978805 -1.2487e-05
11:122460079 A G 0.132543 4.3402e-05
11:122462709 T C 0.654748 1.4618e-05
11:122465198 C T 0.279378 -5.7731e-06
11:122471916 T C 0.163755 8.5547e-05
11:122473947 G A 0.961959 1.7336e-05
11:122474585 G A 0.728457 3.0148e-08
11:122484722 T C 0.604107 5.7238e-05
11:122485835 C G 0.970333 -3.5183e-05
11:122489043 G A 1.580415 2.2376e-05
11:122491158 A G 0.154125 2.3575e-05
11:122492171 T C 0.039086 -4.8597e-06
11:122499436 T C 0.043231 4.3093e-06
11:122499895 G A 0.242473 8.5007e-05
11:122512455 A G 0.105723 6.6554e-06
11:122522375 C T 0.767742 4.5215e-05
11:122526069 T C 0.497708 -1.8047e-05
11:122535470 A G 0.055546 3.0669e-05
11:122543542 A G 0.046766 1.0062e-05
11:122544054 T C 0.245543 -2.2836e-05
11:122544958 A G 0.044293 1.4658e-05
11:122553588 A C 0.492723 6.2714e-05
11:122554890 A G 0.116243 8.5103e-07
11:122554898 T G 1.660672 1.4967e-04
11:122555707 G A 0.080691 1.6226e-05
11:122561609 T C 0.053134 2.0081e-05
11:122566267 T C 1.748238 9.4241e-05
11:122567908 T C 0.035844 -4.2093e-05
11:122572371 G A 0.208518 5.1227e-05
11:122575669 G A 0.058788 3.1366e-05
11:122578919 A C 0.121530 -7.8044e-05
11:122580938 T G 0.770780 7.2161e-06
11:122582976 C T 0.234199 8.9706e-06
11:122583909 T C 0.048457 -3.0530e-05
11:122587572 T C 0.590766 3.8917e-05
11:122589092 C T 1.583820 1.0706e-04
11:122590559 T C 0.020338 -1.3706e-05
11:122591021 G T 0.031183 -1.0914e-06
11:122591233 C T 0.173587 3.9427e-05
11:122591296 G C 0.046558 9.8661e-07
11:122591451 C T 0.370352 1.8357e-06
11:122592152 A G 1.205169 -3.5755e-05
11:122594394 G A 1.217863 -8.4344e-06
11:122598477 A G 0.093399 -1.8027e-05
11:122599125 A G 0.695305 -8.7777e-07
11:122599663 T C 0.151505 1.6745e-06
11:122599912 A G 0.077001 1.8083e-05
11:122602655 C T 0.239250 9.3873e-06
11:122605910 C T 0.061940 -2.7055e-05
11:122608704 T C 0.925554 -2.7653e-05
11:122613671 C G 0.058097 -2.0281e-05
11:122614303 G A 0.603165 -5.4037e-06
11:122614353 A G 1.943110 -3.3872e-05
11:122614772 C G 0.052057 -1.4287e-05
11:122615753 A G 0.602737 -4.0789e-06
11:122615921 G A 1.303449 -1.5036e-05
11:122616553 A G 0.467139 -5.3593e-06
11:122617757 T C 0.095070 2.7125e-05
11:122618352 C T 0.038677 1.2578e-05
11:122622990 C T 0.142774 4.2390e-06
11:122623393 C T 1.704422 -5.4578e-05
11:122625371 C T 0.147747 -1.0321e-05
11:122634267 C T 0.325443 6.4475e-05
11:122638471 C T 0.076822 2.7911e-06
11:122638904 G A 0.191108 -1.1669e-05
11:122641256 G A 0.425167 4.9035e-05
11:122643829 T G 1.944513 -7.4750e-05
11:122645912 A G 0.161688 -1.8644e-05
11:122646967 A G 0.654031 4.5550e-05
11:122650172 G C 1.508575 -7.0766e-05
11:122653335 G C 1.943247 -8.0752e-05
11:122653689 A C 0.470580 2.7988e-06
11:122653950 T C 0.332610 -1.2502e-05
11:122658560 C T 1.619187 -1.8266e-07
11:122659918 G T 0.320246 -2.6859e-06
11:122661229 G C 0.085936 1.7830e-05
11:122668372 A G 0.740616 -3.1512e-05
11:122673350 A C 0.175771 -2.6700e-05
11:122673879 A G 0.026450 1.9724e-05
11:122674184 A G 0.096969 -8.6218e-05
11:122678728 G A 0.274951 -7.2719e-06
11:122679481 G A 0.400655 2.9628e-06
11:122681534 G A 0.049486 5.3802e-06
11:122681835 A G 0.161467 4.7670e-05
11:122686721 G A 0.359011 1.2221e-05
11:122692276 G C 1.941689 -2.8439e-05
11:122713296 G A 0.065455 -1.0516e-05
11:122713558 T C 1.291495 3.4414e-06
11:122714782 G A 0.671412 -2.7180e-05
11:122716038 T C 0.260701 -1.5436e-06
11:122722828 T G 0.024422 2.6876e-05
11:122726166 C T 0.280472 -3.2504e-06
11:122727380 T C 0.048327 -2.4017e-05
11:122731936 G A 0.078948 2.2242e-05
11:122732753 G T 0.057983 3.9647e-05
11:122732872 T G 0.395877 1.5118e-05
11:122736571 T C 1.132297 1.1386e-05
11:122738261 G A 1.442919 1.7476e-05
11:122742028 G C 0.057071 2.6173e-05
11:122748589 C T 0.187849 -6.0126e-05
11:122749006 T C 1.872092 1.2306e-05
11:122749586 T A 0.028203 1.7053e-05
11:122751060 T C 0.084385 -1.2043e-05
11:122753303 T C 0.056523 2.4470e-05
11:122760375 C T 0.030783 3.5029e-06
11:122760987 T C 0.247825 2.8715e-05
11:122769073 T C 0.027664 1.0288e-05
11:122779020 C T 0.168871 -9.3243e-06
11:122781556 A G 1.697187 -1.4106e-05
11:122784163 T G 0.121718 -2.1291e-05
11:122784817 C T 1.285672 7.9785e-06
11:122791917 T C 0.037866 -1.3248e-05
11:122793857 A G 0.052407 3.4163e-05
11:122793880 C A 0.556575 -4.1610e-06
11:122795386 T C 0.598144 2.6478e-05
11:122798015 A G 0.029560 4.6443e-06
11:122799998 C T 0.151768 -1.2877e-05
11:122815063 G A 0.029534 -1.5873e-06
11:122816601 C T 0.245371 -1.6905e-05
11:122832903 C T 0.843947 2.1202e-05
11:122837071 A G 0.043848 3.7518e-06
11:122845380 C T 1.175408 1.1030e-05
11:122852349 C G 0.028846 -7.0527e-07
11:122855109 A G 0.039625 2.8234e-05
11:122855415 A G 0.062203 -1.5133e-06
11:122861826 A G 0.767005 1.9328e-05
11:122863575 T C 0.027288 -1.2585e-06
11:122864117 T C 0.047584 6.8796e-06
11:122865226 A C 0.226724 -1.7110e-05
11:122868102 C A 1.936009 1.6910e-05
11:122870683 C A 1.044344 2.7753e-05
11:122874307 A G 0.131923 7.4845e-06
11:122874603 A G 0.048006 -8.1329e-06
11:122874943 T G 0.048648 -2.0880e-05
11:122880281 A G 0.037288 -1.4168e-05
11:122890552 A G 0.081029 -3.2366e-06
11:122900412 G A 1.312287 5.9447e-06
11:122900937 G A 0.831107 1.8558e-05
11:122912408 C T 0.367600 -1.0125e-05
11:122925210 A G 0.116093 2.1842e-05
11:122928875 T C 0.456847 -9.3424e-06
11:122931268 A G 0.042108 1.7091e-05
11:122932365 C A 0.805033 3.2354e-05
11:122933527 G A 0.082132 -2.4433e-05
11:122933677 T C 0.045279 -1.5255e-05
11:122934746 G T 0.096171 -1.4399e-05
11:122935410 C T 0.106051 1.2160e-06
11:122955402 T C 0.035798 -1.8329e-05
11:122962900 C T 0.526376 -4.7064e-06
11:122970040 A G 0.200261 2.5561e-05
11:122977369 G A 0.142631 -1.9810e-05
11:122986284 C T 0.043552 -2.2416e-05
11:122993018 G A 0.406744 3.1513e-05
11:122994516 T A 0.105772 -1.5656e-05
11:122995013 T C 0.046594 2.4795e-05
11:122996786 C T 0.060924 -1.2730e-05
11:123002706 T C 0.181289 3.3485e-05
11:123006473 T C 0.460021 8.6208e-06
11:123010214 G A 1.018683 -1.0515e-05
11:123016998 G T 0.711774 8.0830e-07
11:123022113 C A 0.141141 -2.5165e-05
11:123022592 A G 0.055163 5.5093e-06
11:123026014 A G 0.539696 4.2671e-06
11:123027357 G A 0.447833 2.2335e-05
11:123027868 T C 0.392920 1.3793e-05
11:123029038 C T 0.098894 -3.6594e-05
11:123029545 G A 0.158653 5.7027e-06
11:123031173 T C 0.025418 -3.5266e-05
11:123031348 G A 0.045984 1.6594e-05
11:123031374 T G 0.043030 -2.2927e-05
11:123031834 C T 1.073612 -1.0255e-05
11:123036367 G A 0.251850 -3.3909e-05
11:123036992 T C 0.115892 -1.9033e-05
11:123037794 A G 0.034321 3.8624e-05
11:123051723 C A 0.136065 1.9713e-05
11:123053078 C T 1.113844 -1.7800e-05
11:123056368 G T 0.062297 -1.7584e-06
11:123059937 C T 0.278404 3.9968e-06
11:123066335 T C 1.394225 -9.3134e-06
11:123069632 T G 0.020137 3.2582e-05
11:123071109 T G 0.024538 2.5501e-05
11:123071708 A C 0.207918 4.1083e-06
11:123073091 A C 0.091925 -8.9022e-06
11:123073758 A G 0.063764 -7.2194e-06
11:123074526 C G 1.034071 -1.6631e-05
11:123076636 G A 1.515132 -1.7412e-06
11:123078194 C A 1.113909 1.2874e-05
11:123078524 C T 1.094278 -2.4865e-05
11:123079004 G C 1.553621 2.5691e-06
11:123079780 A G 0.073632 -1.7184e-05
11:123082443 C T 0.222131 2.3627e-05
11:123089955 G A 1.160285 -8.4223e-06
11:123092243 T C 0.259650 4.4746e-05
11:123092324 A G 0.061297 -3.6959e-05
11:123096933 G A 1.568188 9.8968e-06
11:123097158 G A 1.568458 9.9170e-06
11:123099477 T C 0.102857 -1.2482e-05
11:123100948 T C 0.353052 4.4369e-05
11:123103806 G T 0.090114 3.2571e-05
11:123108336 G A 0.039443 -1.6314e-05
11:123128310 T G 0.044198 8.4100e-06
11:123130812 T C 0.417189 -5.0843e-06
11:123134780 A G 0.026447 1.3356e-06
11:123135684 A G 0.636153 -7.3344e-05
11:123138954 G A 0.331435 -1.9940e-05
11:123143156 C T 0.690890 -5.1369e-05
11:123146402 T G 0.059915 -5.5318e-05
11:123147839 T C 0.076530 -1.5938e-05
11:123151785 C T 0.025308 1.7936e-05
11:123153043 T C 0.194480 7.0528e-07
11:123153359 T C 0.858365 1.2874e-05
11:123156177 G T 0.883877 2.2418e-05
11:123161737 A G 1.054358 1.7699e-05
11:123165182 A G 0.046243 -1.3258e-05
11:123171858 A G 0.161850 1.8458e-06
11:123172682 A C 0.625802 5.1947e-05
11:123174942 T C 0.029417 -2.1486e-05
11:123175815 C T 0.795201 4.3769e-05
11:123177224 T C 0.041907 2.3532e-05
11:123177517 G C 0.046707 -1.2260e-05
11:123183904 C T 0.153752 4.4947e-06
11:123186602 G T 1.915738 -7.6289e-06
11:123187779 G T 0.661331 2.8601e-05
11:123189820 C T 0.477513 1.9254e-06
11:123192609 T C 0.139194 2.3318e-05
11:123194520 C A 0.520072 1.3124e-05
11:123195602 T G 0.115980 1.0537e-05
11:123196995 A G 0.052498 1.0374e-05
11:123202421 C G 0.064972 -1.7534e-05
11:123206593 A G 0.168540 -5.3220e-05
11:123212543 A G 0.060684 -1.2887e-06
11:123215886 G A 0.040807 2.9624e-05
11:123218421 C T 0.031014 -1.3647e-05
11:123219545 A G 0.034886 -1.0884e-05
11:123223274 T C 0.040203 -2.8351e-05
11:123227693 T C 0.034815 1.1255e-06
11:123230541 G A 1.810207 -1.5808e-05
11:123239522 A G 0.063089 1.9970e-05
11:123243942 G A 0.423201 -8.2124e-06
11:123244799 C T 0.121910 3.9553e-05
11:123246154 A G 0.636396 -5.9382e-06
11:123248157 G A 0.036032 -2.1162e-05
11:123250548 T C 0.049366 -9.3553e-06
11:123258202 T G 0.023402 5.5319e-05
11:123263802 G A 0.173389 3.1612e-05
11:123264115 G C 0.037350 -2.8191e-05
11:123264642 A C 0.548457 2.5718e-05
11:123264762 A G 1.946632 1.9404e-05
11:123271746 C T 0.818665 2.2214e-05
11:123273468 A G 0.029339 -5.3646e-05
11:123282195 A G 0.218051 4.9252e-05
11:123283795 C T 0.385383 4.6258e-05
11:123286319 C T 0.254083 2.9054e-05
11:123286934 A G 0.054160 -2.2801e-06
11:123288281 A G 0.267829 -2.5489e-05
11:123293350 G A 0.376597 -1.8820e-05
11:123295313 C G 0.197846 1.0913e-06
11:123295414 A G 0.039732 1.1892e-05
11:123297000 T C 0.263087 3.7450e-05
11:123297213 T C 0.054799 8.0705e-06
11:123300771 C G 0.079575 -3.7055e-05
11:123302425 C T 0.035759 6.6866e-05
11:123305966 G T 0.966620 -2.5728e-05
11:123308271 A C 0.306169 -8.5424e-05
11:123309473 G A 0.726815 5.2523e-05
11:123312063 G A 1.269027 -1.7248e-05
11:123312936 G A 0.079458 6.8794e-05
11:123318063 A G 1.239065 3.7074e-05
11:123318348 G A 0.312161 2.6588e-05
11:123320804 A G 0.693503 9.1266e-06
11:123323851 A G 0.321928 -1.6754e-06
11:123326953 C T 0.457080 -1.1480e-05
11:123328203 A G 0.296477 2.0176e-05
11:123329504 T C 0.114250 8.9075e-06
11:123329521 G A 1.956168 3.3198e-05
11:123329784 T G 0.047464 -1.5018e-05
11:123330467 A G 0.446661 4.1216e-05
11:123331630 T C 0.024759 -9.7039e-06
11:123331791 T G 0.044841 1.0942e-05
11:123331847 A G 0.125493 7.6894e-05
11:123338245 G A 0.560830 -4.4193e-05
11:123339759 T C 0.257962 -5.3678e-06
11:123342342 A G 1.312132 9.4933e-05
11:123347191 A G 0.059999 3.8085e-05
11:123347461 A G 0.207619 2.9344e-05
11:123347708 G T 0.210281 -3.2505e-05
11:123351341 C T 1.431799 3.1630e-05
11:123351616 T C 0.187846 1.3072e-06
11:123355797 G A 1.963212 7.8991e-06
11:123357380 T C 0.022503 3.9986e-06
11:123359212 T C 0.639824 -3.6426e-06
11:123359606 T C 0.126305 -1.4113e-05
11:123361397 A G 0.388840 2.3419e-05
11:123362029 T C 0.102480 -2.7543e-06
11:123374783 T C 0.058925 5.8997e-06
11:123382247 A C 0.101890 -1.4117e-05
11:123385425 T G 0.398389 1.8838e-05
11:123386390 A G 0.267625 -1.9198e-05
11:123389614 G A 1.937531 2.4813e-05
11:123390273 G A 0.728143 -5.1742e-05
11:123390969 G A 0.403034 5.6835e-05
11:123391035 T G 0.066991 -2.6093e-05
11:123394388 G A 0.073473 -8.5435e-06
11:123395348 G A 0.270851 1.5435e-05
11:123395987 T C 0.667910 -1.4151e-05
11:123397252 A G 0.052862 -1.5370e-05
11:123397869 A G 1.273503 -9.5049e-06
11:123398941 G T 0.514791 -2.4485e-05
11:123402071 A G 0.060882 -1.1739e-05
11:123403522 G A 0.594418 -2.0401e-05
11:123407431 T C 1.804092 1.7469e-06
11:123409059 G A 0.049220 -9.9363e-06
11:123414627 C T 0.179348 1.1842e-05
11:123414873 T C 0.030417 1.0013e-05
11:123415164 A G 0.159461 5.4782e-05
11:123415206 T G 0.231557 -2.7855e-05
11:123417066 T C 0.540602 5.5204e-06
11:123418572 C T 0.038320 -1.3056e-05
11:123418749 G A 1.319847 4.5202e-05
11:123420825 C T 0.209658 -1.5014e-05
11:123420842 T C 0.202368 -1.4232e-05
11:123424434 T C 0.027463 9.8611e-06
11:123428612 T C 0.097258 -3.8605e-06
11:123429425 C T 0.770978 5.7164e-05
11:123437978 C T 0.311784 -3.5924e-05
11:123438030 A C 1.100030 -5.9364e-05
11:123439412 T G 0.244615 -4.2223e-05
11:123442566 A G 0.940919 4.2624e-05
11:123444860 A G 0.695775 1.4566e-05
11:123447713 A G 0.671918 -3.2786e-04
11:123448893 C T 0.438969 4.6662e-05
11:123453448 C T 1.124361 -1.3371e-05
11:123459430 T A 0.669766 -1.2264e-04
11:123464634 A G 0.041417 -1.0886e-05
11:123464786 A G 0.067464 4.6223e-05
11:123467227 T C 1.763389 -1.0211e-05
11:123468933 G A 1.693542 -1.4907e-05
11:123475314 A G 0.070188 1.0776e-05
11:123476581 C T 0.029401 2.0331e-05
11:123480981 C T 0.671149 -2.4786e-05
11:123481895 T C 0.228948 -1.0462e-05
11:123482705 A G 0.115327 2.6812e-05
11:123483397 A G 0.069522 1.6115e-05
11:123486294 A G 0.076793 -2.1601e-05
11:123487591 G A 0.893978 -1.6774e-05
11:123490413 T C 0.703650 1.3017e-05
11:123490542 A G 0.043776 3.0445e-06
11:123494070 T C 0.105200 -1.6253e-05
11:123498206 A G 0.027651 4.4410e-06
11:123500759 T C 0.378304 8.6621e-06
11:123500895 C T 0.021676 1.5400e-05
11:123502821 G A 0.195064 2.2242e-05
11:123505525 A G 1.097264 -8.0334e-06
11:123508764 A G 0.052371 -1.0452e-05
11:123509994 C T 0.146919 7.1341e-06
11:123511529 A C 0.108015 -1.3790e-06
11:123512757 C T 0.557396 -2.9128e-05
11:123514679 C G 0.176122 -1.1852e-05
11:123515177 G T 0.125958 9.5000e-05
11:123519652 T C 0.318863 -1.2104e-05
11:123523421 C T 0.571947 -1.7788e-05
11:123526296 A G 0.261000 7.1657e-06
11:123527229 A G 0.072810 1.7460e-06
11:123537272 C T 0.685583 -1.7642e-05
11:123544218 T G 1.090438 6.7717e-05
11:123546995 G A 0.042374 -4.5740e-06
11:123548302 A G 0.701764 -5.4607e-06
11:123556694 A G 0.393141 7.3656e-05
11:123559141 T C 0.043390 -4.5198e-05
11:123560639 T C 0.117726 1.7846e-05
11:123562563 A G 0.137561 3.6869e-05
11:123563470 A C 0.585151 -1.4169e-05
11:123568404 T G 0.099222 5.7372e-05
11:123569635 A C 0.094012 2.3920e-06
11:123569684 A G 0.055978 5.5580e-06
11:123571670 C A 0.089844 -1.1284e-06
11:123587101 T C 0.724851 -2.6620e-05
11:123593222 C T 0.353954 9.5731e-05
11:123595927 T C 0.031368 -1.3819e-05
11:123598898 C T 0.021965 -1.7515e-05
11:123600475 G A 1.381790 2.3638e-06
11:123614642 T C 1.113666 9.3248e-06
11:123624658 T G 0.306675 8.3472e-05
11:123624673 A G 0.025152 4.8952e-06
11:123625998 C T 0.607554 -9.8378e-05
11:123628716 G A 0.043316 -1.3761e-05
11:123630914 C G 0.031102 -1.3914e-05
11:123632751 C T 0.073596 -2.1968e-05
11:123655326 T A 0.041894 -1.5383e-05
11:123666059 G A 0.053731 -3.6090e-05
11:123671819 A G 0.070421 1.2359e-05
11:123676231 T G 0.613734 -2.6703e-05
11:123676777 T C 0.059454 1.8272e-05
11:123677614 G A 1.793101 -7.8502e-06
11:123678538 C T 0.040122 -5.7564e-06
11:123681988 T C 0.047168 -8.3243e-06
11:123693806 A G 1.131488 -1.7463e-05
11:123706316 C T 0.047889 7.6667e-06
11:123709470 C T 0.658760 -3.6045e-05
11:123712700 G A 0.040813 -1.6980e-05
11:123714860 A G 0.430818 -2.1051e-05
11:123716249 C T 0.923908 6.0845e-06
11:123716340 C G 0.435187 -7.1330e-07
11:123733108 A G 1.581736 -3.5091e-05
11:123757695 T C 0.021319 1.8714e-05
11:123762718 G T 0.256294 -1.4688e-05
11:123775313 C T 1.369096 -1.5014e-05
11:123777412 G A 0.383154 -1.4171e-05
11:123777736 C T 0.662645 8.2149e-06
11:123778031 A G 1.368333 -1.9485e-05
11:123782042 C T 1.562625 1.8195e-07
11:123782690 A G 0.039593 -3.7264e-06
11:123793708 T C 0.329078 -8.7341e-06
11:123795372 T G 0.991048 -1.1384e-06
11:123810492 C A 0.052128 8.1369e-06
11:123814439 G A 0.028018 -9.0178e-07
11:123821264 T C 0.865243 2.3922e-06
11:123835799 T C 0.281949 3.0084e-05
11:123847473 G A 0.329010 -1.4774e-05
11:123848064 A G 0.037376 1.7726e-05
11:123848212 T C 0.499546 9.9614e-06
11:123860844 A G 0.658578 1.4468e-05
11:123864112 C A 1.162132 2.1279e-05
11:123864430 G A 0.134935 4.6655e-06
11:123864948 A G 0.097790 -6.1104e-05
11:123865235 T C 0.026983 -4.6247e-05
11:123866982 A G 0.047925 -2.7857e-05
11:123867819 G T 1.671643 1.2236e-05
11:123871094 A C 1.141151 5.3355e-06
11:123871828 T C 0.120070 8.5851e-06
11:123872869 C T 0.480830 -7.9801e-06
11:123877240 A G 1.881712 -1.3290e-05
11:123886080 A G 0.067675 -8.6116e-07
11:123886984 G A 0.907695 -2.3378e-05
11:123887184 G T 1.530316 -5.2143e-06
11:123892506 G A 0.904709 -1.4245e-05
11:123894234 G A 0.627434 1.6273e-05
11:123894339 T C 0.040359 -1.1849e-05
11:123899276 G A 0.025019 2.7287e-07
11:123901175 A C 0.065546 -4.7332e-05
11:123902401 T C 0.168890 3.3458e-05
11:123903316 C T 0.068734 -5.9268e-06
11:123903531 C T 0.168140 -1.5589e-05
11:123905962 G A 1.538580 -8.3132e-06
11:123909695 C G 1.530047 8.0717e-06
11:123910740 T C 0.863821 2.8278e-06
11:123919128 G A 0.612004 8.4456e-06
11:123920645 C G 0.889152 8.0143e-06
11:123922285 G A 0.027758 2.2231e-06
11:123923196 G A 0.642758 1.6924e-05
11:123923655 C G 0.045425 1.4483e-05
11:123925974 T C 0.688995 -2.0659e-05
11:123937568 A C 0.526006 3.5714e-06
11:123937571 A G 0.096336 1.4038e-05
11:123944710 C T 0.218853 -1.9458e-05
11:123947587 G A 1.553326 6.7656e-07
11:123956887 T C 0.077630 6.6503e-05
11:123958199 T C 0.712047 -2.5510e-05
11:123962800 A G 1.832772 3.4692e-05
11:123965013 G A 0.418841 4.1511e-06
11:123966117 G A 1.338442 -3.6101e-06
11:123971316 G A 0.033156 1.4201e-05
11:123973977 T G 0.132008 -2.8891e-05
11:123974449 G A 0.156196 -3.7459e-05
11:123980567 C T 0.549960 1.5063e-05
11:123982987 T C 0.072116 2.1578e-05
11:123983527 A G 0.039826 -2.2962e-07
11:123984040 A G 0.412775 -1.9752e-05
11:123985484 A G 1.235722 -7.4962e-06
11:123990515 A G 0.038677 1.0565e-05
11:123994008 C T 0.223605 2.1003e-06
11:123994657 C T 0.075839 1.9870e-05
11:124003262 T C 0.025720 1.7756e-05
11:124005286 G A 1.196811 -8.0565e-06
11:124009489 C T 0.211816 -3.3551e-05
11:124011822 G A 0.195697 3.9973e-05
11:124013103 A G 0.057721 -9.7691e-06
11:124016058 T C 0.053774 -1.3418e-05
11:124017493 A G 0.448463 6.0791e-05
11:124028119 G A 0.766859 3.9205e-05
11:124037445 T C 0.033731 -2.7220e-06
11:124039447 T C 0.044958 1.2680e-05
11:124044102 C A 0.125221 2.5145e-05
11:124044291 G A 1.350374 -1.8274e-05
11:124056088 G A 0.059989 2.9935e-05
11:124056566 A G 0.768589 3.7408e-05
11:124056581 G A 0.271994 -2.8334e-05
11:124056787 A G 1.041021 1.1416e-05
11:124061844 A G 0.041988 1.1630e-05
11:124064922 A G 0.224040 -4.8151e-05
11:124074071 C T 0.772571 4.0358e-05
11:124085462 A G 1.353328 -1.6330e-05
11:124095525 C T 0.699028 3.2848e-05
11:124095647 C A 1.008459 2.0254e-08
11:124135438 A G 1.077273 2.9835e-07
11:124135516 C A 0.033701 2.3220e-05
11:124136439 T G 0.049077 1.9318e-05
11:124146251 C T 0.052949 2.6868e-05
11:124173813 G A 0.035169 1.1929e-05
11:124180282 C A 0.768212 3.1234e-05
11:124180359 C A 0.046571 -1.5259e-05
11:124181111 A G 1.051865 6.0786e-06
11:124181759 A G 0.273120 -2.4732e-05
11:124182799 T G 0.062761 1.3051e-05
11:124189729 T C 0.273013 -2.6006e-05
11:124190340 T C 0.781160 3.0087e-05
11:124190407 A C 0.056877 2.8772e-05
11:124198386 C G 0.062651 -2.4035e-05
11:124203931 A G 0.033387 -4.0823e-06
11:124205486 C A 1.418929 6.1397e-05
11:124214361 A G 0.023769 -2.5995e-05
11:124222789 A G 0.091091 3.8659e-05
11:124225757 A G 0.021085 -4.0533e-05
11:124229643 G A 0.038135 3.1445e-05
11:124229840 A G 1.692202 3.5500e-05
11:124230820 C T 0.109287 -4.2943e-05
11:124245353 A G 0.639437 1.3104e-05
11:124252963 T A 0.023844 3.8473e-05
11:124258314 T C 0.637782 1.3754e-05
11:124266906 T C 0.592614 4.1864e-06
11:124274787 C T 0.066215 -1.7300e-05
11:124276910 A G 0.046227 1.8928e-05
11:124286414 T C 0.234323 -3.1533e-05
11:124289575 C G 0.245988 1.4097e-05
11:124290236 A C 0.040063 7.7049e-06
11:124293072 C T 1.034717 -7.2873e-06
11:124293632 T C 0.202387 -1.7655e-05
11:124294349 A C 0.202332 -1.8434e-05
11:124294967 T C 0.437313 -4.4644e-05
11:124299992 A G 0.597735 2.6862e-05
11:124306477 G T 0.041186 -2.9738e-05
11:124334893 C G 0.077825 1.5283e-05
11:124338097 T G 0.091052 1.0294e-05
11:124338222 T C 1.109793 1.3674e-05
11:124342556 T C 0.043247 -3.4921e-05
11:124350434 C T 0.143443 -1.6161e-05
11:124362487 G A 0.062531 4.9144e-06
11:124379503 T C 0.228860 -3.3626e-05
11:124380782 T G 0.022779 -3.4744e-06
11:124400436 G A 0.041352 1.2836e-06
11:124406852 G A 0.041608 8.6962e-06
11:124410864 A G 0.058519 -1.8620e-05
11:124412838 T C 0.121137 8.6973e-06
11:124415580 C T 0.043468 1.1904e-05
11:124418306 A G 1.947203 2.3870e-05
11:124422334 A G 0.122014 8.3538e-06
11:124428470 A C 0.331490 2.7031e-05
11:124432724 C G 0.399107 3.9146e-05
11:124433714 A C 0.209963 2.2555e-05
11:124435580 A G 0.770131 -1.1325e-05
11:124439147 A G 0.730100 6.1154e-05
11:124439514 T C 1.500493 4.9079e-05
11:124440362 G C 0.697431 5.8072e-06
11:124440617 T C 1.499854 4.8959e-05
11:124442599 A G 0.053037 -2.1787e-05
11:124445031 A G 0.027800 -1.2304e-06
11:124447236 C T 0.074109 -2.0769e-05
11:124449980 G T 0.845765 7.0956e-05
11:124450132 T C 1.698054 5.0821e-05
11:124452963 T C 0.164888 9.8308e-06
11:124454002 C A 1.875893 1.9972e-05
11:124455088 T G 1.186155 -2.9765e-05
11:124458827 A G 0.023104 2.2994e-05
11:124460485 A G 0.716818 3.5795e-06
11:124463389 C T 0.051920 2.7412e-05
11:124466030 T C 0.028196 1.2934e-05
11:124482977 C G 0.022899 8.8940e-06
11:124483535 T C 0.040657 2.1918e-05
11:124489274 G A 0.039346 -9.9536e-06
11:124489567 C T 0.073492 3.3909e-06
11:124490385 C T 0.050502 -2.4212e-05
11:124493411 A G 0.147247 7.5576e-06
11:124494676 C T 1.100208 1.2773e-05
11:124499866 A G 0.048889 -1.7103e-05
11:124500024 C G 0.199521 2.8260e-05
11:124500761 G A 0.197950 -2.7756e-05
11:124508701 A G 0.035048 5.1586e-06
11:124509525 C T 0.102218 2.8334e-05
11:124512372 C T 0.039898 -2.0754e-05
11:124521133 C T 0.054170 4.0267e-05
11:124527200 T C 0.089809 2.8687e-05
11:124530664 C T 0.118632 2.8124e-05
11:124537995 C T 1.735021 4.0138e-05
11:124573594 T C 0.035866 -2.2516e-05
11:124576986 A G 0.098719 -5.6870e-05
11:124578282 G A 0.907244 -2.9761e-05
11:124580689 A G 0.409844 -2.0541e-05
11:124584312 G C 0.959619 -2.1404e-05
11:124592094 T C 0.049155 -4.3711e-07
11:124592879 G A 0.429942 4.0419e-06
11:124593946 A G 0.025042 5.9421e-06
11:124596996 A G 0.221248 -3.0665e-05
11:124597824 C T 0.121167 7.7472e-06
11:124600758 G A 0.473634 -2.1025e-05
11:124601378 T C 0.041167 1.2365e-05
11:124602074 T C 1.117466 2.4037e-05
11:124606285 C T 0.336037 -3.5792e-05
11:124606612 T G 0.152992 -3.7086e-05
11:124618346 G A 0.058026 -3.0911e-05
11:124624150 A G 0.175674 -7.8328e-05
11:124625658 T C 0.446989 8.2722e-05
11:124627479 G A 0.298373 3.5629e-05
11:124633680 T C 0.040485 -9.5867e-06
11:124643939 C A 0.377967 7.8497e-06
11:124648487 T C 0.303527 2.1005e-05
11:124655628 A G 0.143082 5.5117e-08
11:124657596 G A 0.222985 5.0880e-05
11:124659708 G A 0.051355 1.5514e-05
11:124660184 C A 0.732722 2.3046e-05
11:124669023 A G 0.092821 -3.6840e-05
11:124670798 T C 0.036305 -3.5360e-05
11:124671694 C G 0.509734 -5.6508e-06
11:124674924 G A 0.180913 1.0222e-04
11:124680673 C T 0.030959 -2.3930e-05
11:124682271 C A 0.025983 -2.4130e-05
11:124682413 C T 0.028466 -1.6789e-05
11:124682568 C T 0.045802 3.8058e-05
11:124683004 C G 0.410454 -1.3747e-05
11:124684374 G A 0.044221 2.2703e-05
11:124687618 C T 1.373053 -9.1726e-06
11:124689950 G T 0.466724 3.2174e-06
11:124690931 T C 0.195142 1.9204e-06
11:124697216 T C 0.137467 1.1426e-05
11:124697855 A G 0.384968 9.9147e-06
11:124697902 G A 0.794578 -5.0223e-05
11:124699080 T G 0.029638 2.8359e-05
11:124699612 C T 0.040310 2.2146e-06
11:124699647 C A 0.047032 -5.9192e-06
11:124704982 A G 0.201257 7.6075e-06
11:124705053 G A 0.646656 -4.1515e-05
11:124708194 T G 0.092938 3.5909e-05
11:124709852 A G 0.467759 2.0986e-05
11:124710384 T G 0.023750 1.1450e-05
11:124710972 T C 0.040105 4.0544e-05
11:124713965 G A 1.012139 7.4955e-06
11:124715093 A C 0.382430 -4.8175e-05
11:124715569 A G 0.098495 -2.3867e-05
11:124717520 T C 0.142712 -4.1676e-05
11:124718519 A C 0.958538 1.5005e-05
11:124721003 A G 1.223748 7.9434e-05
11:124722391 G C 0.043215 1.7361e-05
11:124722422 A G 0.133696 -3.0135e-05
11:124724934 G A 0.738708 8.0233e-05
11:124734116 C T 0.031647 -4.0351e-05
11:124737216 C T 0.141518 3.1551e-05
11:124738367 T C 0.477273 7.2607e-06
11:124739988 C T 1.408834 1.2640e-05
11:124741488 C A 0.039765 1.3071e-05
11:124742365 A G 0.233609 2.6455e-05
11:124745346 A G 0.128983 3.5607e-05
11:124749145 A G 0.023850 1.2836e-05
11:124751881 T C 0.280738 3.9723e-05
11:124753223 T C 0.324092 -5.9494e-06
11:124759342 C T 1.808263 -1.2101e-05
11:124762165 G A 0.183500 2.9865e-05
11:124762486 A G 0.289161 2.9751e-06
11:124767290 T C 0.120657 -1.0967e-05
11:124767686 T G 0.067023 -1.7496e-06
11:124770079 A G 0.048804 1.8543e-05
11:124771763 G A 0.801469 -2.1038e-05
11:124781713 G A 0.160555 1.1904e-05
11:124788805 G C 0.083116 9.2785e-06
11:124789755 C T 1.420782 -3.7458e-05
11:124789828 T A 0.193318 2.4257e-05
11:124792956 G C 0.041732 1.4541e-05
11:124793682 C T 1.395562 -4.9410e-05
11:124793716 A G 0.562498 -3.2219e-06
11:124794712 T C 0.046607 2.6966e-05
11:124805984 G A 0.098498 -3.2718e-05
11:124809939 C T 0.030173 -1.3227e-05
11:124810560 C T 0.109128 -1.8959e-05
11:124814951 G A 0.388701 -5.0014e-05
11:124820878 G A 0.105077 1.6211e-05
11:124822983 C G 0.079114 -4.8024e-06
11:124823305 C A 1.222271 -4.2362e-06
11:124823648 C T 0.334151 -2.8340e-05
11:124824066 T C 1.095239 1.3358e-05
11:124825636 C T 1.536301 -2.8878e-05
11:124838993 T G 0.030852 -4.2360e-05
11:124855162 A G 0.213494 3.2104e-05
11:124857708 A G 0.382975 4.4491e-05
11:124861377 G A 0.086225 -2.0167e-05
11:124864076 G T 0.060892 2.8901e-05
11:124885440 G A 0.044585 -6.2369e-06
11:124901473 G A 0.085570 3.2358e-05
11:124907000 C G 0.063079 4.1283e-05
11:124908352 C T 0.296701 2.3369e-05
11:124910805 T G 0.714793 1.2382e-05
11:124913758 C T 0.040144 -2.8926e-05
11:124923568 G A 0.082350 -1.9984e-05
11:124928263 G A 0.105837 -6.5292e-06
11:124930033 A G 1.827653 -2.3622e-05
11:124931559 T G 0.046597 4.6332e-05
11:124940330 A G 0.386562 4.4933e-05
11:124942698 T C 0.297895 3.0471e-05
11:124945085 G A 1.506255 5.2034e-05
11:124945152 G A 0.051252 4.4088e-06
11:124945546 T C 0.109939 3.7702e-05
11:124946758 G A 0.183363 4.7035e-06
11:124947396 G A 0.711349 -5.4417e-06
11:124948066 A G 0.570467 -1.6833e-05
11:124949044 T C 0.386779 -1.1334e-05
11:124950117 T C 0.103594 2.8927e-05
11:124953354 T C 0.409549 -4.7117e-05
11:124954652 C G 1.439868 -1.4749e-05
11:124956298 T C 0.175135 -1.3852e-05
11:124960953 C T 0.222472 -2.3882e-06
11:124962245 G A 1.858281 1.9585e-05
11:124963623 C T 1.442276 -3.1570e-06
11:124967083 A C 0.043789 4.8998e-06
11:124967155 T G 0.621095 7.7196e-06
11:124967678 G A 0.894293 6.4070e-06
11:124970976 T C 0.072379 3.9675e-05
11:124974588 T C 0.479243 1.1338e-05
11:124977280 C T 0.914680 3.2593e-05
11:124980520 G T 1.017342 4.8554e-05
11:124982148 G A 0.041362 1.1833e-05
11:124982566 G T 0.358407 -1.4351e-05
11:124983982 A G 0.434483 2.6606e-05
11:124984629 T G 0.060041 -4.8727e-06
11:124989294 T C 0.131290 -1.9154e-05
11:124989362 G C 0.271263 -3.4363e-07
11:124990170 C T 0.979824 3.0690e-05
11:124997023 A G 0.068231 -3.0461e-05
11:124997311 T C 0.146179 9.4330e-06
11:124998569 T C 0.044185 4.9352e-05
11:125003004 G A 0.402895 2.5702e-06
11:125009543 A G 0.139697 2.2717e-05
11:125012664 A G 0.488046 -8.0708e-06
11:125019466 G C 0.694087 7.3704e-06
11:125020313 A G 0.351899 -3.1688e-06
11:125020865 A C 0.066887 -1.5800e-06
11:125025132 T C 0.046600 4.5941e-06
11:125027848 C T 0.148234 1.3962e-05
11:125030278 G A 0.599420 6.9076e-06
11:125030835 T C 0.075173 2.6067e-05
11:125038049 A G 0.064504 -7.0645e-06
11:125045054 A G 0.713692 3.3814e-05
11:125046860 T C 0.577027 5.5306e-06
11:125052330 G A 0.039154 -2.1503e-06
11:125052626 G A 0.888233 -1.1440e-05
11:125052718 G A 0.582597 2.8514e-06
11:125059432 G A 0.027430 4.6102e-06
11:125060399 C G 0.025201 -3.1683e-06
11:125067973 T G 0.056669 1.7198e-05
11:125068193 T G 0.480853 -1.3266e-05
11:125073825 C T 0.381920 -2.0701e-05
11:125074999 C T 0.039249 -4.5796e-05
11:125088314 T C 0.037408 9.3125e-06
11:125091482 T G 0.032877 -3.5225e-05
11:125095221 T C 1.444535 1.1757e-05
11:125096492 T C 0.044909 -1.2199e-05
11:125107290 T C 0.306448 1.8851e-05
11:125108898 T G 0.053699 -7.0845e-06
11:125113503 A G 0.669276 4.0241e-06
11:125117403 A C 0.040927 -1.7416e-05
11:125122386 G T 0.138873 -4.9187e-05
11:125122508 T C 0.070344 8.2073e-06
11:125123812 A C 1.144303 5.1230e-06
11:125140514 G A 1.006644 -9.7715e-06
11:125143775 G A 0.071700 -2.8246e-06
11:125153975 A G 0.020270 1.5431e-05
11:125165779 G A 0.100215 -1.6332e-05
11:125167579 A G 0.059756 -1.9331e-05
11:125169468 G T 0.276772 -6.6088e-05
11:125170639 G A 0.351598 -8.3103e-05
11:125172383 A C 0.215263 -2.6291e-05
11:125172593 G A 0.452763 -8.2146e-05
11:125176880 T C 0.031673 1.8548e-05
11:125178403 T C 0.345921 -6.4962e-05
11:125179853 G A 0.345661 -6.3320e-05
11:125182138 A G 0.272623 -3.9157e-05
11:125182960 C T 0.765976 6.4665e-06
11:125183014 C T 0.056331 -2.0930e-05
11:125183118 T C 0.357310 -2.5751e-05
11:125183480 A G 0.025892 2.5851e-05
11:125184188 C A 0.088420 -1.5956e-05
11:125184211 A C 0.047249 -2.4907e-05
11:125192514 A G 0.045149 -3.1875e-06
11:125192927 C T 0.117337 -1.6659e-05
11:125200221 A G 0.075144 -8.1988e-06
11:125201303 G A 0.204159 -1.9218e-05
11:125204796 G A 0.231304 1.2740e-05
11:125207714 T C 0.072674 -5.6482e-06
11:125220225 C T 0.061184 1.7045e-05
11:125220389 C A 0.134640 4.7423e-06
11:125222132 T C 0.038505 -1.6712e-05
11:125223664 G A 0.051654 -2.2376e-05
11:125227232 A C 0.105639 4.6092e-06
11:125228526 G A 1.937683 -1.7971e-05
11:125230244 C A 0.075702 3.0298e-07
11:125233590 G A 0.316277 2.8695e-05
11:125235011 G A 0.085553 2.5719e-05
11:125238932 G A 0.097352 -8.0798e-06
11:125241046 A G 1.162308 -3.6689e-05
11:125241666 C T 0.418906 -7.4276e-05
11:125250988 G T 0.062765 1.4904e-06
11:125251941 T C 1.338231 2.1063e-06
11:125252060 G A 0.095840 -3.9949e-06
11:125253551 C T 1.292407 3.9473e-05
11:125253757 G A 0.308720 -6.2055e-06
11:125257361 A G 0.090747 -8.2250e-06
11:125257669 A G 0.253480 4.6797e-06
11:125259964 T G 0.078396 5.8329e-06
11:125261358 T C 0.472949 9.9762e-06
11:125261490 C A 0.076929 1.5364e-05
11:125262226 T C 0.169757 -4.7037e-06
11:125265142 G A 0.256187 1.8853e-05
11:125267266 G A 0.589354 1.6734e-05
11:125269340 A G 0.226640 1.0296e-05
11:125269345 A G 0.062605 -1.1128e-05
11:125272420 A G 0.029579 -2.2244e-05
11:125276075 A G 0.915849 -1.4659e-05
11:125277494 T C 0.246167 1.7939e-05
11:125281630 T C 0.059869 1.5586e-05
11:125282958 A G 0.184652 3.2426e-05
11:125283563 C T 0.291504 5.6630e-05
11:125287500 T G 1.686499 -3.2841e-05
11:125289280 G A 0.146926 2.0203e-05
11:125291130 A G 0.100306 -2.2929e-05
11:125291645 G A 1.052310 3.9816e-05
11:125293248 G T 0.047029 -1.5650e-05
11:125303807 G A 0.247050 -6.8462e-06
11:125304009 G A 0.591286 6.4101e-06
11:125317895 A G 0.033870 -4.2740e-05
11:125322254 G C 0.037213 -3.0796e-05
11:125323542 C T 0.296789 -1.0040e-05
11:125326026 T C 0.792728 -4.9703e-05
11:125349958 T C 0.057545 -1.5031e-05
11:125351472 T A 0.380440 5.1020e-05
11:125352324 G T 0.108618 1.4819e-06
11:125357776 T C 0.392385 3.8474e-05
11:125365285 C T 0.375380 3.2496e-05
11:125365418 A C 0.043569 1.1807e-06
11:125383747 A G 0.055705 3.8511e-05
11:125385680 T G 0.133105 2.5215e-05
11:125417690 A G 0.167072 8.6195e-05
11:125445580 G A 0.029667 -1.6345e-05
11:125452313 G A 0.677858 3.1593e-05
11:125453301 A G 0.082084 -9.3790e-06
11:125458606 G A 0.092740 -8.2393e-06
11:125461788 T C 1.763035 -8.1245e-06
11:125464841 G A 1.761247 -8.6382e-06
11:125466676 T G 0.134429 1.4891e-06
11:125472442 T C 0.132180 -2.0012e-06
11:125473721 C T 0.131294 4.1177e-07
11:125478666 T C 0.051258 1.6685e-05
11:125479833 A C 0.578961 -3.2938e-06
11:125482982 C T 0.063128 7.8972e-06
11:125491575 G A 0.033471 -2.2536e-05
11:125495022 T C 0.291397 -1.3340e-05
11:125495746 G C 0.133066 6.6915e-07
11:125525195 G A 1.922775 8.8848e-06
11:125533828 G T 0.588436 -6.1468e-06
11:125539202 C A 0.293984 1.7337e-05
11:125547869 T C 0.132024 -8.3346e-07
11:125550211 T G 0.089104 -2.9416e-05
11:125568845 A G 0.254479 -1.1639e-06
11:125570178 C T 0.051239 -6.7413e-06
11:125588945 T C 0.043754 1.4181e-05
11:125593334 T C 1.190663 1.9612e-06
11:125601979 C T 0.379025 -4.6380e-06
11:125607249 A G 0.141141 -1.3229e-06
11:125617606 A G 0.715484 -2.1493e-05
11:125617610 G A 0.550800 -3.8761e-06
11:125617763 G C 0.094181 -3.1729e-06
11:125636714 A G 1.901947 -3.4084e-05
11:125640876 T C 0.896413 -2.8004e-05
11:125646223 G A 0.771796 -1.5381e-05
11:125648216 T C 1.522851 -1.9331e-05
11:125659371 A G 0.126133 -2.5099e-06
11:125661054 C T 0.272120 -1.8602e-05
11:125668862 C T 0.054812 -4.5824e-06
11:125674234 G A 0.340685 2.6834e-05
11:125695732 T C 0.046483 -1.1628e-05
11:125700430 A C 1.775924 -2.5506e-05
11:125706441 T C 0.041371 -6.1094e-06
11:125707761 C A 1.182110 -3.9630e-05
11:125708293 G T 0.253415 -7.7099e-08
11:125725074 A G 0.025700 6.7803e-06
11:125744572 T C 1.775584 -2.3531e-05
11:125760995 T C 0.409503 -5.9188e-05
11:125763746 G C 1.014327 -1.3110e-05
11:125765528 A G 0.079263 -7.7135e-06
11:125766044 A C 1.351731 3.2741e-06
11:125766204 C G 1.760140 -4.9636e-05
11:125769354 C T 0.469940 -1.6146e-05
11:125772999 C T 1.216506 -3.3053e-05
11:125773768 C T 0.033708 2.1478e-05
11:125780105 C A 0.901142 -2.8181e-05
11:125784895 T G 0.054689 3.3981e-06
11:125785765 C T 0.298762 -4.3384e-05
11:125795750 C A 0.093207 -3.0785e-05
11:125798185 C A 0.089221 -1.5556e-05
11:125802302 T C 0.287476 9.3799e-06
11:125805409 A G 0.050369 -8.5340e-06
11:125809627 C T 1.409169 -2.7856e-05
11:125810360 A G 0.097871 -2.4176e-05
11:125812289 A G 1.205841 -1.5229e-05
11:125819277 A G 0.030663 -1.1717e-05
11:125819468 T C 0.041809 -5.3750e-06
11:125823086 T C 0.597524 -6.0506e-05
11:125827072 A G 0.381657 5.4891e-05
11:125828007 C T 1.069974 -1.5148e-05
11:125830559 G A 0.084564 -1.9185e-05
11:125830697 C T 0.637798 -6.1595e-05
11:125830970 T A 1.364584 -2.3934e-05
11:125831407 C T 0.028125 -1.1700e-05
11:125837405 C T 0.042517 2.8299e-06
11:125844966 C G 0.204036 -2.1364e-05
11:125848261 T C 0.724848 -3.3505e-05
11:125849462 G A 1.141979 -1.9314e-05
11:125853316 C T 0.022591 -1.9752e-05
11:125856825 T C 0.532040 1.4172e-06
11:125864206 C T 0.022523 -2.0137e-05
11:125868261 G A 0.093207 -1.3270e-05
11:125871715 A G 0.394095 8.4421e-06
11:125872871 A G 0.513451 -4.4730e-07
11:125873102 A G 1.072781 -2.4208e-05
11:125875834 T C 0.052654 5.0712e-05
11:125876885 C T 0.353058 -1.6254e-05
11:125879341 G T 0.023276 -1.9371e-05
11:125881102 C T 0.519131 1.8055e-06
11:125889114 A G 0.065163 6.7114e-06
11:125889526 T C 0.166771 4.4954e-05
11:125891162 G A 0.091964 2.0553e-05
11:125891269 T C 1.112916 -1.1829e-05
11:125891594 A G 0.218954 -3.3050e-05
11:125892207 C T 0.437599 -1.0754e-05
11:125893275 T C 0.384604 5.7235e-07
11:125894346 A C 0.143855 2.5043e-05
11:125894540 G C 0.138451 -2.3273e-05
11:125905258 T C 1.694688 -3.3448e-05
11:125908185 C G 0.182237 2.5458e-05
11:125909581 A C 0.057578 4.6257e-05
11:125917325 A G 0.320519 -1.6923e-05
11:125924669 C T 0.335206 6.2900e-05
11:125927001 A G 0.020854 -1.3658e-06
11:125934468 T G 0.026950 2.0534e-05
11:125942228 T C 0.363172 -2.1244e-05
11:125942704 T C 0.037473 -2.0880e-05
11:125948528 T G 1.303952 -1.1177e-05
11:125948846 A G 0.703182 1.4229e-05
11:125950182 A G 0.402252 -5.0600e-05
11:125953041 C A 0.236471 4.2869e-05
11:125959249 T C 1.372932 -1.1353e-05
11:125962480 G A 0.161178 5.9202e-05
11:125969033 A G 0.254917 -3.9446e-06
11:125970574 T G 0.537502 2.6263e-05
11:125972440 G A 0.333145 2.7863e-05
11:125974071 T C 1.564654 2.7203e-06
11:125975854 A G 0.689878 4.6522e-05
11:125979575 T C 0.054533 -2.6090e-05
11:125981010 T C 0.061609 1.5514e-05
11:125981112 G A 0.064310 -3.3518e-05
11:125982142 C T 0.496465 3.0895e-05
11:125982705 T C 1.301083 4.7279e-05
11:125984970 G A 0.301307 -2.5151e-05
11:125986265 A G 0.110293 -1.4420e-05
11:125988745 G A 0.215925 3.5277e-05
11:125990750 T G 0.110835 4.2206e-05
11:125998029 A G 0.028180 -1.8169e-05
11:125998207 G A 0.988773 -3.2582e-05
11:126001299 T C 0.022666 -5.4927e-06
11:126002453 T C 0.022782 5.4083e-06
11:126005858 A G 1.811635 -1.3163e-05
11:126006811 G A 0.366074 -3.4063e-05
11:126008388 A G 0.067731 3.6259e-05
11:126009500 C T 1.639739 -3.2351e-05
11:126010248 A G 0.117389 4.1845e-05
11:126012786 T G 0.621381 8.9067e-06
11:126014330 T G 0.063748 1.3852e-05
11:126016712 C T 1.388165 4.2349e-06
11:126021300 T C 0.057282 2.9586e-05
11:126023487 C T 0.779939 5.7856e-05
11:126024035 A C 0.066017 -1.4303e-05
11:126026912 A G 0.278735 -5.6648e-05
11:126028717 C T 0.426748 -3.0360e-05
11:126031024 A C 0.173678 3.3413e-05
11:126033625 G A 0.339397 2.4056e-05
11:126036114 A G 0.084654 3.7438e-05
11:126042206 A G 0.336501 -8.2950e-05
11:126045328 C T 0.441124 -3.9327e-05
11:126051316 T C 1.291300 -1.6384e-05
11:126051380 A G 0.089416 2.9696e-05
11:126066040 T C 0.589059 -7.9404e-06
11:126070064 T G 0.412759 -2.3001e-05
11:126071349 T G 0.045075 1.7965e-05
11:126074192 G A 0.225611 -1.7215e-06
11:126080352 G A 0.590205 -3.6562e-05
11:126080776 A G 0.040200 -6.3184e-06
11:126081336 C T 1.557308 -3.8473e-05
11:126081403 C T 0.618762 8.9400e-08
11:126099838 A G 0.030972 -3.3795e-06
11:126124289 A G 0.045935 -3.9891e-05
11:126133670 A G 0.071833 5.7759e-06
11:126135139 T G 0.229451 -2.0661e-05
11:126139936 G C 0.068140 8.7419e-06
11:126160826 T C 0.043160 1.5883e-05
11:126162468 A G 0.071684 5.8113e-06
11:126162843 T C 0.328640 -7.5478e-06
11:126163612 G T 0.498935 -6.6384e-06
11:126174164 T C 0.399129 -3.1419e-06
11:126188466 C T 1.493953 -3.4091e-05
11:126202361 C T 0.034052 1.3959e-05
11:126204979 T G 0.080305 -1.9736e-05
11:126209383 G A 0.846722 -1.0023e-05
11:126210862 A G 0.105551 2.8404e-05
11:126211727 C T 0.155907 -7.9986e-06
11:126218541 G A 0.123773 7.0414e-05
11:126219396 C T 0.461576 -6.9847e-05
11:126226775 C G 0.145160 3.7261e-05
11:126228659 G T 0.146932 3.2178e-05
11:126242976 C A 0.080480 -2.4345e-05
11:126243130 A G 0.066611 1.6838e-05
11:126243952 A G 0.264859 -1.1313e-07
11:126257083 C T 0.972018 -8.5444e-06
11:126260864 G A 0.026145 -2.7797e-05
11:126275402 T C 0.082045 -5.4422e-06
11:126278203 C T 0.149373 -4.2392e-06
11:126281897 A G 0.635367 -1.2662e-04
11:126284936 T C 0.163797 -2.0112e-05
11:126285301 A G 0.844210 -6.8221e-05
11:126286051 G A 0.154774 3.5671e-05
11:126290950 T C 1.033286 -6.2531e-05
11:126291579 A G 0.076339 -2.2746e-05
11:126293563 T C 0.108667 7.1806e-05
11:126294237 A G 0.236653 -2.4580e-05
11:126294817 A G 1.217461 1.6160e-05
11:126295135 A G 0.931416 1.3221e-06
11:126295346 T C 0.047389 1.1227e-05
11:126295435 C T 0.081448 2.1167e-05
11:126296589 T C 0.723897 6.6422e-05
11:126296678 C T 1.211242 2.7797e-05
11:126301449 C T 0.561213 4.0340e-06
11:126303742 T G 0.402603 -8.1249e-06
11:126305755 C T 0.215461 6.0587e-05
11:126306427 A G 0.648003 -1.0309e-05
11:126308359 A G 0.191624 -3.1678e-05
11:126310082 T A 1.428365 -1.5838e-05
11:126310119 G A 0.080571 -1.4788e-05
11:126310156 A G 0.534899 -8.3884e-06
11:126310299 C T 0.429841 8.3604e-06
11:126310913 T C 0.191776 8.1887e-05
11:126311355 G C 0.185853 -4.7660e-05
11:126314198 C G 0.124088 8.7784e-06
11:126314564 G A 0.481976 2.5459e-05
11:126315024 C T 1.638048 -3.4335e-05
11:126315727 C T 0.967201 -1.1816e-05
11:126315766 A G 0.022393 -1.5932e-05
11:126318323 G T 0.055072 -2.7415e-06
11:126326896 T C 0.119294 3.3387e-05
11:126328903 A G 0.644313 -8.9783e-05
11:126331038 C T 0.025489 -6.9046e-06
11:126332878 T C 0.365717 2.8813e-05
11:126337436 A G 0.317393 -1.1094e-04
11:126340821 A G 1.160061 -1.8112e-05
11:126343227 C T 0.099978 5.0287e-05
11:126346426 T C 0.215328 -2.9195e-06
11:126350355 T G 0.391917 -1.6658e-05
11:126351296 T C 0.102461 -3.3385e-05
11:126351595 C A 0.719074 -3.3268e-05
11:126356070 G T 1.914502 -8.7902e-06
11:126356398 T C 0.101140 -3.2645e-05
11:126360303 G A 1.116272 -5.9384e-05
11:126360403 G A 0.405365 4.1896e-05
11:126362042 T C 1.613877 -3.2788e-05
11:126363903 G A 0.036356 1.0278e-05
11:126368432 C A 0.884218 4.3183e-05
11:126368691 A C 0.131206 1.4645e-04
11:126370823 C T 1.709456 3.1455e-05
11:126370918 T C 0.605944 1.6345e-05
11:126371892 G A 0.376019 5.0997e-06
11:126372550 G A 1.118758 2.0782e-05
11:126372657 T G 0.033474 -9.1820e-06
11:126372810 A G 0.021952 -1.6942e-05
11:126375784 G A 0.029829 1.0687e-05
11:126380677 A G 0.033757 -9.6629e-06
11:126384549 G A 0.653180 7.5672e-06
11:126387658 A G 0.051829 -1.7565e-05
11:126388248 G A 0.165462 -3.3059e-06
11:126390087 C T 0.465604 1.2162e-04
11:126391297 G T 0.454435 8.7685e-05
11:126395752 G A 0.433194 8.3279e-05
11:126398378 T C 0.066991 -1.7557e-05
11:126401419 C T 0.835430 -8.2382e-05
11:126407542 A G 0.028482 1.3269e-05
11:126408413 T C 0.029079 1.4105e-05
11:126409469 C G 0.081175 -4.6317e-06
11:126410376 A G 1.097164 -5.5282e-05
11:126410828 G C 0.052517 -6.7201e-06
11:126414087 C T 0.319652 1.5359e-05
11:126414569 T C 0.239957 1.7115e-05
11:126415057 A G 0.089789 2.9031e-05
11:126416059 G A 1.674242 -4.2703e-06
11:126417873 C T 1.730794 -4.8093e-05
11:126421415 A G 0.025824 1.5291e-06
11:126426701 T C 0.057584 6.9958e-06
11:126429247 T G 0.023045 -1.1423e-05
11:126430657 C T 0.385072 3.8616e-05
11:126432303 A G 0.080665 -3.3954e-05
11:126434881 A G 0.603074 -1.7560e-05
11:126436229 C G 0.131372 -3.3459e-05
11:126437631 T C 0.047921 -1.7197e-05
11:126437941 A G 0.791478 -1.7949e-06
11:126441721 A G 0.066877 1.8149e-06
11:126442635 A C 0.049385 1.9657e-05
11:126444722 C G 0.912006 3.7683e-05
11:126445097 G A 0.104597 -5.6513e-05
11:126446587 A G 0.221378 -1.8561e-05
11:126450496 T C 0.527836 2.2217e-05
11:126452032 C T 0.598930 -2.3286e-06
11:126452369 G A 0.447427 -1.5833e-05
11:126453276 G A 1.934749 2.8862e-05
11:126456939 G A 0.042167 -7.2828e-06
11:126459787 C T 0.570399 4.0560e-05
11:126460208 G A 0.039596 5.3996e-06
11:126461210 A G 0.688410 -1.0228e-05
11:126463502 A G 0.251513 -3.4944e-05
11:126464255 T C 1.563625 3.2230e-06
11:126468813 T C 0.249646 -1.1786e-05
11:126470589 C T 1.979642 -1.2223e-05
11:126475896 G A 0.051586 -9.6154e-06
11:126477441 A G 1.940105 -8.7158e-06
11:126478832 A G 0.451933 1.7242e-05
11:126479796 A C 1.974575 2.6036e-06
11:126485087 C T 1.179079 5.0732e-06
11:126488070 C A 0.375467 -7.5640e-05
11:126495022 A C 0.049759 -3.1895e-06
11:126504305 G A 0.231087 -3.3186e-05
11:126504729 T C 0.437829 3.3909e-05
11:126510732 T C 0.070314 -1.2567e-06
11:126514508 G A 0.106930 1.6007e-05
11:126517350 T G 0.116681 4.7148e-06
11:126521087 G A 0.067026 1.3680e-05
11:126522029 G A 0.605846 1.6213e-05
11:126522229 A G 0.037178 -2.6691e-05
11:126523412 G A 0.137542 -2.2841e-05
11:126525296 T C 0.227036 1.9002e-06
11:126525475 T G 0.532945 7.7305e-06
11:126528035 T C 1.521695 -2.0297e-06
11:126530766 A G 0.064673 5.8335e-05
11:126535797 C T 0.047107 3.4263e-06
11:126536021 C T 0.231564 -1.7309e-05
11:126536380 G A 0.670231 7.9686e-06
11:126539136 C T 0.206581 2.2880e-05
11:126561684 G A 1.100585 1.2077e-05
11:126573534 G A 0.112588 -5.3686e-05
11:126574468 T C 0.104934 1.6531e-05
11:126581487 G A 0.084080 -4.3595e-05
11:126587812 A G 1.668582 5.2458e-05
11:126590829 G A 1.770069 5.3874e-05
11:126593046 A G 0.094820 -2.3750e-05
11:126596926 G A 0.161068 -1.7790e-05
11:126597657 T C 0.063790 -2.0909e-05
11:126602386 C T 0.831691 -1.4668e-05
11:126603342 T C 0.382245 1.3899e-04
11:126609087 A G 0.466818 -5.3312e-05
11:126609193 G T 0.076020 -4.6383e-05
11:126611955 A G 0.048973 5.8096e-06
11:126613621 T C 0.109345 1.9980e-05
11:126617182 A G 0.145215 2.5994e-05
11:126617737 T C 0.021455 -1.1095e-06
11:126619190 C T 1.655852 9.2316e-06
11:126619830 A G 0.200657 1.7095e-06
11:126625946 G A 0.459976 -1.0783e-05
11:126630621 T G 0.702854 -1.5815e-05
11:126635719 A G 0.030066 2.1691e-05
11:126641529 T C 0.179225 1.5572e-06
11:126650358 A G 0.066647 8.4176e-06
11:126650919 A G 0.046003 -2.2232e-05
11:126653986 T C 0.069951 -9.3477e-06
11:126654006 T C 0.041985 -3.0722e-05
11:126663446 T G 0.056036 -2.7875e-05
11:126664352 T C 0.107372 -2.6392e-05
11:126665701 C T 1.498851 -1.1913e-06
11:126670726 C T 0.487442 -8.4268e-06
11:126671287 T C 0.621465 1.3323e-05
11:126679317 A C 0.191773 1.2343e-05
11:126683618 A G 0.052881 1.4959e-05
11:126689772 A G 0.058775 1.7277e-06
11:126699254 A G 1.628278 1.7634e-05
11:126703293 G A 0.131027 2.8802e-05
11:126711740 G A 0.074333 -1.2606e-05
11:126712126 G A 0.110404 5.3448e-06
11:126727560 C A 0.025902 2.4721e-06
11:126738912 A G 0.186155 6.0087e-06
11:126740295 T C 0.178894 2.8614e-05
11:126742801 T C 0.072606 -1.5173e-05
11:126746893 A C 0.034451 -1.5795e-07
11:126748829 G A 0.281640 -1.4850e-05
11:126749622 A G 0.463549 1.8428e-05
11:126751209 T C 1.007641 5.6372e-06
11:126756289 G T 0.029784 1.2202e-05
11:126763346 T G 0.044669 7.9638e-06
11:126766984 T C 0.078403 -3.4537e-05
11:126768090 A G 0.714861 3.8573e-05
11:126775173 T C 0.992320 -2.9749e-05
11:126775442 A G 0.038151 9.8002e-06
11:126776629 G A 0.157926 1.8758e-05
11:126778513 G A 1.602026 1.3103e-05
11:126779429 T C 0.066452 -2.0608e-05
11:126780197 A G 0.066156 -8.7261e-06
11:126783911 C G 0.118593 -1.2549e-05
11:126786000 C T 0.217311 3.1860e-05
11:126788243 T C 0.034279 -1.5961e-05
11:126790856 C T 0.065501 8.8609e-07
11:126794763 C T 1.213050 -2.6369e-05
11:126798580 A G 0.752334 -3.5076e-05
11:126804555 C T 0.142524 -1.3831e-05
11:126805678 A C 1.665336 -2.4225e-05
11:126809541 A G 0.049499 3.2020e-05
11:126809705 C T 1.515622 6.8689e-06
11:126815545 T C 0.060109 1.4263e-05
11:126827446 C A 0.121663 7.0051e-05
11:126828098 A G 1.720395 1.2635e-05
11:126833355 A G 0.533968 -5.9439e-05
11:126837853 T C 0.207635 1.5534e-06
11:126838315 G A 1.738568 2.2667e-05
11:126849521 G A 0.313248 4.2155e-05
11:126854588 G A 0.131621 -1.4276e-05
11:126857424 G A 0.027398 3.5656e-05
11:126858161 C T 0.464315 2.9428e-05
11:126859157 C A 0.273883 1.4372e-05
11:126861144 C T 0.033062 2.6842e-05
11:126870021 T C 0.085495 9.3555e-06
11:126870796 A G 0.103389 -2.7016e-05
11:126873592 T C 0.803254 -4.2820e-06
11:126876074 C A 0.090075 1.2774e-05
11:126877035 A C 0.218356 -4.0054e-07
11:126879026 T G 0.217360 -1.8246e-05
11:126879688 C T 0.465279 6.9311e-06
11:126881800 T C 0.255161 4.7998e-05
11:126887815 G A 0.385221 -4.4742e-05
11:126891507 T C 0.562550 5.8067e-05
11:126893266 T G 0.076975 1.7565e-05
11:126895481 T C 0.683805 -4.6082e-05
11:126895523 C T 1.152219 -2.9450e-05
11:126904505 G A 0.039080 -1.0081e-05
11:126905287 C T 0.040563 1.1604e-06
11:126905700 T C 0.086307 -2.0843e-05
11:126917449 T C 0.286142 -9.7272e-06
11:126919989 T G 0.286480 7.9784e-06
11:126924262 C T 0.068312 -1.8398e-05
11:126935761 T C 0.037820 -3.3294e-05
11:126935820 C A 0.031368 -2.9516e-06
11:126941875 A G 0.037801 1.3731e-05
11:126942253 T C 0.061904 1.1184e-05
11:126943716 C T 1.953938 1.5691e-05
11:126945580 T C 0.032552 1.1721e-05
11:126950392 A G 0.043413 3.9792e-05
11:126957912 G A 0.035552 2.8196e-05
11:126964295 G T 1.623974 5.6675e-05
11:126965967 G A 1.058792 6.3020e-05
11:126968477 T C 0.698953 5.8645e-05
11:126979429 A G 0.085242 7.5709e-05
11:126979473 C T 0.040031 4.2833e-06
11:126980877 T C 0.030748 -1.0319e-05
11:126987498 T C 0.349426 7.7073e-07
11:126988609 T C 0.027034 -2.4754e-08
11:126990962 T C 0.031572 -1.6916e-05
11:126992205 T G 0.027132 -2.7490e-05
11:126997130 C T 0.414914 -8.8861e-06
11:126997382 G A 0.096391 -3.6202e-05
11:127000699 A G 0.060129 3.2692e-05
11:127012051 T C 0.128071 4.5912e-06
11:127013829 C T 0.148733 5.9958e-06
11:127014664 A G 0.096138 6.5048e-05
11:127014889 T C 0.023493 -2.0319e-05
11:127015116 T C 0.098183 -2.6650e-05
11:127017146 C T 0.041878 1.5625e-05
11:127030538 A G 0.093038 -1.6935e-05
11:127033551 C A 0.038022 -1.0586e-05
11:127034301 A C 1.126603 1.6514e-06
11:127044784 G A 0.080367 -4.5834e-05
11:127048359 C T 0.234806 -4.0872e-06
11:127052342 T C 0.108222 -2.2255e-05
11:127053602 T G 0.382861 6.6867e-06
11:127054272 T C 0.174934 2.5369e-05
11:127057017 G A 0.187927 -9.9842e-06
11:127059885 C T 0.709096 1.8047e-06
11:127062799 A G 0.147477 8.2427e-06
11:127063240 A G 1.182536 2.1402e-05
11:127076491 A C 0.139830 -4.0849e-06
11:127078525 T C 0.029777 3.3725e-06
11:127080868 T C 0.380989 -1.5246e-05
11:127081591 A G 1.181838 6.0397e-06
11:127093556 C T 0.615947 1.0641e-05
11:127094095 G A 0.043069 -5.8684e-06
11:127097977 A G 0.177245 2.3664e-05
11:127101653 C T 0.036373 -2.5689e-05
11:127102481 G A 1.283250 1.8477e-05
11:127106901 T G 0.024470 1.0626e-05
11:127107481 T C 0.124802 -4.6186e-05
11:127112010 A G 0.217724 4.3117e-05
11:127117796 C T 0.023445 2.1053e-05
11:127118317 T C 0.043660 -3.2970e-05
11:127120190 G A 0.687330 -1.9876e-05
11:127120541 C T 0.043738 -1.0465e-05
11:127124975 G T 0.337624 -2.6167e-05
11:127137851 A G 0.075092 -1.7682e-05
11:127147232 T A 0.055698 -1.4670e-05
11:127155353 G A 0.181877 5.3107e-06
11:127156972 T G 0.055585 -1.8663e-05
11:127162134 A G 0.044461 2.2362e-05
11:127166128 A C 0.331623 3.1768e-05
11:127180617 G A 0.803537 -1.5888e-05
11:127188508 C T 0.128749 4.3020e-06
11:127188998 A G 0.077669 -1.1889e-05
11:127189156 A G 0.049178 -7.7254e-06
11:127193005 A G 0.930890 -2.6672e-05
11:127193566 A G 1.680715 -2.7309e-05
11:127194236 A G 0.039466 3.6941e-05
11:127209833 C A 1.598936 -1.2535e-05
11:127211003 G A 0.620427 -9.9953e-06
11:127211178 A C 0.149574 -6.0405e-07
11:127213569 C T 0.024811 1.1922e-05
11:127215937 C T 0.118417 -1.5647e-05
11:127217848 T C 0.079448 4.7853e-06
11:127220368 G A 0.030219 -4.5707e-06
11:127221505 T C 0.035860 3.3939e-05
11:127249773 T G 0.032053 6.0427e-06
11:127251157 A G 0.187570 -1.9678e-05
11:127266151 A G 0.523828 -8.0895e-06
11:127269128 C T 0.654472 -1.8863e-05
11:127275509 A G 0.127934 -2.7883e-05
11:127285272 T C 0.068721 -1.7298e-05
11:127291147 C T 0.932717 2.3929e-05
11:127291567 C T 0.457817 1.3195e-05
11:127293877 T C 0.443243 -2.0212e-06
11:127297856 C T 1.537853 -1.4643e-05
11:127304116 T C 0.031634 3.3303e-05
11:127304504 A C 0.093496 1.9742e-05
11:127305084 C A 0.570181 -1.1470e-05
11:127307031 G A 0.967655 1.9869e-06
11:127313925 A G 0.114490 2.1987e-06
11:127314269 T C 0.078523 -1.9701e-05
11:127314677 T C 0.030193 -6.1326e-06
11:127315468 T G 1.368762 -6.1399e-06
11:127316138 C G 0.903579 1.7590e-05
11:127317582 C T 1.178602 -6.5301e-05
11:127319080 T C 0.229915 1.1335e-05
11:127323439 A G 1.247929 -4.5981e-05
11:127324118 A G 0.059502 1.9389e-05
11:127327783 A G 1.567594 -2.1021e-05
11:127332337 G A 0.243320 -8.4531e-05
11:127334464 T C 0.765278 -6.8124e-06
11:127342719 C T 0.536629 -1.8416e-05
11:127355817 A G 0.060587 2.5056e-05
11:127362707 A G 0.166923 -3.9591e-05
11:127363315 G T 0.641563 3.4221e-05
11:127368608 G A 0.049460 -9.4972e-06
11:127376456 A T 0.116304 -1.8475e-05
11:127380339 T C 0.049083 1.0087e-05
11:127385357 C A 0.034639 -1.0635e-04
11:127386926 C T 0.142037 -7.3914e-06
11:127395562 A G 0.073450 3.5916e-05
11:127398392 A G 0.027411 1.0260e-05
11:127409790 A G 0.056633 1.0202e-05
11:127428131 G A 1.023847 -8.3498e-06
11:127428704 A G 0.045954 2.1579e-06
11:127440032 G A 1.049664 -2.1760e-06
11:127445359 G T 1.362656 5.2714e-06
11:127445611 G T 0.079279 2.5733e-05
11:127456723 T C 0.443562 -1.5197e-05
11:127461060 C T 0.096012 3.6884e-05
11:127478879 A G 1.124893 4.9581e-06
11:127481098 T C 0.427479 1.8541e-05
11:127483486 C T 0.031712 -3.2049e-06
11:127492552 A G 1.001376 7.7951e-06
11:127502704 G T 0.048788 1.5021e-05
11:127505230 G C 0.095314 7.7349e-06
11:127520855 C T 0.624318 3.0914e-05
11:127527472 T C 0.040417 -4.0452e-06
11:127532335 C A 0.291787 -2.0660e-05
11:127535300 T G 0.050456 7.0451e-06
11:127540932 A C 0.081986 -1.3737e-05
11:127571071 G C 0.043991 2.2629e-05
11:127585085 G T 0.144890 1.8672e-06
11:127588850 C T 0.104285 1.8347e-05
11:127596815 A G 0.108138 -4.7429e-05
11:127603893 A C 0.249916 -3.0372e-05
11:127605002 A C 0.037207 -2.0001e-05
11:127605895 C A 0.036879 1.9927e-05
11:127609325 G A 0.031059 -4.3201e-05
11:127634691 A C 0.658292 2.1804e-05
11:127638678 A G 0.041936 2.0689e-05
11:127658427 G A 0.128204 -2.2832e-05
11:127660322 A T 0.062459 -1.3163e-05
11:127663585 G A 0.696321 -2.4688e-05
11:127671845 T C 0.121066 9.9026e-06
11:127674261 T C 0.235095 2.8373e-05
11:127675077 T C 0.055786 1.0076e-05
11:127675250 C T 0.041066 -8.8045e-06
11:127676954 G A 0.048694 -1.2052e-05
11:127678253 T C 0.812641 -2.5835e-05
11:127678367 G T 0.554764 -1.5290e-05
11:127680261 C A 0.078539 -1.4348e-06
11:127681080 G A 0.608495 -3.1159e-05
11:127681994 C T 0.424957 -7.5771e-06
11:127687117 A C 0.958677 1.6130e-05
11:127688940 A G 0.041011 1.7130e-05
11:127691184 T C 0.024613 4.7517e-07
11:127692817 C A 0.026113 3.0951e-07
11:127692930 A G 0.052027 -1.1553e-05
11:127694885 A G 0.026755 -4.8266e-07
11:127698837 C T 0.153933 -1.1938e-05
11:127699592 T C 1.092350 2.7091e-05
11:127701554 A G 0.205513 1.0611e-05
11:127704096 A G 0.049875 7.8741e-07
11:127708247 T C 0.210498 -1.7734e-05
11:127714349 G A 0.054196 4.9966e-05
11:127715426 T C 1.065799 1.5686e-05
11:127715485 G A 0.171250 -7.0692e-06
11:127715816 G T 0.090747 2.6031e-05
11:127717833 C A 0.079257 3.4527e-07
11:127718228 G A 0.965004 2.2391e-04
11:127718272 G A 0.112581 4.6657e-05
11:127720615 C A 0.455597 2.3484e-06
11:127728331 C G 0.053189 -9.2173e-05
11:127730509 C T 0.048054 1.9000e-05
11:127731661 C A 0.133501 4.1864e-06
11:127734503 T C 0.033880 4.4876e-07
11:127749302 G A 0.046042 2.0463e-05
11:127749326 T C 0.021870 -2.5472e-05
11:127753528 G A 0.375906 1.7975e-05
11:127756852 G T 0.030141 -4.8162e-06
11:127759260 A G 0.104243 -5.4897e-05
11:127759761 G A 0.054939 2.3913e-05
11:127765668 A G 0.053556 -3.3977e-06
11:127766541 A G 0.027846 3.0206e-05
11:127767301 T C 1.633076 -3.1696e-05
11:127769088 T C 0.028222 7.9461e-06
11:127789969 G A 1.427943 -7.8101e-05
11:127792531 G A 0.091026 1.0262e-05
11:127800024 G T 0.147542 -1.1389e-05
11:127813659 G T 0.830519 7.9879e-05
11:127818348 T C 1.560058 8.1988e-05
11:127818671 T C 0.073774 5.6913e-06
11:127821752 A G 0.033649 5.3181e-06
11:127836408 T C 0.091000 -6.3188e-06
11:127840854 T C 0.020822 -2.6813e-05
11:127864779 A C 0.528914 7.4821e-05
11:127865436 G A 0.034425 7.0658e-06
11:127869186 A G 0.085615 3.0513e-05
11:127890156 G T 0.182594 5.9438e-06
11:127896734 T C 0.034857 -5.5455e-06
11:127897280 G A 0.732197 -4.5244e-07
11:127897490 G A 0.289232 2.7190e-05
11:127900579 G A 0.363461 7.4578e-07
11:127901257 T G 0.138087 2.6369e-05
11:127902023 A G 0.053124 -3.1586e-05
11:127908109 A G 0.059369 -1.5190e-05
11:127910005 C T 0.120615 2.4321e-05
11:127914975 A G 0.068555 1.1818e-05
11:127920600 T G 0.043965 -1.9681e-05
11:127923356 C A 0.044344 3.0791e-05
11:127927061 T C 0.110280 1.4194e-05
11:127934265 A G 0.046876 -5.9641e-06
11:127939619 T C 0.048473 -2.9820e-05
11:127940351 A G 0.300155 -3.7389e-06
11:127954877 T C 0.055358 1.9234e-05
11:127959131 G T 1.344346 4.4944e-07
11:127960194 C A 0.071704 -7.4124e-05
11:127970418 T C 0.073713 6.9546e-06
11:127984430 A G 0.036444 1.3355e-05
11:127985032 T C 0.102123 -3.1557e-07
11:127986202 A G 0.365120 -5.2621e-05
11:127988075 A G 0.099796 1.1450e-05
11:128001195 G A 0.064011 -8.9205e-06
11:128002456 A G 0.930474 -2.1171e-05
11:128003139 A C 0.085592 7.4125e-06
11:128003837 T C 0.353967 1.2085e-05
11:128016873 A G 0.104938 9.0953e-06
11:128025103 C A 0.129366 -5.0778e-05
11:128031274 G A 1.689852 -4.4448e-06
11:128036813 C T 0.182782 4.6547e-06
11:128038261 A G 0.288379 -3.4204e-05
11:128040810 G A 0.284828 2.5601e-05
11:128043547 G A 0.589442 1.8933e-05
11:128044762 A G 0.573122 -3.2463e-05
11:128044820 T C 0.265278 2.1239e-05
11:128045869 C T 1.822856 -3.6919e-05
11:128047122 T G 1.162850 9.2880e-06
11:128047365 C T 0.841873 -2.7894e-05
11:128051163 A G 0.041177 2.3837e-05
11:128054605 T C 1.807633 -2.5151e-05
11:128058222 A C 0.022948 4.1390e-06
11:128066322 T G 0.043111 -2.6701e-05
11:128081710 G T 0.083603 3.0277e-05
11:128086395 T C 0.083927 3.3019e-05
11:128091631 T C 0.132134 -2.2753e-05
11:128096708 C T 0.570993 1.9102e-05
11:128100094 A C 0.032494 -3.9220e-05
11:128108241 T C 0.101763 -2.3682e-05
11:128108729 G A 0.838199 -2.9978e-05
11:128108947 G A 0.030939 1.7667e-05
11:128111159 C T 0.162285 2.0313e-06
11:128111162 C T 0.021237 2.7468e-05
11:128121598 G A 0.502408 3.6953e-05
11:128121776 G C 1.006281 -1.9064e-05
11:128122594 T C 0.038930 -7.6428e-06
11:128126473 G C 0.189378 7.6304e-05
11:128129187 C T 0.093652 -1.0461e-05
11:128131861 G T 1.915320 1.0432e-05
11:128134910 G A 0.029310 3.0812e-05
11:128135111 A G 0.063771 -6.7242e-05
11:128136714 T C 0.024623 1.9929e-05
11:128153720 G T 0.058181 4.1659e-05
11:128155257 T C 0.429348 2.0666e-05
11:128157865 T C 0.437570 -3.0710e-07
11:128158604 A G 0.023782 3.8821e-06
11:128159029 G A 0.841886 -7.8632e-07
11:128176129 A G 0.023701 9.7014e-06
11:128176521 A G 0.047824 2.2275e-06
11:128180125 G C 0.102328 -3.2740e-05
11:128182984 G T 0.155053 6.3151e-06
11:128185154 T C 0.351133 -1.1331e-05
11:128187047 G A 1.940374 2.6656e-05
11:128187383 C T 0.933993 4.0858e-06
11:128188928 A G 0.032468 -2.3213e-05
11:128189101 G A 0.307571 6.4763e-05
11:128189514 C T 1.386136 2.5906e-05
11:128194137 C T 0.197914 -9.9233e-06
11:128199283 A G 0.194331 4.6777e-06
11:128201619 C T 0.488458 1.4887e-04
11:128203496 A C 0.511130 -1.4782e-05
11:128203573 C T 0.062278 5.1036e-05
11:128206410 T C 1.092678 1.5572e-05
11:128209788 G A 0.559340 -3.9700e-05
11:128214422 A G 0.167757 2.2738e-05
11:128220226 T C 1.398247 3.2743e-05
11:128229153 C T 0.035571 -2.6697e-05
11:128230679 C A 0.125412 2.8521e-05
11:128233832 A C 0.066695 5.5121e-06
11:128234572 G T 0.039193 -1.5575e-05
11:128235129 A G 0.228457 4.6145e-06
11:128239740 G A 0.223985 4.5305e-05
11:128241103 T C 0.930101 6.3813e-06
11:128243864 G A 0.123718 1.9725e-06
11:128245331 A G 0.195097 1.5513e-05
11:128248719 T C 0.267268 1.5426e-05
11:128254504 C T 0.170149 2.5110e-05
11:128258136 T C 0.143521 -5.4245e-06
11:128258387 T C 0.070649 -1.4973e-05
11:128258979 T G 0.037184 -2.7776e-05
11:128266868 A G 0.028274 -9.2374e-07
11:128269844 A C 0.877061 1.3191e-05
11:128270839 T G 0.022890 5.2280e-05
11:128271317 A G 0.048856 6.2378e-05
11:128271732 T C 0.196249 -3.7407e-05
11:128273820 T C 0.088605 1.1475e-04
11:128275064 G A 0.045594 2.0990e-05
11:128281184 T C 0.168169 -7.1451e-05
11:128286441 G A 0.320902 4.9182e-05
11:128287850 C T 0.386734 8.4771e-05
11:128288400 T C 1.140833 5.7320e-05
11:128290642 A G 0.033007 4.7602e-06
11:128294507 T C 0.045461 3.6602e-06
11:128304260 T C 0.226085 -8.5266e-06
11:128308619 T C 0.032088 -1.5285e-05
11:128310800 A G 0.040368 1.5337e-05
11:128319478 T C 0.197048 -1.8347e-05
11:128327843 T C 0.046954 2.2476e-06
11:128329274 G A 0.056773 -4.7958e-05
11:128333805 G A 0.165547 3.9476e-06
11:128334509 T C 0.032883 -6.2383e-06
11:128339519 T C 0.032903 1.4400e-05
11:128342957 G A 0.310859 4.6597e-06
11:128344871 G C 0.023107 4.2721e-05
11:128346793 C T 0.317244 -1.6684e-05
11:128349336 C G 1.056789 2.8746e-05
11:128350686 T C 0.158279 1.1311e-05
11:128351817 A G 1.816617 2.7398e-05
11:128355318 C A 0.273613 1.3680e-05
11:128358094 A G 0.505395 3.8752e-05
11:128365932 C A 1.357015 1.5670e-05
11:128376894 C G 1.352912 1.0369e-05
11:128379964 G A 0.740733 -1.0275e-05
11:128380974 T C 0.427248 9.2114e-06
11:128390425 C T 0.139110 2.9756e-05
11:128398309 G T 0.128090 -2.9016e-05
11:128403208 C T 1.049005 -1.3556e-05
11:128413863 C T 0.345521 -1.7168e-05
11:128422541 C T 0.899188 -2.6347e-05
11:128426728 C T 1.719041 -5.6410e-05
11:128427884 C G 0.100948 1.9461e-05
11:128432973 G A 0.026687 -9.9833e-06
11:128435466 C G 0.096430 1.9226e-05
11:128436400 T C 0.886029 -8.3831e-06
11:128437072 A G 0.025019 -1.2824e-05
11:128443833 C A 0.918390 -3.5683e-05
11:128444410 T C 0.095593 -1.4781e-05
11:128449232 A C 0.039239 -7.9271e-06
11:128450461 A G 0.756784 -9.3113e-06
11:128452694 C A 0.033961 2.5964e-05
11:128453023 A C 0.076709 -2.5978e-05
11:128467510 C T 1.659055 -4.4659e-05
11:128475535 G A 0.050979 7.4604e-06
11:128478885 A C 0.099520 -4.3862e-06
11:128479055 T C 0.356703 -2.2019e-05
11:128480296 A G 0.322791 -2.2662e-05
11:128480513 C T 1.084482 -3.0266e-05
11:128485590 T C 0.074560 -1.2115e-05
11:128486003 C T 0.234482 -1.5532e-05
11:128486344 G C 0.047243 1.7700e-05
11:128490742 C T 0.216441 -3.2774e-06
11:128492596 T G 0.147967 -4.4124e-06
11:128492739 C T 1.092068 6.5856e-06
11:128495100 C T 0.311353 3.0054e-05
11:128497300 G T 0.070486 1.1027e-05
11:128499905 C T 1.002632 -2.5461e-05
11:128503595 A G 0.039648 -1.2096e-05
11:128503628 G A 0.653774 -3.5252e-05
11:128513457 G A 0.333733 -1.2878e-05
11:128521468 T C 1.446522 8.8768e-06
11:128523519 C T 0.611523 5.1358e-05
11:128524088 C T 0.052102 6.8552e-06
11:128525423 T C 1.637337 1.6381e-05
11:128526963 G A 0.383433 7.3120e-06
11:128533229 C T 0.535182 6.0306e-06
11:128542201 T C 0.079756 3.7180e-05
11:128549046 T C 0.149701 2.8111e-06
11:128560276 C T 0.515122 1.6113e-05
11:128563392 T C 0.888834 -2.0958e-05
11:128566062 C A 0.061687 -3.3324e-05
11:128567876 A G 0.504275 2.4853e-05
11:128571080 C T 0.893057 -9.6727e-06
11:128571644 A C 0.094126 4.4055e-06
11:128574857 T G 0.033675 -1.6841e-06
11:128577039 C T 0.032432 2.7414e-05
11:128584320 T C 1.696181 4.2586e-05
11:128586155 A C 1.233342 1.4061e-06
11:128590885 A C 0.040732 1.3560e-07
11:128593493 A G 1.476679 1.9807e-05
11:128594229 A G 0.044529 3.9512e-06
11:128595673 T C 0.079354 3.2321e-05
11:128597997 A G 0.055815 1.0343e-05
11:128602233 A G 0.072090 -1.2300e-05
11:128602827 G A 0.349799 3.2841e-05
11:128604022 A G 0.190569 -9.0013e-06
11:128611463 T C 0.062284 1.6017e-05
11:128611893 C T 0.036149 9.0958e-06
11:128614150 T C 0.068461 5.2726e-07
11:128615049 C T 0.046045 -1.5432e-05
11:128624171 C T 0.111686 -2.0474e-05
11:128628935 T C 0.828432 7.8606e-06
11:128629152 G T 0.316942 -1.7753e-05
11:128629390 T G 1.387548 2.8018e-05
11:128633951 T C 0.142235 -7.9120e-06
11:128633952 A G 0.143767 -3.3500e-05
11:128635853 G A 1.412493 -3.3705e-05
11:128637056 G A 0.622335 -1.0402e-04
11:128637872 G A 0.091743 2.0600e-05
11:128639374 G T 0.829175 -2.9068e-05
11:128640087 A G 0.054669 -2.9737e-05
11:128641156 C T 0.219340 1.6145e-05
11:128643649 T G 0.475432 2.7438e-05
11:128644407 T C 1.086907 1.8767e-05
11:128645336 G C 1.661921 1.4533e-06
11:128647190 A G 0.501503 -2.2736e-05
11:128647586 T C 0.636743 3.5444e-05
11:128648002 C T 0.859482 2.9395e-06
11:128650952 T C 0.228769 -2.2274e-05
11:128651528 G A 0.172704 -1.2982e-05
11:128651893 G A 0.171016 -8.6815e-06
11:128656157 A G 0.459528 5.0801e-06
11:128661232 T C 0.068672 -2.7817e-05
11:128661357 G A 0.074949 -4.0728e-06
11:128661650 A G 0.055737 -8.4035e-06
11:128664789 A G 0.371520 1.1822e-05
11:128666112 A C 0.035464 -5.7570e-06
11:128671732 C A 0.203796 -9.5298e-06
11:128676160 T C 0.669250 -2.9370e-05
11:128679917 T C 0.025350 1.4065e-05
11:128681223 A C 0.039518 3.1533e-05
11:128694040 G T 1.606301 -2.3483e-05
11:128696001 C T 0.653781 2.2519e-05
11:128697447 G A 0.207363 5.2399e-05
11:128702199 A G 0.186544 4.8749e-05
11:128708009 A G 0.310135 -1.6928e-07
11:128708423 A G 0.048314 -4.1269e-07
11:128709126 G A 0.023993 8.9272e-06
11:128713360 T C 0.039911 2.7120e-05
11:128715972 G A 0.338975 2.0043e-05
11:128720225 C T 0.111553 2.4557e-07
11:128730191 A G 0.031942 5.8547e-05
11:128731304 C G 0.386318 -1.0498e-05
11:128733314 A C 0.165226 -1.3465e-05
11:128734360 C T 0.108219 1.5798e-06
11:128739363 T C 0.078517 -1.4453e-05
11:128740643 A G 0.027486 6.4193e-05
11:128741739 C T 1.390943 -3.6371e-07
11:128744648 T C 1.407121 -3.1299e-07
11:128745506 T C 0.232862 4.4813e-06
11:128748411 G A 0.191585 2.7162e-05
11:128748825 C T 0.100432 -1.8351e-05
11:128750054 G C 0.340302 1.9617e-05
11:128750122 A G 1.281530 -1.1821e-05
11:128751535 A G 0.614055 -1.6652e-05
11:128751593 A G 0.751396 1.6984e-05
11:128757286 T G 1.760802 -1.4575e-05
11:128758855 A G 0.100575 -6.1569e-05
11:128759168 G A 1.026009 7.1430e-06
11:128759271 A C 0.141012 4.9182e-06
11:128759780 T C 0.296026 2.7242e-05
11:128759952 T C 0.034406 3.8577e-05
11:128760774 G C 0.189206 1.1315e-05
11:128763109 T C 0.021789 -4.6044e-05
11:128763578 C G 0.433736 -2.0603e-06
11:128763657 A G 0.136377 -8.1628e-06
11:128764180 T C 0.551907 1.8531e-06
11:128764570 A G 0.180309 -1.0979e-05
11:128766055 G A 0.334249 7.4202e-07
11:128768938 T C 1.621926 7.6552e-06
11:128769387 A C 0.179848 -7.5863e-06
11:128769881 T C 0.054692 -5.1353e-06
11:128772976 C T 0.045747 2.1894e-05
11:128773802 G A 0.538599 3.4285e-05
11:128779802 T C 1.026106 -5.8850e-06
11:128780697 A T 0.548671 -3.7595e-06
11:128781339 C T 1.625893 -1.3796e-05
11:128781978 G T 1.617801 -1.5120e-05
11:128786747 T G 0.033153 -5.0167e-05
11:128788317 A G 0.483612 3.1135e-06
11:128791541 A G 1.512922 -1.9940e-05
11:128791802 G A 1.625169 -8.1570e-06
11:128795008 C T 0.105671 -8.8682e-05
11:128798654 C A 1.453526 -1.7058e-05
11:128799187 G T 0.642372 -2.3390e-05
11:128799963 T C 0.085190 4.1469e-06
11:128802177 C T 1.552965 -3.7364e-05
11:128802840 T C 0.279927 3.5816e-05
11:128803384 G T 0.086553 1.0481e-05
11:128804789 A C 1.454977 -3.6815e-05
11:128804955 T C 0.385478 1.2802e-05
11:128805379 T C 0.064634 -1.7027e-05
11:128805548 A G 0.394001 1.7011e-05
11:128805557 C T 0.372205 1.5206e-05
11:128807694 A G 0.020043 1.6249e-05
11:128811172 T C 0.452961 2.7073e-05
11:128813828 C T 0.665807 1.6381e-05
11:128817400 T C 0.445957 9.5904e-06
11:128818762 C G 0.087352 -1.8143e-05
11:128825929 A G 0.039343 -1.4509e-05
11:128827926 C T 0.149921 2.6755e-07
11:128832952 C T 0.030323 4.6632e-06
11:128835758 T C 1.758040 3.1755e-05
11:128836594 T C 0.076202 -1.6619e-05
11:128839405 T C 0.100601 1.0603e-06
11:128839526 G C 0.149415 8.4236e-07
11:128843782 A G 0.062044 3.0575e-06
11:128868239 C T 1.396672 1.9734e-05
11:128872558 C T 0.029819 -7.2614e-06
11:128902752 A G 0.078708 5.1498e-06
11:128912952 G T 0.162538 2.9383e-06
11:128914973 T C 0.305799 -2.0578e-06
11:128927470 C G 0.182750 4.5937e-06
11:128936097 G A 0.303040 3.2792e-05
11:128936428 C T 0.026655 -1.5531e-05
11:128942574 T G 0.030777 -1.0455e-05
11:128943556 A C 0.080328 2.3378e-05
11:129006151 A G 0.033244 1.3355e-05
11:129007505 T C 0.066575 4.2552e-06
11:129013389 A G 0.102159 6.2008e-06
11:129018177 C T 0.152963 2.4073e-06
11:129018247 T C 0.057396 9.6850e-06
11:129033968 G T 0.051738 1.8380e-06
11:129034811 C T 0.068143 -1.9513e-05
11:129040937 A G 0.190738 1.2568e-05
11:129056639 C A 0.051456 5.4620e-05
11:129062679 T C 0.041784 -5.1924e-06
11:129074298 C T 0.020806 2.9042e-05
11:129085566 C T 0.055322 -1.0289e-05
11:129087106 C T 0.034549 -1.7648e-05
11:129092274 A G 0.633952 -6.7964e-07
11:129094304 C A 0.034276 -4.9253e-06
11:129116247 G A 1.663041 8.1072e-06
11:129119296 T C 0.467013 1.0329e-05
11:129123822 A G 0.198537 -1.1901e-05
11:129146749 T C 0.048895 1.1754e-05
11:129150118 G A 0.639535 -3.3939e-06
11:129151773 A G 0.042098 -5.2595e-06
11:129152313 T C 0.269650 7.9159e-06
11:129152699 C G 0.084489 -2.1517e-05
11:129159921 T C 0.470119 2.0532e-05
11:129160763 A G 1.032702 1.8090e-05
11:129162711 G A 0.921636 5.3667e-06
11:129172641 A G 0.110563 9.3645e-06
11:129174736 G T 0.112345 -4.8985e-05
11:129175891 A C 0.170698 1.6655e-05
11:129177537 C T 0.781673 -1.3616e-06
11:129182726 G C 0.259832 -1.6045e-05
11:129191572 G A 0.389830 -7.1612e-06
11:129191625 C G 0.426219 -1.0794e-06
11:129195522 G A 0.668507 2.1381e-06
11:129196105 G A 0.067731 -2.2985e-05
11:129218798 G A 0.468230 -8.9724e-06
11:129222178 A G 0.078283 -2.2634e-05
11:129224327 G A 0.896948 -5.3990e-06
11:129251918 G A 0.990889 2.0353e-05
11:129259876 T C 1.644988 -1.5708e-05
11:129261131 T C 0.444789 1.1363e-05
11:129265636 A G 0.087835 -9.2959e-06
11:129271149 C T 0.041452 -2.8197e-05
11:129272902 G A 0.063742 -1.2536e-05
11:129274625 T G 0.047009 -1.0248e-05
11:129276589 G A 0.063365 4.8542e-06
11:129276959 A G 0.164401 -1.7810e-05
11:129277217 G T 0.173022 -1.6205e-05
11:129277314 T C 0.333191 1.9643e-06
11:129280795 A G 0.444694 2.1188e-05
11:129291657 C T 1.420766 3.2360e-05
11:129301208 A G 0.222261 1.1842e-05
11:129302741 G A 0.193737 1.2033e-05
11:129303601 G A 0.186096 5.6740e-05
11:129306450 C A 1.911668 1.5014e-05
11:129306648 C T 0.045928 -6.3618e-06
11:129309933 G T 0.350773 -1.3013e-05
11:129312072 C A 0.652804 4.5714e-05
11:129313239 G A 0.051219 -9.3564e-06
11:129313345 T G 0.051128 1.8845e-05
11:129314323 A G 0.034182 -3.9916e-05
11:129315586 G A 0.632404 7.4464e-06
11:129317849 A G 0.051846 8.6817e-07
11:129319383 A G 0.073917 3.9317e-05
11:129321026 T C 0.378038 3.0311e-06
11:129322315 A G 0.151343 3.7324e-06
11:129330653 C T 0.071265 2.9470e-05
11:129332661 C T 0.041634 -7.3469e-06
11:129335356 A G 0.102256 -2.2386e-05
11:129336560 C T 1.034961 -1.2130e-05
11:129346587 T C 0.346833 -1.7382e-05
11:129350267 C T 0.467123 3.1210e-06
11:129360946 T C 1.336868 -9.9981e-06
11:129361807 T C 0.148906 -7.3506e-06
11:129395267 A G 0.657043 -5.5027e-07
11:129395416 G A 0.277330 -2.3623e-05
11:129396843 T G 0.250273 -1.8616e-05
11:129398275 G A 0.033098 6.0449e-06
11:129400895 G C 0.576387 1.4181e-05
11:129402819 T G 0.042192 1.6520e-05
11:129403257 A G 0.109534 -2.0194e-06
11:129407865 C T 0.434350 1.1314e-05
11:129415618 C A 0.063495 -1.0544e-05
11:129420185 A G 0.803085 -2.7589e-05
11:129422584 A G 0.261003 -1.3917e-05
11:129422648 A C 1.549879 4.4850e-06
11:129426419 G T 0.031549 2.7346e-06
11:129429467 G A 0.288534 -2.9595e-05
11:129431832 G A 0.035707 -2.6843e-05
11:129432001 T C 0.035172 1.9270e-07
11:129435340 T G 0.204565 -1.8725e-05
11:129443113 A G 0.028862 2.2866e-05
11:129444646 C A 0.583700 7.7591e-06
11:129449810 G A 0.736053 2.7352e-05
11:129451227 G T 0.529985 5.2898e-06
11:129453148 A G 1.705681 -4.3822e-05
11:129454023 A G 0.520475 1.0577e-06
11:129457033 C T 1.097368 -4.4059e-05
11:129461016 G A 1.172379 -8.7756e-06
11:129473690 C A 1.092571 -2.3869e-05
11:129474773 T C 1.080003 -2.1720e-05
11:129479129 A G 0.056429 -3.4656e-06
11:129480051 G A 1.068737 -8.0058e-05
11:129480454 A C 1.570960 -7.3469e-05
11:129481652 T C 0.071009 -1.6431e-05
11:129485622 A G 0.458840 1.0935e-05
11:129489015 T G 0.141752 1.9290e-05
11:129491835 T C 0.275399 -1.7139e-05
11:129502891 T C 0.071928 -7.8257e-05
11:129503398 A G 0.048937 1.9933e-05
11:129505704 A G 0.055734 -8.3033e-06
11:129508376 T C 0.889746 2.7192e-05
11:129525704 T G 0.606583 5.1101e-05
11:129535850 T C 0.054877 -3.3669e-06
11:129537287 T C 0.524908 3.7232e-05
11:129543748 C T 0.073641 6.9752e-05
11:129543987 C A 0.396874 2.5569e-06
11:129548840 C T 0.553861 5.5432e-05
11:129552568 C G 0.571678 6.7832e-05
11:129557950 A G 0.038651 2.5136e-05
11:129560585 A G 0.177459 6.8451e-05
11:129562394 C T 0.348498 -2.8201e-05
11:129562504 A G 0.082785 -1.9556e-05
11:129564474 A G 0.509806 -1.6144e-05
11:129565731 G A 0.490350 -5.6845e-06
11:129567563 A G 0.069659 9.1996e-06
11:129567710 G A 1.872803 1.8958e-05
11:129568492 G T 0.559094 -3.4934e-05
11:129568744 T C 0.093886 -4.1695e-05
11:129572731 G A 0.098654 -2.6862e-05
11:129576226 T C 0.372926 -4.3326e-06
11:129576364 C T 0.030073 4.1062e-05
11:129580962 C T 0.089257 -1.8913e-05
11:129590695 T C 0.442539 -8.4342e-05
11:129591846 A C 0.023211 -2.2155e-05
11:129597846 G T 0.779105 -3.7968e-05
11:129599155 C T 1.672246 -3.1618e-05
11:129601546 A G 0.081509 1.8386e-05
11:129606401 T C 0.645491 8.3012e-06
11:129607407 C T 0.322129 -1.3212e-04
11:129607729 C T 0.124185 3.4485e-06
11:129609083 A G 0.022377 -3.2284e-05
11:129609782 A G 1.382183 -6.0894e-05
11:129611046 A G 0.067247 3.6872e-06
11:129612275 G A 0.641888 6.3089e-06
11:129613324 A G 0.700900 8.3633e-05
11:129614830 A G 0.181669 7.8217e-07
11:129616477 G A 0.286749 -1.0899e-05
11:129619479 T C 0.204711 -3.3615e-05
11:129619870 C A 1.917465 1.7694e-05
11:129621812 C T 0.055614 2.1796e-05
11:129623351 A G 0.928267 2.2911e-04
11:129623433 T C 1.533354 1.5464e-04
11:129629922 C T 0.057432 1.3768e-05
11:129630442 T C 1.303118 9.8168e-05
11:129648336 A G 0.563492 3.2942e-05
11:129648852 C G 0.271114 -4.3230e-05
11:129653801 G A 1.692555 -9.6804e-08
11:129653910 C A 0.566757 2.3659e-05
11:129656526 A G 0.142725 -7.6265e-05
11:129668016 T C 0.061577 -1.4409e-05
11:129687201 G A 0.696811 3.1305e-05
11:129687276 A G 0.030082 2.8540e-05
11:129693418 A G 0.218616 -1.3146e-05
11:129697314 C T 0.671681 -1.3888e-05
11:129702471 A G 0.242392 2.1393e-05
11:129703728 C T 1.873744 5.8456e-05
11:129722553 T C 0.361968 -3.4189e-05
11:129725257 G A 0.041018 4.2854e-05
11:129726013 T C 0.188131 1.1896e-05
11:129740759 T C 0.307211 -2.9370e-05
11:129743393 G A 0.099543 1.1172e-06
11:129755891 C T 0.067783 -5.1362e-05
11:129757332 C T 0.788499 -1.7559e-06
11:129764757 G A 0.599267 -2.5051e-05
11:129771107 T C 1.959268 1.0827e-05
11:129780608 T C 0.200151 5.6731e-07
11:129784764 T C 0.061216 -2.1602e-05
11:129785347 A G 0.025980 -1.3978e-05
11:129786725 C G 0.628989 3.1347e-05
11:129787250 G A 0.058084 -1.7179e-05
11:129788925 T C 0.039372 -1.7918e-05
11:129792334 A G 0.128700 -4.3396e-06
11:129794950 C T 0.788885 8.3743e-06
11:129798841 T C 0.051498 -5.0587e-06
11:129802318 G C 0.039907 -5.4407e-05
11:129803763 C T 0.851364 -9.1903e-06
11:129805692 G A 0.039161 -1.1999e-05
11:129809301 T C 0.727893 -1.3158e-05
11:129811438 A G 0.050567 -4.6381e-05
11:129816598 G T 0.205707 -2.3186e-05
11:129820826 T C 0.022227 1.6314e-07
11:129825705 A G 0.061025 -5.8053e-05
11:129830796 T C 0.085894 -3.6808e-05
11:129834519 C T 0.155446 -1.8919e-05
11:129843578 G A 0.123520 -5.8484e-05
11:129848339 T G 0.095174 -4.1409e-06
11:129849604 C T 0.312612 1.4620e-05
11:129856277 C T 0.047645 1.5174e-05
11:129873842 C T 0.196830 -1.9706e-04
11:129874884 T C 0.137344 -1.7959e-04
11:129877787 A G 0.026486 3.3931e-06
11:129881449 G A 0.121774 2.2142e-05
11:129893253 C T 0.154401 -2.0794e-04
11:129895028 T C 0.074118 -1.6428e-05
11:129902409 C G 0.138694 -9.7696e-05
11:129903341 A G 0.061940 -1.7805e-05
11:129906408 G C 0.305380 -8.0626e-08
11:129907914 T C 0.154777 5.3145e-06
11:129912284 T C 0.075277 -3.9511e-05
11:129912702 T C 0.064936 -6.4676e-06
11:129920018 G A 0.052803 -1.0563e-05
11:129932326 T C 1.222716 1.6299e-05
11:129937654 C T 0.120089 1.7226e-05
11:129938176 T C 0.082003 -2.5998e-05
11:129938482 A G 0.027291 2.3462e-06
11:129945694 C T 0.265139 -2.5369e-05
11:129964993 C T 0.160970 7.3599e-06
11:129972355 T G 0.105408 -5.0580e-05
11:129976337 G T 0.067932 -7.9851e-06
11:129983462 A G 0.032942 -2.2250e-05
11:129983502 A G 0.055757 -2.3160e-06
11:129985015 T C 0.078484 2.5190e-05
11:129985753 C A 0.090176 1.5830e-05
11:129988989 A G 0.215520 -5.5575e-05
11:129990130 T C 0.044731 5.2741e-06
11:129993053 A G 0.110339 -9.2426e-05
11:129996662 A G 0.025817 -1.4919e-05
11:129999527 G T 0.259082 6.4760e-05
11:130009372 C T 0.130093 -7.7069e-05
11:130016152 T C 0.091669 1.2240e-05
11:130018943 G A 0.081116 2.1101e-05
11:130028004 A G 0.040732 -2.9435e-06
11:130032666 G C 0.088072 1.2586e-05
11:130035099 T C 0.039450 1.2571e-05
11:130035305 A G 0.093681 3.3822e-05
11:130035598 T C 0.210450 -2.4462e-04
11:130042973 G T 0.056993 2.5399e-05
11:130043580 A G 0.102932 -6.8756e-05
11:130051668 A G 0.087563 -2.1991e-05
11:130051899 T C 0.088725 -2.4720e-05
11:130054390 A G 0.028171 9.3683e-06
11:130054833 G A 0.086352 -1.1163e-05
11:130057779 A G 0.023906 -1.0654e-05
11:130058437 A G 0.081775 -1.1651e-06
11:130061787 A G 1.520874 2.8145e-05
11:130063261 A G 0.395066 -2.9397e-05
11:130064647 A G 1.609891 2.5609e-05
11:130066261 A C 0.154475 -2.6618e-05
11:130066788 T C 0.058405 -2.5357e-05
11:130066867 C T 1.260205 -1.0903e-05
11:130067226 A G 1.149259 8.2309e-07
11:130069638 A G 0.036879 -1.8144e-05
11:130069704 T C 0.856460 2.8659e-05
11:130071969 G T 0.060811 -7.4078e-06
11:130072580 C T 1.484829 2.1474e-05
11:130074328 C A 0.159935 -2.7157e-05
11:130076894 A G 0.447388 -7.7724e-06
11:130084543 T C 1.520075 8.5687e-06
11:130086510 C G 0.052806 2.6742e-05
11:130086945 T G 1.144352 2.8600e-05
11:130087978 T C 0.480389 -6.2221e-06
11:130087994 G A 0.785779 -9.7515e-06
11:130089026 A G 1.399058 1.3391e-05
11:130089231 G T 1.616795 2.5768e-05
11:130091355 T C 0.027950 -8.3750e-06
11:130101735 C A 0.022133 1.1956e-05
11:130111987 C T 0.072236 -1.4842e-05
11:130114809 T C 1.352665 2.6899e-05
11:130115746 A G 0.184898 -1.4084e-05
11:130116507 G C 0.032604 -1.5338e-05
11:130131262 A C 0.027119 -8.4325e-06
11:130134171 T C 0.076400 -2.5465e-05
11:130135982 T C 0.201981 -2.7419e-05
11:130140423 C T 0.031562 3.5383e-05
11:130148272 T C 0.055224 3.0657e-05
11:130157045 T C 1.592366 -2.0747e-06
11:130188919 C T 0.054332 -6.7080e-06
11:130189006 G C 0.031261 -2.5084e-06
11:130189733 A G 0.076748 -2.8941e-05
11:130193781 T C 0.037765 -1.3168e-05
11:130198436 T C 0.026074 -5.2272e-07
11:130198686 T C 0.031598 -2.5298e-05
11:130217802 G A 1.962800 -2.6779e-05
11:130232471 T C 0.148448 -4.1340e-05
11:130233638 T C 0.049976 -1.4583e-05
11:130239226 C G 0.066393 6.5402e-10
11:130240686 A G 0.076335 -3.0001e-05
11:130240761 G A 1.260120 -2.5391e-06
11:130245930 C A 0.187593 1.9385e-05
11:130247781 A T 1.080107 1.3381e-05
11:130249774 T C 0.037665 -1.0587e-05
11:130251367 C T 0.086076 -1.7810e-05
11:130255113 C T 1.340315 -5.1050e-05
11:130257135 T G 0.618596 -1.5948e-05
11:130262144 A G 0.120514 -7.5254e-05
11:130262451 T C 0.034695 -9.6521e-06
11:130262526 A C 1.440387 -8.6142e-05
11:130267736 T C 0.031598 -6.4643e-06
11:130267935 A G 0.047337 -7.7876e-06
11:130270855 C T 1.281776 -4.8664e-05
11:130272122 G A 0.066442 1.4679e-05
11:130273230 T A 0.744287 2.3934e-05
11:130275749 C T 0.385682 1.6144e-05
11:130276077 G A 0.132475 2.7925e-05
11:130278773 T C 0.022571 1.3549e-05
11:130281488 A G 1.460138 -5.1317e-05
11:130281916 G C 0.117220 8.8709e-06
11:130283749 C T 1.241830 -4.4529e-05
11:130288672 A G 0.079175 2.4462e-05
11:130290003 A G 0.089601 6.3600e-06
11:130291029 A G 0.021338 -1.3803e-05
11:130292783 C A 0.115957 -1.5307e-05
11:130293150 C T 0.087274 1.5589e-05
11:130293991 C T 1.591954 -7.3647e-05
11:130294167 C G 0.092902 2.9108e-05
11:130295821 T C 0.336563 2.7088e-05
11:130302382 A G 0.277908 -1.7185e-07
11:130305605 G A 1.194441 -3.7210e-05
11:130308349 G T 0.040735 2.8952e-05
11:130309871 T C 0.038002 -3.0397e-06
11:130311025 A C 0.087303 -3.1921e-07
11:130311545 T C 1.241042 -3.9979e-05
11:130312003 T C 0.132582 1.9563e-05
11:130313752 C T 1.488302 -1.2477e-04
11:130315454 T C 0.128087 2.5679e-05
11:130322464 A G 0.963199 1.5374e-05
11:130324949 A G 0.058136 -2.2056e-05
11:130332457 C T 0.023367 -8.3735e-06
11:130332877 T G 0.034626 6.5893e-06
11:130336343 T C 0.826774 3.8565e-05
11:130337856 G A 0.235001 1.6773e-05
11:130340430 T A 0.406043 1.0758e-04
11:130340670 C T 0.204029 6.6376e-05
11:130344495 G A 0.078309 -5.2036e-05
11:130344711 C T 0.792962 7.2369e-05
11:130345007 T C 0.036376 6.2624e-06
11:130346951 T C 0.158955 -2.9821e-04
11:130347330 G A 0.021669 -1.6639e-05
11:130347681 G A 0.658413 -1.4535e-04
11:130349428 G A 0.023805 -1.3613e-05
11:130351640 T C 0.094548 2.8993e-05
11:130351946 T C 0.040501 1.5834e-05
11:130352545 A G 0.570389 -5.6842e-05
11:130353238 T C 0.057000 3.4493e-06
11:130353462 A G 0.164485 -5.3897e-05
11:130354045 G A 0.151950 8.9111e-06
11:130356324 A G 1.190381 -4.6684e-05
11:130358657 T C 0.302566 -1.4793e-05
11:130359332 C T 0.065767 -3.1370e-05
11:130359711 A G 0.025360 1.0349e-05
11:130362518 C T 0.064202 -2.7673e-05
11:130369916 G A 0.102812 -2.4536e-05
11:130374705 T G 0.615065 -6.7675e-07
11:130387218 T C 0.088952 -2.1035e-05
11:130392832 T A 0.096628 1.2220e-05
11:130392907 A G 0.292277 -7.6987e-06
11:130395238 A G 0.067088 -3.5697e-05
11:130395314 C T 1.213682 -4.1322e-06
11:130395635 C A 0.633186 1.4927e-05
11:130396044 G A 0.489409 -1.1986e-05
11:130397023 A G 0.071064 1.4836e-05
11:130401837 C T 1.936067 -1.0109e-05
11:130404793 G A 0.089737 -4.7930e-05
11:130406129 A G 0.048645 1.0546e-05
11:130416209 T C 0.201287 -2.6513e-07
11:130417076 A G 0.025687 1.3021e-05
11:130418295 G A 0.241795 -9.0352e-06
11:130419659 A G 0.137061 -1.6326e-05
11:130423305 T C 0.283893 -2.2604e-06
11:130424826 G A 0.194373 -3.6690e-05
11:130427587 A C 0.148607 2.4183e-06
11:130428476 C T 1.281806 3.6332e-06
11:130430255 T C 0.037194 -4.8257e-05
11:130431296 C A 0.588816 5.7355e-07
11:130434090 T C 0.127347 8.4377e-06
11:130440322 T C 0.062865 7.2779e-06
11:130441046 G C 0.711362 1.4465e-05
11:130445049 A G 0.190556 -1.4423e-06
11:130445239 T C 1.594616 -2.5590e-05
11:130448578 C T 0.153534 3.9482e-05
11:130454503 G A 0.044296 9.3640e-06
11:130454561 C T 0.444357 -3.1270e-05
11:130454913 C T 0.060466 -7.0272e-05
11:130457667 T C 0.044445 -1.7737e-06
11:130459112 A G 0.050336 2.4440e-07
11:130459571 G A 0.127451 6.0530e-08
11:130463783 A G 0.096453 -3.7358e-05
11:130464009 T C 0.034016 -2.3221e-05
11:130469044 T C 1.338397 5.1131e-06
11:130469179 A G 0.070103 1.4966e-05
11:130471363 G A 0.039524 4.3328e-05
11:130482180 C T 0.153800 4.6689e-05
11:130483864 C A 0.028742 1.0130e-05
11:130483874 T G 1.003811 -3.6135e-05
11:130484392 T C 0.060613 -6.3612e-06
11:130488500 T C 1.161129 -1.3522e-05
11:130491960 T C 0.061310 2.3747e-05
11:130494322 A G 0.039706 9.9360e-06
11:130494918 T C 0.195753 3.4286e-08
11:130495507 A G 0.183665 -3.1919e-06
11:130500086 T C 0.108450 -1.0306e-05
11:130501485 A G 0.043247 7.9623e-06
11:130502196 T C 0.144783 1.3944e-05
11:130502290 A G 0.745540 1.1096e-05
11:130503323 A C 0.106005 1.4454e-05
11:130506001 T C 0.240633 1.0471e-05
11:130509649 T C 0.097066 -4.8201e-06
11:130510203 A G 0.101977 -3.4772e-05
11:130514416 G A 0.033364 -4.3017e-06
11:130516050 G A 0.075592 -5.8256e-06
11:130516814 T C 0.406306 6.8825e-06
11:130522894 C T 0.050528 8.2583e-06
11:130524614 T C 0.074664 3.5961e-05
11:130530074 C T 0.044689 3.2866e-05
11:130535570 A G 0.069029 3.0510e-05
11:130536169 C T 1.618836 -2.5734e-05
11:130537425 T C 0.030371 -1.5320e-05
11:130542882 T C 0.419338 1.2673e-05
11:130545624 T C 0.052702 3.9156e-06
11:130555640 T C 0.032101 1.1964e-05
11:130558909 A G 0.214666 5.2039e-05
11:130570666 G A 1.662346 -1.8285e-05
11:130570791 T C 0.030134 -6.4046e-06
11:130575711 A G 0.769017 -2.5415e-05
11:130575979 A G 0.112335 3.3671e-05
11:130576019 C T 0.566319 2.7162e-06
11:130576935 T C 0.475695 -2.0538e-05
11:130578508 T C 0.033620 1.7269e-05
11:130580328 C T 0.038827 2.3585e-06
11:130582770 G C 0.098228 1.0471e-06
11:130583865 T C 0.052157 6.9758e-07
11:130585976 T C 0.084729 6.8728e-06
11:130590756 A C 0.074342 -3.0237e-05
11:130593629 A G 0.020605 1.8430e-05
11:130595780 T C 0.046409 5.7250e-06
11:130599854 C T 0.087670 -1.3419e-05
11:130603461 C T 0.063706 8.4177e-07
11:130608841 A G 0.086764 -5.2721e-07
11:130609633 A G 0.108576 -8.9587e-06
11:130612777 A G 0.085680 -2.8751e-05
11:130621675 C T 1.869258 -2.6290e-05
11:130629343 G A 1.041715 -1.9494e-05
11:130629537 A G 0.038651 -1.9462e-05
11:130630805 T C 1.912217 -3.4810e-05
11:130634042 G A 0.047198 -4.1060e-05
11:130634152 A C 0.189176 2.0061e-05
11:130635049 A C 0.054241 1.3843e-06
11:130635972 A G 0.093347 -3.4171e-05
11:130638074 C G 0.058840 4.2499e-05
11:130639957 T C 0.164369 -3.7929e-05
11:130640450 G T 0.088173 5.7792e-06
11:130642079 G A 0.158202 -6.4570e-05
11:130644354 G T 0.045851 -4.0839e-05
11:130644486 C T 0.090192 -5.6694e-05
11:130650590 G T 1.915505 -2.8458e-05
11:130651541 T G 0.085196 -4.4452e-05
11:130654405 G A 0.339101 9.5482e-06
11:130660054 A G 0.021351 2.0861e-07
11:130661344 A G 0.039174 -1.3894e-05
11:130667385 A G 0.020809 -2.4556e-06
11:130668520 G A 0.816760 1.3057e-05
11:130671845 T C 0.108901 3.5017e-06
11:130672992 G T 0.120115 -1.2790e-05
11:130673727 G T 1.413064 -1.4895e-05
11:130675805 T G 0.307834 3.2200e-05
11:130681100 A G 0.072999 1.4428e-05
11:130682401 C T 0.733427 1.2886e-05
11:130682921 T C 0.726224 1.7604e-06
11:130689503 A G 1.689806 -6.3560e-06
11:130690162 G A 0.893563 -1.0575e-07
11:130691888 G A 0.044896 6.4792e-06
11:130692209 C T 0.041086 4.8036e-06
11:130695474 G T 0.816238 -2.2485e-05
11:130696439 C T 1.515661 2.4454e-05
11:130697032 C T 1.497926 1.4727e-05
11:130698447 T C 1.692688 2.3959e-05
11:130699300 C T 0.411580 -5.3882e-06
11:130701463 G A 0.025730 -3.0591e-05
11:130702454 T C 1.157351 1.3927e-05
11:130703226 G A 0.581613 -2.2992e-05
11:130704378 A G 0.418640 2.5195e-05
11:130705653 T C 0.506907 -7.5761e-05
11:130708010 T C 0.051502 -5.0959e-05
11:130708331 A G 0.445249 8.1895e-05
11:130708705 C T 0.038927 1.1184e-05
11:130709018 T C 0.040488 -2.4195e-06
11:130709067 T C 1.018978 6.8861e-06
11:130709087 A G 0.071100 2.3610e-05
11:130711914 T C 0.052855 -6.9769e-05
11:130716157 T C 0.911418 -1.2942e-07
11:130722677 A G 1.975390 3.8829e-07
11:130736271 G T 0.185019 8.3718e-05
11:130737194 A G 0.036243 -1.9031e-05
11:130739887 T G 0.899626 2.9356e-05
11:130740700 C A 0.064618 -6.8251e-05
11:130746760 T C 0.051083 -9.3088e-06
11:130752567 G A 1.464234 4.0104e-05
11:130764092 T G 1.172201 4.8006e-05
11:130764449 T G 0.184100 5.0055e-06
11:130765729 C T 0.177008 9.0813e-06
11:130771662 T G 1.300109 4.5775e-05
11:130773076 A G 0.896351 1.6875e-05
11:130773223 G C 0.026142 4.5724e-05
11:130776524 C T 1.295059 5.3207e-05
11:130779410 A C 0.081889 3.5149e-07
11:130784754 G C 1.421315 2.8506e-05
11:130784971 G C 1.425167 2.6077e-05
11:130785304 C T 0.398354 3.7128e-05
11:130786954 G A 0.068325 6.1825e-06
11:130788111 T C 0.071830 5.1055e-06
11:130788394 G C 0.060911 1.3079e-05
11:130789022 T C 0.034055 -5.4803e-06
11:130792988 A G 0.029690 -1.3813e-05
11:130796075 T G 0.051570 -6.8838e-06
11:130806804 A C 0.050969 6.2184e-06
11:130807788 A G 0.029388 4.3248e-06
11:130808685 T C 0.959820 1.6961e-05
11:130813834 G T 0.515560 3.1983e-06
11:130813981 T C 0.044419 4.8001e-06
11:130818354 T C 0.057516 -1.5865e-05
11:130825033 C T 0.043377 3.8430e-05
11:130830748 A C 1.027953 9.7559e-06
11:130834430 C T 1.935278 -1.6538e-05
11:130849213 T C 0.066945 -2.3724e-05
11:130852282 C T 0.056867 -2.4766e-05
11:130861994 T C 0.953357 1.7755e-05
11:130863842 T C 0.041018 5.9406e-06
11:130864267 G A 0.026619 2.4500e-07
11:130864429 A G 0.075521 2.6534e-05
11:130870735 C T 0.060272 8.9961e-07
11:130870814 A G 1.977588 1.1865e-05
11:130873798 T C 0.041008 -6.9328e-05
11:130875243 T C 0.037161 -2.1136e-06
11:130878093 T C 0.039498 -3.1155e-05
11:130890595 A G 0.052063 -3.7273e-05
11:130894976 G A 0.512211 -8.0609e-06
11:130895725 G A 0.731658 5.4454e-06
11:130896112 T G 0.109660 2.4201e-05
11:130898053 G A 0.019929 -3.7494e-05
11:130898532 C T 0.058185 1.3418e-05
11:130898738 A C 1.115938 1.0932e-05
11:130900099 A G 0.704104 -2.9872e-06
11:130906459 C T 0.215951 -3.4808e-05
11:130908502 A G 0.088322 2.0751e-05
11:130909025 T C 1.639379 -8.8070e-06
11:130909537 T G 0.031442 -1.5529e-05
11:130910079 T C 0.067137 -4.5032e-06
11:130910813 A G 0.035457 1.3677e-05
11:130913656 T C 1.106190 4.0764e-06
11:130918809 T G 0.501772 2.3621e-06
11:130921418 A C 0.251857 -6.8988e-06
11:130924754 G C 0.137987 -1.6627e-05
11:130924837 A G 0.030462 1.8111e-05
11:130927605 T C 0.034646 -3.0628e-05
11:130929355 T C 0.773798 -1.4862e-05
11:130932660 T C 0.260309 4.8977e-06
11:130940154 C T 1.953504 -2.6222e-06
11:130942703 C T 1.337936 -1.7695e-05
11:130945767 A G 0.029673 2.1309e-05
11:130956129 T C 0.028115 1.4487e-05
11:130956627 C T 0.559941 -9.7712e-06
11:130959048 A G 0.090568 -2.2072e-05
11:130965619 T C 0.042501 4.0026e-05
11:130967646 C T 0.147309 2.6169e-07
11:130969077 A G 0.027343 -6.7945e-06
11:130974221 G A 0.530125 1.1225e-05
11:130978284 C T 0.405394 9.3101e-06
11:131000184 G T 0.095680 -1.2203e-05
11:131001581 G T 0.155420 3.5569e-05
11:131003042 C T 0.753580 -2.3818e-05
11:131004190 T C 0.199657 1.5800e-05
11:131004347 A G 1.964027 1.1228e-05
11:131009474 G A 0.221476 3.0736e-05
11:131012407 T G 0.041511 1.5856e-05
11:131016406 C T 0.064076 5.0229e-05
11:131019691 T C 0.653047 -6.1213e-05
11:131019871 T C 0.288515 -6.5553e-06
11:131021493 G A 0.072557 8.3111e-06
11:131026377 T C 1.133848 -3.9460e-05
11:131030628 G A 0.706973 8.5464e-05
11:131044763 C T 1.754301 2.4224e-05
11:131045239 T C 0.137292 -9.1644e-06
11:131046468 C T 0.791543 -4.0233e-05
11:131050617 T C 0.030238 -7.6385e-06
11:131053786 G T 0.768118 -2.4719e-05
11:131054514 T C 0.041777 2.3840e-05
11:131056420 T C 0.148613 1.9730e-05
11:131063451 T C 0.067575 -1.3418e-05
11:131064743 C T 0.241282 -1.8912e-05
11:131068141 T C 0.446392 3.5748e-05
11:131068667 T C 0.786548 5.8875e-05
11:131069405 A G 0.105632 8.0792e-05
11:131069672 T C 1.198784 3.4741e-06
11:131071191 A G 0.519053 1.3161e-05
11:131071245 C T 0.222417 9.9318e-07
11:131071762 A G 0.077481 2.6423e-05
11:131074518 C G 0.804007 3.1423e-05
11:131074648 A G 0.536749 -4.3391e-05
11:131075133 A G 0.775645 1.9594e-05
11:131075623 T C 0.271776 5.4468e-05
11:131077554 A G 0.035526 -1.2664e-05
11:131078384 A G 0.094311 5.9338e-06
11:131079238 T C 0.496297 -4.9052e-05
11:131081460 T G 0.575803 -7.1522e-05
11:131081954 G A 0.066231 -1.3319e-05
11:131082567 T G 0.086342 3.6672e-05
11:131082765 G T 0.379895 4.3023e-05
11:131085910 C T 1.769072 3.9843e-05
11:131086857 A G 0.068039 -1.7798e-05
11:131087769 A G 0.048188 -2.4313e-05
11:131087787 C T 0.055205 -3.2760e-05
11:131089896 G A 0.287278 -2.2409e-05
11:131090686 T C 0.363552 -3.6139e-05
11:131092933 A C 1.964088 1.6134e-05
11:131094185 T C 0.254940 -2.0793e-05
11:131097709 T C 0.423256 -5.2216e-05
11:131097789 T G 0.893644 -5.8302e-05
11:131100602 A C 0.032462 9.4711e-07
11:131103259 T C 0.030339 -1.8953e-07
11:131106347 G T 1.180069 -2.2314e-05
11:131106726 A G 0.042007 -2.9797e-05
11:131107321 T C 0.325264 2.3569e-05
11:131108164 T C 0.025528 -1.6968e-05
11:131110068 G C 0.746228 -6.0896e-05
11:131110196 C T 0.114509 1.1417e-06
11:131110473 A G 0.247543 1.0107e-04
11:131110711 G A 0.720236 1.9141e-06
11:131111310 C T 1.685999 1.3465e-05
11:131114797 G A 0.050895 -1.2408e-05
11:131115145 G A 0.186015 2.1895e-05
11:131116997 C A 1.313829 3.5925e-05
11:131117478 C T 0.048434 1.8456e-05
11:131118434 A G 0.079698 -5.1864e-06
11:131131479 A G 1.538966 3.4669e-05
11:131132389 T G 0.051755 6.4148e-05
11:131132698 T C 0.319578 -2.4380e-06
11:131145517 T A 0.112088 -2.1593e-07
11:131149052 T C 0.035250 3.2130e-06
11:131149978 C T 1.584778 8.2823e-06
11:131151525 A G 0.058831 1.3168e-05
11:131157754 G A 1.182360 -7.6928e-06
11:131169949 C A 0.224488 -2.0304e-05
11:131171315 G A 1.162126 1.9525e-05
11:131178273 T C 0.414528 3.1513e-06
11:131178722 T G 0.035100 2.0644e-06
11:131180042 C G 1.146789 3.6958e-07
11:131192757 G T 0.090364 6.2404e-06
11:131194243 T C 1.293744 4.1301e-05
11:131194466 T C 0.110673 9.1398e-07
11:131198723 G C 0.205597 -1.2812e-05
11:131209990 G C 0.408760 -1.1414e-05
11:131211900 A G 1.164969 5.2478e-05
11:131213827 A G 1.211118 4.8941e-05
11:131213874 A G 0.635010 1.6187e-05
11:131216216 A C 0.412191 -2.9324e-05
11:131221046 T C 1.580961 -3.3653e-07
11:131221525 G C 0.094320 2.8942e-05
11:131224674 T C 0.090821 -1.3264e-05
11:131230463 T C 0.070934 1.6300e-05
11:131230674 A G 1.618736 1.5993e-06
11:131231425 A G 0.546665 -4.5868e-06
11:131233139 T C 0.042981 -1.1221e-05
11:131244668 T C 0.477958 -4.4122e-05
11:131245087 T G 0.076988 -2.4400e-05
11:131245333 T C 0.042491 -8.7525e-06
11:131249694 G C 0.070181 -1.8439e-06
11:131250632 A G 0.169244 -1.5311e-05
11:131254314 G A 0.140843 4.2065e-05
11:131258428 C A 0.023873 4.4896e-05
11:131259520 T C 0.120836 -1.2069e-05
11:131260798 T G 0.026629 5.6382e-06
11:131261642 T C 1.677141 1.9939e-06
11:131262883 C T 1.767531 -1.2287e-05
11:131265423 A C 0.477714 -1.2369e-05
11:131265948 C T 0.883907 3.2075e-06
11:131266449 A C 0.024431 6.5446e-06
11:131268434 T C 0.026204 -8.7590e-06
11:131268930 G T 0.060895 4.1850e-06
11:131270267 A G 0.055929 -1.6671e-05
11:131272969 G T 0.590549 -4.4553e-05
11:131276764 G T 1.199411 -3.7218e-05
11:131277056 A G 0.206405 1.5320e-05
11:131278676 G A 1.242798 -2.8107e-04
11:131281619 T G 0.029495 -1.5824e-05
11:131283819 T C 0.020046 1.3659e-05
11:131287264 C T 0.045435 -2.8648e-05
11:131287410 A G 0.286993 4.2595e-06
11:131288195 T C 0.096979 -1.4297e-06
11:131292007 G A 0.057204 3.4574e-05
11:131294432 A G 0.349760 -3.7976e-05
11:131297195 G T 0.171334 -2.9023e-05
11:131299715 C G 1.916816 4.7037e-06
11:131301689 G A 1.946820 8.1654e-06
11:131310636 A G 0.989454 -2.1463e-05
11:131313067 G A 0.318808 6.3983e-06
11:131313602 T C 0.088660 -1.0907e-05
11:131314394 T G 0.236053 -4.2431e-06
11:131315010 C T 0.047409 3.4267e-05
11:131319874 G T 0.311891 1.8664e-05
11:131320070 C T 1.404122 1.6011e-05
11:131322124 T C 0.594976 -1.0669e-05
11:131323676 G A 1.905391 6.0369e-05
11:131324796 T C 0.746394 1.7040e-05
11:131325169 C T 0.087770 1.2380e-05
11:131325197 G C 0.586472 -6.6892e-06
11:131325643 A G 0.057883 -7.9768e-06
11:131325915 A G 1.065163 4.0155e-06
11:131326303 G A 0.528680 5.3841e-05
11:131330300 A G 0.610572 8.9974e-06
11:131330738 A G 0.323333 4.6914e-06
11:131331019 C T 1.187784 -2.0556e-05
11:131336074 T G 0.090078 -4.2452e-05
11:131341408 T C 0.068214 -1.8408e-05
11:131342193 T C 1.037746 8.7999e-06
11:131344112 G A 0.459395 -7.0167e-06
11:131346017 A G 0.048003 1.8316e-05
11:131348462 C A 0.256203 2.4279e-05
11:131350655 G C 0.098267 -3.9713e-05
11:131355442 A C 0.650593 1.5620e-06
11:131357477 G A 0.116775 -1.2606e-05
11:131358777 A G 0.051287 1.8931e-05
11:131360730 G A 0.084158 -9.3380e-06
11:131361828 A G 0.648260 6.6460e-07
11:131365437 T C 0.319938 3.1503e-06
11:131366735 T C 1.354606 -2.9650e-05
11:131367967 G A 0.092886 2.4806e-05
11:131368955 A G 0.399282 1.1098e-07
11:131371019 G A 0.873874 -4.7083e-05
11:131371574 T C 0.286425 7.7460e-06
11:131371921 C T 0.666199 1.5489e-05
11:131372923 A G 0.042780 -1.0899e-05
11:131373937 G A 1.969931 -3.7115e-05
11:131374193 G A 0.194081 3.4708e-05
11:131374917 G A 0.501022 1.8918e-05
11:131375837 A G 0.223050 -1.3627e-04
11:131379057 A C 0.125091 -1.1042e-05
11:131379218 A G 0.060223 6.5581e-06
11:131380938 T G 0.031299 -1.1339e-05
11:131393733 G A 0.049314 4.3212e-05
11:131393861 A G 0.361614 2.5871e-05
11:131398701 A G 0.041014 -2.6399e-06
11:131406707 T G 1.652560 6.2784e-06
11:131408517 G T 1.593266 -2.7715e-05
11:131415791 T G 0.899412 -4.0107e-05
11:131416050 T G 0.072966 5.5272e-05
11:131419387 G A 0.115895 -1.7762e-05
11:131429529 G A 0.276710 -3.3685e-05
11:131429601 C T 0.118609 -3.5037e-05
11:131430031 G T 0.625091 -5.8399e-06
11:131432722 T C 0.445477 -1.4990e-05
11:131434948 T C 1.112306 5.4723e-05
11:131435012 T C 0.031108 1.7513e-05
11:131447270 G A 0.165511 -2.3885e-05
11:131451104 T G 0.102516 8.2716e-06
11:131452912 C T 0.820431 3.2447e-05
11:131455924 C T 0.180338 5.3519e-06
11:131459669 A G 0.037392 2.5855e-06
11:131459900 G A 0.981677 8.0591e-06
11:131462159 G A 0.280462 6.2509e-07
11:131465196 G A 0.058091 2.9440e-05
11:131466127 T C 0.069207 -5.7258e-05
11:131466218 A G 1.595476 5.0996e-06
11:131476469 A G 1.032059 4.4146e-05
11:131479442 A G 0.058207 2.4718e-05
11:131481649 G A 0.573359 -4.1768e-05
11:131486420 T C 0.808152 -2.3081e-05
11:131490026 A C 0.022494 8.1470e-06
11:131491323 T G 0.790511 -4.4423e-05
11:131492764 C A 0.881829 2.6312e-05
11:131494308 T G 0.044257 -4.2801e-05
11:131495136 T C 0.145319 3.0021e-05
11:131496574 A G 1.666232 -2.8148e-05
11:131500259 A C 0.021698 1.8821e-06
11:131500467 C T 0.398419 -8.3028e-07
11:131506415 C T 0.147685 -2.3062e-06
11:131512017 T G 0.083807 1.4433e-05
11:131515637 T C 0.439125 -1.2322e-05
11:131519579 G A 0.023454 -1.5174e-05
11:131519897 A C 1.255434 1.5317e-05
11:131523684 C T 0.021218 6.6276e-06
11:131526755 C T 1.700540 7.1144e-06
11:131534156 C T 0.469509 -8.9797e-06
11:131538707 T C 1.521319 1.1905e-05
11:131544128 A C 0.049226 -8.9968e-06
11:131547697 A G 0.060398 1.0055e-05
11:131548687 A G 1.513444 1.2904e-05
11:131552908 A G 0.051748 1.7220e-05
11:131553748 T C 0.064482 -2.9341e-05
11:131553963 G A 1.819805 -5.7088e-06
11:131554066 A G 0.052576 3.0519e-05
11:131554416 A G 0.046584 -1.3327e-05
11:131561979 G A 0.398513 -2.4459e-05
11:131572346 T C 0.349767 1.3309e-05
11:131573477 C T 0.060457 1.9633e-05
11:131589762 T G 0.061924 4.0054e-07
11:131606984 A G 0.074024 -3.8674e-05
11:131608506 C T 0.352338 2.2595e-06
11:131613807 G A 0.053040 1.7779e-05
11:131616001 C G 0.464939 -2.0704e-05
11:131617859 A G 0.077400 1.8430e-05
11:131618040 G A 0.819136 4.6214e-06
11:131619115 C T 0.253187 3.5891e-09
11:131619896 T C 0.210112 1.2036e-06
11:131620004 T C 0.111036 -7.6429e-06
11:131629805 T C 0.045935 1.2543e-05
11:131636405 T G 0.032916 4.3002e-05
11:131642817 A G 1.011656 -6.3085e-05
11:131646864 C A 0.064842 1.3335e-06
11:131647332 T C 0.889522 -1.0751e-05
11:131649407 G A 0.022172 -1.1639e-06
11:131653115 G A 0.276002 5.0978e-06
11:131656228 A G 0.836926 1.8499e-05
11:131656743 C T 0.063767 -4.8425e-06
11:131664693 A G 0.076692 -5.0947e-06
11:131668302 T C 0.058902 -5.7749e-06
11:131668535 C T 0.308149 -3.1676e-05
11:131672813 G C 0.117061 -1.4198e-05
11:131675746 C A 1.558756 -2.7084e-05
11:131683311 T C 0.161376 1.6202e-07
11:131684955 G A 1.536554 1.5191e-06
11:131691747 A C 0.161606 2.4721e-05
11:131693709 C T 0.240665 -1.5205e-04
11:131698249 T C 0.552024 -5.7326e-06
11:131702519 C T 0.192468 9.6380e-07
11:131704690 C A 1.279920 3.4014e-05
11:131712311 A G 0.215597 -8.0152e-05
11:131713867 G T 0.220090 2.9042e-05
11:131721215 T C 1.484267 -1.0908e-05
11:131730096 T C 0.047895 3.5543e-05
11:131732297 G A 1.954607 2.4554e-05
11:131733602 G C 0.025217 -1.7373e-05
11:131733804 G A 0.021361 6.8127e-06
11:131734817 A G 0.263097 5.8152e-06
11:131734999 T C 0.132521 -2.9268e-05
11:131745483 A C 1.026840 5.0426e-05
11:131746370 G T 0.047198 -2.7348e-05
11:131748964 C T 0.851929 1.0770e-05
11:131749480 C T 0.083330 -8.4849e-06
11:131761438 C T 0.128408 -1.9187e-05
11:131763850 G A 0.051060 1.0241e-05
11:131764107 T C 0.260838 1.4373e-05
11:131766987 T C 0.135611 2.0774e-07
11:131767294 T C 0.058120 -1.7609e-05
11:131775426 T C 0.096810 5.4141e-06
11:131778359 A C 1.131615 -1.3343e-05
11:131780118 C T 0.175041 4.6482e-05
11:131782258 A G 0.126805 -2.0304e-05
11:131783321 G A 0.283133 -1.4135e-05
11:131786305 A G 0.063297 -1.0927e-05
11:131786401 C T 0.274986 6.0275e-06
11:131789344 T C 0.027310 7.8762e-06
11:131791792 G A 1.134390 -5.3578e-05
11:131792814 G A 0.034432 9.2087e-06
11:131793500 C T 1.553748 -1.5061e-05
11:131797401 T G 0.125026 4.1547e-05
11:131797563 C A 0.049622 3.7861e-05
11:131807593 G C 0.508877 -1.2989e-05
11:131807633 C T 0.026606 2.9832e-05
11:131811336 T C 0.227542 -1.4118e-05
11:131812883 T C 1.515424 -2.1969e-05
11:131813107 A G 1.106947 -3.7574e-05
11:131816849 G A 0.172149 -1.2146e-06
11:131817589 C T 0.022357 6.2028e-06
11:131817738 T C 0.062560 -3.7116e-05
11:131818811 A G 0.285603 -1.8975e-05
11:131819529 G A 0.161120 7.5377e-06
11:131821297 G A 0.261429 2.5095e-05
11:131822439 T C 0.608258 3.9584e-05
11:131822978 A G 1.919241 2.0639e-05
11:131834341 C A 0.117444 4.0770e-06
11:131836896 A C 0.029927 2.3260e-05
11:131838247 G A 0.116963 2.8295e-05
11:131839565 A G 0.366317 2.9190e-05
11:131840951 G A 0.263684 3.0227e-06
11:131841569 G A 0.715627 -7.2064e-06
11:131842562 G A 1.240886 1.1819e-05
11:131842608 G A 0.068941 -3.2904e-05
11:131842705 C T 0.029479 3.9801e-05
11:131844839 A G 0.404096 -8.1047e-06
11:131845720 T G 0.063751 -2.9481e-06
11:131847899 T C 0.051618 -2.5136e-05
11:131848471 T C 0.403823 -3.3835e-05
11:131848924 A G 0.710768 -2.2732e-05
11:131852596 C G 0.877334 -1.6328e-05
11:131853954 T C 0.063621 -3.9930e-06
11:131854850 G T 1.962530 -3.3554e-06
11:131855497 G A 0.291943 -3.2340e-06
11:131855536 T C 0.756602 -1.9401e-05
11:131855636 C T 0.498027 5.0167e-07
11:131862413 T C 1.529644 -4.0435e-05
11:131867316 A C 0.027278 7.4458e-06
11:131869525 T G 0.064433 2.4162e-05
11:131870763 A G 0.588011 1.0110e-05
11:131872637 G A 0.770267 -2.7901e-05
11:131873116 A G 1.007209 3.1861e-06
11:131873736 C T 0.073907 2.3246e-05
11:131874317 G C 0.860511 3.5949e-06
11:131875557 G A 0.147351 -2.6652e-05
11:131875919 C T 0.066913 3.7112e-05
11:131876044 A G 0.052060 -2.0971e-06
11:131876878 T C 0.049440 -3.1114e-05
11:131877439 C G 0.521176 1.6647e-05
11:131877903 C T 1.348086 -2.7948e-05
11:131879261 A G 1.717418 3.2035e-05
11:131880798 T C 0.256167 -3.2981e-05
11:131880863 T C 0.073807 -3.3383e-07
11:131881770 A G 1.455451 -4.3330e-05
11:131882016 T C 1.110563 -5.8996e-05
11:131882458 G A 0.065102 8.8978e-06
11:131888483 A G 0.710352 -8.6553e-06
11:131894134 T C 0.054692 9.2522e-06
11:131895739 A G 0.141940 -2.8444e-05
11:131900183 A G 0.090786 -1.6746e-05
11:131900736 C T 0.899808 8.2859e-06
11:131906048 G A 0.047840 -1.0372e-05
11:131912915 G A 0.595551 1.1494e-06
11:131915088 C T 0.066806 2.0111e-05
11:131918244 C T 0.074725 -5.2829e-05
11:131920851 G T 0.375568 1.8032e-05
11:131924785 A G 0.030965 -2.1830e-05
11:131933385 C A 0.327501 -2.2006e-05
11:131934349 A C 1.293731 2.6629e-06
11:131935863 G T 0.853545 -4.4666e-06
11:131936055 T C 0.187602 5.4658e-05
11:131946681 A G 0.443169 7.7542e-06
11:131947318 G A 0.033020 5.0734e-05
11:131952058 A G 0.050330 -1.6924e-05
11:131970765 A G 1.424119 1.5810e-05
11:131985853 G C 0.038570 -8.3121e-06
11:131991192 A G 0.362935 -3.9924e-06
11:131992482 G A 0.072048 1.3704e-05
11:131993320 T C 0.020997 1.5330e-05
11:131996968 T G 0.293260 -2.4201e-05
11:131997730 A G 1.580571 1.2532e-05
11:131997745 G A 0.056250 2.7817e-05
11:131999155 A G 0.073262 -2.8021e-05
11:131999229 G A 0.085566 -3.4359e-05
11:131999693 G T 0.074732 1.4603e-05
11:132002202 C T 0.702390 6.4524e-05
11:132003021 A G 0.162746 8.8584e-06
11:132008008 A G 0.045266 1.4854e-05
11:132010473 G A 0.701793 2.6446e-05
11:132011513 A G 0.136825 6.2388e-06
11:132015077 C T 0.868252 2.6361e-05
11:132016822 C T 1.301901 1.7959e-06
11:132017367 T C 1.824206 -5.3216e-06
11:132018304 A G 0.053988 1.2671e-05
11:132020453 G A 1.242236 1.8286e-05
11:132034849 T C 1.536366 1.8330e-05
11:132035797 G A 0.113286 -1.5639e-05
11:132039873 C G 0.169796 1.2038e-05
11:132042576 G A 1.298597 -2.0909e-06
11:132051737 A C 0.323615 -1.3181e-05
11:132052492 G A 1.601520 1.9458e-05
11:132052588 C G 0.688161 3.7926e-06
11:132055986 T C 0.304728 1.3579e-05
11:132056361 A C 0.046120 2.0978e-05
11:132056716 A G 1.461875 2.2280e-05
11:132057296 A G 0.097657 1.5442e-05
11:132058362 T C 0.065916 1.0138e-05
11:132069863 C T 0.072752 2.3235e-05
11:132075117 A G 0.048411 3.3895e-05
11:132077888 C T 0.123757 2.3689e-05
11:132079862 C T 0.944691 1.9076e-06
11:132082816 A C 0.067617 4.2232e-06
11:132091589 A G 0.028875 -4.9717e-06
11:132093729 C G 0.054854 1.4843e-05
11:132101107 A C 0.828296 -1.5995e-05
11:132101199 T G 0.338702 -8.5374e-06
11:132107598 T C 0.122309 -4.4144e-06
11:132122159 C T 0.920789 -2.1312e-05
11:132135496 C T 0.369836 -4.9000e-06
11:132138056 A G 0.023156 7.4701e-06
11:132138675 C T 1.736815 2.0263e-05
11:132148333 T C 0.031241 -7.1819e-05
11:132150262 A G 0.664320 6.8764e-06
11:132152032 A G 0.078231 7.4540e-05
11:132156872 T C 0.354240 -3.2918e-06
11:132163504 G A 0.177456 -2.3688e-05
11:132164389 T C 0.060976 5.2307e-06
11:132165996 C A 0.493463 6.2198e-05
11:132167601 G T 0.130385 2.5716e-05
11:132167924 A G 0.061499 1.9234e-05
11:132168455 T C 0.045429 -2.2404e-05
11:132181636 C T 0.746670 1.0201e-04
11:132184339 C T 1.117200 8.6393e-05
11:132187384 T C 0.051566 2.8697e-05
11:132188738 T C 0.083320 -4.8237e-07
11:132203222 A G 0.117152 -1.6760e-05
11:132205008 T C 0.038531 1.2539e-05
11:132217012 T C 0.076374 -1.7841e-05
11:132221237 C A 0.049272 5.0917e-06
11:132225869 T C 0.173149 -8.4096e-06
11:132228201 G A 0.364188 4.1945e-05
11:132237087 A G 0.059363 -6.6184e-05
11:132244630 C T 0.710982 -2.4184e-06
11:132261973 G A 0.138795 -6.5510e-06
11:132262559 T G 0.267365 3.2587e-05
11:132266234 G A 0.104009 2.1872e-05
11:132272299 T C 0.552475 1.3431e-05
11:132272791 A G 0.097498 -1.9752e-05
11:132275455 C A 0.111903 1.6467e-05
11:132293922 C T 0.024129 -2.6851e-05
11:132301283 A C 0.047350 -6.8565e-06
11:132304020 A G 0.033695 1.7408e-05
11:132309911 T C 0.113033 -3.1979e-05
11:132317571 A G 0.089127 -1.4997e-05
11:132323368 G A 0.042459 1.2351e-05
11:132324239 G T 1.318902 2.9587e-05
11:132324629 C T 0.020088 -2.7887e-05
11:132331443 G C 0.103889 5.3904e-05
11:132335975 C T 0.108054 -3.2786e-05
11:132336927 C T 0.270192 3.5191e-05
11:132337459 A G 0.920403 4.0138e-05
11:132337904 A G 1.926972 3.1229e-05
11:132360209 G A 0.037898 -3.1377e-05
11:132362937 C T 1.091445 -3.1792e-06
11:132367486 C T 0.418540 -2.9352e-05
11:132369780 A G 0.050930 -3.7433e-05
11:132375040 A G 0.179338 -2.1257e-05
11:132383841 C A 0.444912 4.9069e-05
11:132384628 G T 0.471930 7.2529e-05
11:132386355 A G 1.216234 -3.6124e-06
11:132386706 A G 0.031368 -3.4837e-05
11:132387460 C T 1.091743 2.8506e-05
11:132387492 A G 0.034682 -1.9227e-05
11:132389627 A G 0.603441 4.0816e-05
11:132390235 C T 1.075790 7.6232e-06
11:132391951 A G 0.057344 -4.5746e-06
11:132394124 C T 1.086329 1.2847e-05
11:132408419 T C 0.467071 3.6300e-05
11:132415217 A C 0.273380 -7.7348e-05
11:132417256 C A 0.898600 -1.8010e-05
11:132430132 T C 0.047207 1.3647e-06
11:132433895 T C 0.251896 -4.4405e-05
11:132439584 A G 0.170792 -8.1297e-06
11:132449006 G A 0.073132 -1.0800e-06
11:132451606 T G 0.040417 -2.4867e-05
11:132452911 C T 0.033033 -1.5601e-06
11:132455103 A G 0.880638 -1.5328e-05
11:132459095 C A 0.071970 -1.0452e-05
11:132467477 C A 0.035986 -1.2226e-05
11:132468810 T C 1.383728 -2.9508e-05
11:132489447 C T 0.277408 -2.5308e-05
11:132491087 T C 0.087368 6.8578e-06
11:132492426 T C 1.531053 -2.9810e-05
11:132492654 T C 0.041352 -1.1545e-05
11:132496299 C T 0.357648 -1.3133e-05
11:132496896 G A 0.083210 -1.1161e-05
11:132497410 T G 0.147922 -2.8369e-05
11:132509514 A G 1.172366 -2.8877e-05
11:132513771 T C 0.088647 2.7130e-06
11:132516667 G A 0.064706 -1.3478e-05
11:132521775 A G 0.071580 -1.2325e-05
11:132526717 T C 0.336543 4.6615e-06
11:132528699 A C 1.009033 -2.8777e-05
11:132530729 C A 0.157309 -2.7467e-05
11:132540411 G A 0.108164 -9.2159e-06
11:132541351 G T 0.034253 9.2174e-06
11:132542386 T C 0.073067 2.2591e-05
11:132557234 G A 1.863951 -8.1283e-05
11:132560671 T C 0.026187 2.4167e-05
11:132566087 C T 1.008283 -9.2126e-06
11:132577482 G A 0.028898 4.8352e-06
11:132577651 G A 0.386714 -1.4631e-05
11:132578550 G A 1.517115 -2.3233e-05
11:132579740 T C 0.204899 -7.7397e-06
11:132581442 A C 0.917407 -7.5848e-06
11:132584448 A G 0.265681 4.7793e-05
11:132584575 C T 0.026392 2.9435e-06
11:132585016 C T 0.601406 -1.0373e-05
11:132585103 T C 1.518475 2.9335e-05
11:132585674 A G 0.127022 -7.0369e-06
11:132594099 A G 0.040933 1.5900e-05
11:132598762 C T 0.030404 3.3783e-05
11:132600137 G A 1.323310 -6.2098e-06
11:132607513 T C 0.638084 1.5126e-05
11:132612241 G A 0.121634 -6.2780e-06
11:132615296 A G 0.184454 1.3618e-06
11:132621921 G A 0.371352 -1.4623e-05
11:132622372 C T 0.026872 3.8000e-06
11:132624887 C T 0.122059 7.3982e-06
11:132625835 G T 0.044507 1.5369e-05
11:132626378 T C 0.063709 1.4332e-05
11:132634404 A G 0.159915 8.6162e-06
11:132636614 C T 0.163512 8.1921e-06
11:132641746 G T 0.699277 4.3582e-05
11:132641959 C T 0.887490 7.6495e-05
11:132648021 T C 0.051329 -4.1903e-07
11:132652471 A G 0.056711 1.2657e-05
11:132662757 A C 0.037781 3.0013e-05
11:132664658 G A 1.010331 1.3771e-05
11:132675967 T C 0.679040 2.9711e-05
11:132681140 C T 0.049677 1.3316e-05
11:132681930 G A 0.100325 2.1348e-06
11:132688021 A G 0.992070 3.5234e-05
11:132703716 A G 0.104938 -9.4765e-06
11:132705036 T C 0.155572 4.1649e-06
11:132705832 G A 1.888256 1.8360e-07
11:132711312 C T 0.234293 -7.6716e-05
11:132713802 C A 0.063414 9.9226e-06
11:132716369 G A 0.121069 1.0602e-05
11:132717146 G C 0.151788 -1.4967e-05
11:132717516 C A 0.471200 2.0801e-05
11:132719696 C T 0.326011 -3.9085e-05
11:132720248 C T 1.379862 7.4271e-06
11:132720335 G C 0.679140 1.7211e-05
11:132724689 A C 0.136393 -1.0269e-05
11:132729354 C T 0.276824 -1.3539e-05
11:132730170 G T 0.026622 1.5200e-06
11:132730893 C T 0.065416 -4.1333e-06
11:132735347 G A 0.167212 -4.5307e-06
11:132736230 T G 0.176287 -1.4436e-05
11:132739958 G A 0.486355 1.8714e-05
11:132742025 G A 0.126990 1.5857e-05
11:132743345 C T 0.167072 7.3130e-06
11:132747246 G T 0.966805 -2.0987e-05
11:132751584 G A 0.507848 -6.7218e-06
11:132752667 G A 0.796915 2.4685e-05
11:132757670 C A 1.402914 2.9642e-05
11:132759270 T C 0.131904 -1.1076e-05
11:132759483 C T 0.041998 -1.4842e-06
11:132760393 G A 0.214302 1.9901e-05
11:132763976 C T 0.724459 6.4395e-06
11:132765893 C T 0.535425 3.8540e-06
11:132768316 C G 0.876032 -3.8999e-06
11:132768869 C T 0.459090 -2.1879e-05
11:132770011 C A 1.963754 -5.7677e-06
11:132770266 C T 0.133209 -9.2013e-07
11:132776806 A G 0.135254 -5.7794e-06
11:132777597 T C 1.975572 -5.7066e-06
11:132778873 C A 1.299820 2.8050e-05
11:132781567 T C 0.963420 2.7675e-05
11:132787073 A G 0.190958 -4.4845e-05
11:132787833 A G 0.118226 -3.0879e-06
11:132791152 G C 0.985170 2.0231e-05
11:132792589 A C 0.219739 -4.4302e-05
11:132793179 C G 0.323985 2.0108e-05
11:132795451 T G 0.033841 1.7861e-05
11:132795754 G C 0.605200 2.7832e-05
11:132796374 A G 0.123127 -3.7099e-07
11:132799551 G A 0.037937 1.2675e-05
11:132799836 C T 0.827604 1.8135e-05
11:132802443 T G 0.068607 -4.6525e-06
11:132804182 T C 0.184220 5.7849e-05
11:132806539 T C 0.283906 -2.9680e-05
11:132807740 A C 0.038044 1.1414e-05
11:132809508 C T 1.669711 7.3655e-06
11:132812032 A G 0.086378 9.5116e-06
11:132813378 C G 0.707645 2.9347e-05
11:132818813 G A 0.164972 -8.0673e-06
11:132819241 G T 0.079179 -7.1196e-06
11:132820760 C T 0.039453 -8.0830e-06
11:132821513 A C 1.851013 8.0825e-06
11:132821543 C T 1.406209 1.3778e-06
11:132824181 A G 1.059590 3.2180e-05
11:132829531 A C 0.339163 -1.1981e-05
11:132830111 C A 0.516187 -1.0888e-05
11:132830183 G A 0.133179 -1.9720e-05
11:132830209 T C 0.185463 -8.4896e-05
11:132830397 T G 0.042540 8.0108e-06
11:132831793 G A 0.359534 4.6170e-06
11:132832714 C T 0.065261 -4.7370e-05
11:132833129 A C 0.080311 -5.4831e-05
11:132834193 C A 0.123173 2.7590e-06
11:132834258 T G 0.661756 1.8707e-05
11:132838419 T C 0.047529 -1.6636e-05
11:132841082 C T 0.116567 1.2684e-05
11:132846936 T C 0.043312 -5.6191e-06
11:132848228 C T 0.701215 3.6341e-05
11:132850735 G A 0.382706 -2.2077e-05
11:132854556 G A 0.055286 -4.0154e-05
11:132859088 G A 0.047538 1.2366e-05
11:132863682 C T 0.481343 4.2111e-05
11:132863712 A C 0.100455 3.0330e-05
11:132866209 T G 0.310616 4.0591e-05
11:132870561 T C 0.086131 -5.5833e-05
11:132873336 T C 1.512746 2.9968e-05
11:132881180 T C 0.315433 -2.7223e-05
11:132890544 A G 0.031179 4.8785e-05
11:132890715 A C 0.060567 -5.0155e-06
11:132892426 A G 0.128544 4.1190e-05
11:132892876 G A 1.197719 -1.9462e-05
11:132902201 T C 0.400253 -2.5527e-05
11:132902450 C A 0.258777 1.2552e-05
11:132907676 C T 0.257988 1.0940e-05
11:132910603 T C 0.033257 -2.4762e-05
11:132914697 A G 0.384666 -1.1680e-05
11:132917254 C T 0.184175 2.0684e-05
11:132919385 T C 0.340146 1.7353e-05
11:132919890 C T 0.183847 2.1989e-05
11:132922722 A G 1.738601 -2.8543e-05
11:132923321 T C 0.476010 1.0931e-05
11:132924414 T C 0.710826 -4.3508e-05
11:132929236 A G 0.183302 -1.9919e-05
11:132933284 G A 1.724663 -3.4093e-05
11:132934100 T C 0.184603 -2.4362e-05
11:132934724 G A 0.903693 -7.5493e-06
11:132937514 A G 0.069386 9.3676e-06
11:132938656 G C 1.268566 -5.3345e-06
11:132939345 A G 0.041829 -2.7525e-05
11:132940480 T C 0.410045 -2.7251e-05
11:132944133 A G 0.835024 -4.1553e-05
11:132947233 A G 0.061693 -3.6438e-05
11:132947881 T C 0.672493 -1.8696e-05
11:132950359 T G 0.838686 8.4235e-06
11:132950919 G A 1.341182 -4.5750e-06
11:132950990 C G 0.288476 1.8699e-06
11:132957443 A G 1.243547 8.8518e-06
11:132964216 C T 0.099907 6.3945e-06
11:132970276 G A 0.045675 -3.2504e-05
11:132971955 A G 0.219535 -4.5369e-06
11:132972740 A G 0.836991 3.3605e-05
11:132976899 A G 0.170110 -1.8277e-05
11:132977510 C T 0.054312 -1.5093e-05
11:132982887 G A 0.192374 5.4280e-06
11:132983645 A G 0.027434 2.4572e-05
11:132986373 T C 0.212404 -7.6790e-06
11:132987216 C T 1.425258 5.5713e-06
11:132988579 T C 1.195662 2.8819e-05
11:132990687 C T 0.021624 1.9613e-05
11:132992119 G A 0.251584 2.3112e-05
11:132992755 T G 0.079552 -3.7398e-06
11:132993735 A G 0.212605 -1.1427e-05
11:132994955 T C 0.028349 6.3420e-07
11:132995294 T C 1.064589 2.7248e-05
11:132998841 G A 0.056812 -5.4266e-05
11:133002178 C T 0.484203 -6.0269e-06
11:133002424 G A 0.113451 -5.3934e-05
11:133003293 A C 0.057224 -1.2910e-05
11:133003677 C T 0.079098 -6.4265e-05
11:133004849 T C 1.928800 -4.4030e-06
11:133009268 C T 0.060911 -1.0670e-04
11:133012261 T C 0.331386 -1.9747e-05
11:133012403 A G 0.039589 -4.5295e-05
11:133020409 A G 0.033322 -6.5925e-06
11:133020645 C T 0.597122 -3.1864e-05
11:133021428 A G 0.089747 1.4751e-05
11:133021572 T C 0.095992 1.8920e-05
11:133022813 T C 0.266206 1.6515e-05
11:133025775 G A 0.611387 -3.0476e-05
11:133027279 A G 0.029193 4.6847e-05
11:133027455 T C 0.044870 -2.2244e-05
11:133029066 T C 0.065374 2.9067e-05
11:133030122 A G 0.137126 1.4541e-05
11:133030594 C T 1.940001 -4.6890e-06
11:133032755 C A 0.468785 -3.1160e-05
11:133037827 T C 0.898672 2.1585e-05
11:133038032 A G 0.129246 3.2199e-05
11:133043258 G A 0.997559 -2.0819e-05
11:133043658 G A 0.383731 5.8055e-06
11:133043728 A C 0.075988 -1.1269e-05
11:133045858 A G 0.168556 3.2089e-05
11:133047507 C T 0.269141 1.8600e-05
11:133052267 G T 0.432513 -4.4487e-05
11:133052417 T G 0.032189 -3.2995e-05
11:133053807 T C 0.182299 2.4206e-05
11:133054198 A G 0.038989 -1.0157e-05
11:133054973 T C 1.957119 1.6092e-05
11:133058717 C T 1.442974 -1.6365e-05
11:133060166 G A 0.350825 -5.6991e-06
11:133060903 A G 0.060337 1.2684e-05
11:133062995 T C 0.234751 -1.3769e-05
11:133063327 G T 0.318867 -1.8430e-05
11:133063409 C A 0.048048 -1.4030e-05
11:133063654 T G 1.247971 -2.6145e-05
11:133065782 C T 0.348108 -5.0961e-07
11:133066546 C T 0.036233 2.5378e-06
11:133071523 T G 0.181890 3.3981e-05
11:133073151 T C 0.159156 -5.6864e-06
11:133076770 T C 0.220765 2.5799e-05
11:133076774 C T 0.407582 -3.1111e-05
11:133077493 T C 0.101912 3.1711e-05
11:133077576 T C 0.121099 1.5560e-05
11:133078501 T C 0.499292 3.3778e-05
11:133078684 T C 1.676265 9.3372e-05
11:133078876 T C 0.164959 -1.0270e-05
11:133080318 T C 0.037502 -3.6507e-06
11:133083392 G T 0.067163 -2.6307e-05
11:133084777 A C 0.536986 5.0630e-05
11:133085079 T C 1.455500 7.3622e-05
11:133087443 C T 1.507167 6.8486e-05
11:133087589 C T 0.318542 8.3071e-05
11:133088580 C T 0.612543 -1.4465e-05
11:133089795 C A 1.161509 -1.1199e-06
11:133090096 G A 0.262685 -1.0097e-05
11:133090691 A G 1.759390 -7.2719e-06
11:133091876 T C 0.035334 -2.0081e-05
11:133093088 G T 0.116201 6.2443e-05
11:133094943 T C 0.056980 -2.1453e-05
11:133095792 C T 1.288382 3.2178e-05
11:133099135 T G 0.025191 -3.8056e-05
11:133100233 T C 0.519202 -4.0855e-05
11:133100729 A G 0.021286 -7.8521e-06
11:133101599 C T 0.684619 -6.4542e-05
11:133102683 A C 0.226127 -3.9302e-05
11:133104580 C T 1.914638 5.5072e-07
11:133109590 A G 0.076342 -7.3412e-06
11:133112877 T C 0.037067 5.1323e-07
11:133124677 A G 0.132566 -2.1663e-05
11:133130270 G A 1.042731 -4.1686e-04
11:133136280 T C 0.492168 -9.7960e-05
11:133138559 A G 0.066017 3.6508e-05
11:133140670 G C 0.462826 -3.7822e-05
11:133140731 T C 0.124020 5.6460e-06
11:133146062 T G 0.111501 -1.6902e-05
11:133148954 C T 0.046139 -2.8587e-06
11:133154078 T G 0.084843 -1.2009e-05
11:133157398 G A 0.353263 -7.1341e-05
11:133158337 A G 0.126100 2.3899e-06
11:133158673 A C 0.472855 -4.9507e-05
11:133161879 C A 0.036509 -2.8062e-05
11:133164062 T C 0.041676 -5.6358e-06
11:133167785 C T 0.028894 3.8709e-05
11:133169135 G A 0.153093 -1.5507e-05
11:133169568 A C 1.025376 -2.6170e-04
11:133169947 T G 0.054757 -5.5817e-06
11:133178771 T G 0.045964 -3.4057e-06
11:133192877 G A 0.039920 -2.0625e-05
11:133193153 G A 0.383358 -4.5959e-05
11:133193332 T C 0.093204 -2.0101e-05
11:133193457 C G 0.069532 -5.0024e-06
11:133207312 T C 0.088562 -1.2028e-05
11:133210854 T C 0.071885 -5.9312e-05
11:133212242 T C 0.329393 -3.1739e-05
11:133213019 C A 0.322599 9.2589e-06
11:133218257 C T 0.126564 -5.9524e-06
11:133220401 T C 0.819977 -1.0650e-05
11:133220663 T C 0.654839 3.7375e-06
11:133220944 C T 0.648695 -1.6112e-05
11:133221694 C T 0.044705 -2.9672e-05
11:133222654 G A 1.399201 -2.4656e-05
11:133228369 T C 0.042686 -2.1263e-05
11:133231326 A G 0.132952 -4.5759e-05
11:133233949 A G 0.892940 2.7070e-05
11:133235780 T C 0.096161 -1.1375e-05
11:133241190 A G 0.223316 -6.0476e-05
11:133247155 T G 0.034763 -1.5550e-05
11:133249133 C T 0.025856 6.4616e-05
11:133251587 A G 0.100608 4.5359e-06
11:133252184 G A 0.301599 -1.7712e-05
11:133254479 G A 1.447856 3.9278e-05
11:133257772 A G 0.679637 4.0612e-05
11:133260382 C A 0.064663 -7.9637e-06
11:133268476 T C 0.686749 -2.6999e-05
11:133273814 G A 0.465971 -5.0336e-05
11:133274526 T C 0.126883 -1.1370e-05
11:133279139 A G 0.060820 -2.9010e-05
11:133279288 A G 0.037408 3.3006e-05
11:133279383 G A 0.054514 -2.5835e-05
11:133282372 A G 0.079101 -2.2399e-05
11:133282515 G A 0.431955 -1.3387e-05
11:133291286 G A 0.052073 4.9482e-05
11:133296979 A G 0.356012 -3.6658e-05
11:133299843 A G 0.060067 3.3028e-05
11:133303640 A G 0.703426 6.1620e-05
11:133304415 A G 0.110404 -1.8208e-05
11:133305141 T C 0.037145 1.3980e-05
11:133305986 C T 0.277106 -1.1323e-04
11:133315218 G C 0.465763 -1.7037e-04
11:133316274 A T 0.104720 1.2428e-05
11:133321050 G A 0.035399 1.1302e-05
11:133326282 G A 0.041894 6.2677e-05
11:133333648 C T 0.031403 3.0311e-05
11:133334522 A C 0.043880 5.6045e-05
11:133336650 A G 0.026587 -2.1596e-05
11:133338618 T C 0.030894 -2.1564e-05
11:133339942 T C 0.395290 -2.8744e-05
11:133344119 T C 0.052459 2.3725e-05
11:133344136 A G 0.040135 1.2871e-07
11:133349706 C A 0.413658 -4.1235e-05
11:133356488 A G 0.495871 -6.8999e-06
11:133367412 T C 0.529579 -3.6398e-06
11:133368176 A G 0.372481 -8.1220e-05
11:133368590 A G 0.049012 1.8052e-05
11:133369269 T C 0.106220 -3.4177e-05
11:133371640 T C 0.365587 -2.7956e-05
11:133371775 G C 0.296552 -8.9173e-06
11:133372044 A G 0.167962 -1.0668e-05
11:133373083 C A 0.385929 1.4378e-05
11:133375648 C A 0.255138 -2.1925e-05
11:133376450 C T 0.352665 -2.1945e-05
11:133379484 G A 0.520351 -2.2953e-05
11:133381730 A G 0.141365 -4.1019e-05
11:133387935 C G 0.116210 -8.6147e-05
11:133392402 A G 0.297782 -3.8795e-05
11:133396619 G A 0.060483 -2.3863e-05
11:133398116 G A 0.365574 -3.1972e-05
11:133401766 G C 0.418462 1.9241e-05
11:133403198 C T 0.097044 -3.6997e-06
11:133404167 T C 0.069565 9.6398e-05
11:133406400 C T 0.086943 -4.2884e-05
11:133406795 C T 0.023490 7.4929e-07
11:133410136 T G 0.074255 4.4625e-05
11:133411730 T C 0.035019 4.6777e-05
11:133415183 G A 0.270942 7.3592e-06
11:133419008 G A 0.337842 4.6095e-05
11:133422994 T C 0.086281 9.1710e-05
11:133423245 C T 0.149967 -1.4066e-05
11:133424252 T C 0.043932 -1.3208e-05
11:133433063 C T 0.246774 4.3921e-05
11:133437158 A G 0.094424 -5.4710e-05
11:133441871 G C 0.186463 -3.5181e-05
11:133446465 T C 0.055536 -1.4766e-06
11:133448830 A G 0.110342 -6.1258e-05
11:133450999 G A 1.246884 9.3089e-05
11:133453021 T G 1.365107 7.5843e-05
11:133463824 A G 0.117009 -4.6610e-06
11:133466315 C G 0.311729 -3.4419e-05
11:133475018 C T 0.155034 4.1219e-05
11:133476403 G A 0.036710 -8.8052e-06
11:133476913 A G 0.073875 3.7038e-05
11:133479215 A G 0.540326 -8.8637e-06
11:133480484 G A 0.061745 -2.5678e-05
11:133487618 C T 0.892826 -2.7204e-05
11:133489100 A G 0.223745 -5.6555e-05
11:133489958 C T 0.186495 -3.7035e-05
11:133493274 T C 0.052754 -3.3219e-05
11:133493738 G A 0.051265 2.1191e-05
11:133496406 A G 0.085378 3.0394e-05
11:133502961 G A 0.062842 3.3202e-06
11:133504271 T C 0.066160 -4.5565e-05
11:133505315 G A 0.113373 -1.2032e-05
11:133510436 A G 0.033792 1.3285e-05
11:133519911 G T 0.104223 -2.0315e-05
11:133521772 G A 1.206314 1.5949e-05
11:133521881 A C 0.207035 3.0896e-05
11:133522251 G A 0.082246 -1.1569e-05
11:133522510 C A 0.238049 -8.1853e-06
11:133524201 T C 1.335002 1.5504e-05
11:133527686 T C 0.524347 -4.8747e-06
11:133545017 T C 0.573365 -2.4972e-05
11:133551821 A G 0.068539 -3.2887e-05
11:133561093 C G 0.023133 -1.3441e-05
11:133562724 C A 0.388460 1.5054e-04
11:133566985 T C 1.594927 2.2970e-06
11:133569656 A G 0.119615 -1.9417e-05
11:133574298 G C 1.053283 1.4343e-05
11:133575300 T C 1.303267 1.3562e-05
11:133578690 C A 0.190919 6.0477e-06
11:133580348 G A 0.064783 1.7305e-06
11:133580426 T C 0.822960 -7.8583e-05
11:133582018 G A 0.830798 -9.2206e-05
11:133583495 G A 0.305659 -7.1216e-06
11:133584482 T C 0.038239 -1.9614e-05
11:133586650 A G 0.358310 -1.1680e-06
11:133588742 A G 0.550167 6.5898e-06
11:133589392 A G 0.664813 -4.6802e-05
11:133589467 T C 0.055789 2.2095e-05
11:133591340 A G 1.451261 -1.8102e-05
11:133592309 A G 0.052271 2.7072e-05
11:133592376 T C 0.032682 2.1099e-05
11:133593077 A C 0.043965 -3.8470e-05
11:133594258 T C 1.738331 -7.6407e-08
11:133595256 A G 0.515249 5.5879e-06
11:133598674 C A 1.386928 -3.9211e-05
11:133600861 C T 0.469415 7.4784e-06
11:133602888 A G 0.319415 -2.7987e-05
11:133606683 A C 0.036970 9.7186e-06
11:133607995 G A 0.106470 7.3458e-06
11:133608430 C G 0.357515 -1.4529e-05
11:133612417 G A 1.306039 -4.3547e-05
11:133618905 T C 0.336651 -2.9252e-05
11:133619510 A G 0.040190 -7.3449e-06
11:133622745 C G 0.445503 4.6066e-06
11:133623913 A G 0.070616 -7.9585e-06
11:133639295 G A 0.043663 -8.0271e-06
11:133639618 T C 0.046526 7.2767e-06
11:133641517 G A 1.971145 8.6345e-07
11:133644718 T C 0.079354 1.7348e-05
11:133646726 T C 0.747569 -6.7320e-05
11:133651615 C T 0.030329 1.3660e-05
11:133653710 G A 0.368395 8.3837e-07
11:133653827 T C 1.206409 -5.9966e-05
11:133656314 A G 0.026690 -2.5807e-05
11:133663319 T C 0.077494 7.7277e-05
11:133664606 C A 1.827640 1.6149e-05
11:133669755 G A 0.860092 9.7949e-05
11:133678874 G A 0.243333 -6.7745e-05
11:133679800 G T 0.094772 9.7313e-06
11:133682592 C G 0.511166 6.4976e-05
11:133685008 G A 0.607193 6.8354e-05
11:133687837 G A 0.661801 3.1828e-05
11:133692113 A G 0.026090 -8.0626e-06
11:133693236 T C 0.130359 2.5538e-06
11:133693264 A C 0.090471 1.2967e-05
11:133695530 C T 0.035834 -2.3198e-06
11:133696258 C T 0.920821 -4.1077e-05
11:133701004 A G 0.043442 -1.9568e-05
11:133702779 G T 0.804536 -9.2410e-06
11:133703152 C T 0.025421 3.6201e-05
11:133706179 T C 0.024918 3.5062e-05
11:133707938 A G 0.046597 -3.4214e-06
11:133710796 C T 0.618719 -1.8493e-05
11:133713033 A G 0.040949 -3.5551e-06
11:133713150 G A 0.039005 8.1545e-06
11:133713740 A G 0.022380 7.4208e-06
11:133714522 A G 0.732933 -7.8743e-06
11:133714560 C A 0.057682 -2.0170e-05
11:133735238 A C 0.025454 3.0662e-05
11:133740251 C T 0.865642 9.4390e-06
11:133741210 T C 0.213319 -1.0934e-05
11:133742033 A G 0.022010 -3.7406e-06
11:133763389 A G 0.064559 1.5161e-05
11:133764827 C T 1.950326 3.5240e-05
11:133781111 C T 0.772782 2.3736e-05
11:133784410 A C 0.402648 -2.7160e-05
11:133787549 C T 0.100455 -4.6815e-06
11:133788992 C T 0.759202 1.3699e-05
11:133794488 C T 0.880560 2.1706e-05
11:133799408 T C 0.373176 1.4971e-05
11:133800017 T C 1.899175 2.3312e-05
11:133804390 G A 1.958031 1.6803e-05
11:133806587 A G 0.062063 -6.0958e-06
11:133809385 C T 0.879138 5.1415e-05
11:133811072 G A 0.161366 2.8119e-05
11:133813168 T C 1.465153 1.0134e-05
11:133814713 G A 0.214484 5.2995e-05
11:133824539 G A 1.771023 1.5835e-04
11:133833426 A C 0.397101 -1.5526e-05
11:133834494 T C 0.090403 5.0402e-06
11:133842361 A G 0.420101 3.8275e-06
11:133842480 C T 1.786876 4.4833e-05
11:133843529 T G 0.071467 2.6474e-06
11:133847793 C T 1.954532 6.9191e-06
11:133848212 A G 0.275772 4.0913e-06
11:133852007 T C 0.029287 -1.4875e-05
11:133855149 G A 0.357044 -2.6551e-06
11:133856393 A G 0.072820 1.5867e-05
11:133858893 T C 0.360718 7.2480e-06
11:133858912 T C 0.031416 2.0138e-05
11:133859634 C G 0.049554 -1.8690e-05
11:133860039 T C 1.152525 -3.0449e-05
11:133860344 C T 0.126821 -1.0780e-05
11:133861535 A G 0.211310 -3.1634e-05
11:133862976 G A 0.506355 -1.4976e-05
11:133864615 C G 0.029031 3.2068e-05
11:133864938 C T 1.498143 -6.3259e-05
11:133869158 T C 0.111280 -1.2689e-05
11:133877553 T C 1.748741 -1.3470e-05
11:133893371 C A 0.069308 3.0480e-05
11:133895386 T C 0.066734 -1.9566e-05
11:133895735 C T 0.095249 -2.0925e-05
11:133896537 G A 0.301258 7.0923e-06
11:133896873 G A 1.588283 -4.3684e-06
11:133897382 G A 0.359504 -3.3587e-05
11:133901338 T C 0.281069 -4.8498e-06
11:133905962 C A 1.236611 1.5575e-05
11:133906419 T C 0.073041 -8.1195e-06
11:133906529 G A 1.034360 1.8714e-05
11:133906794 G A 0.860871 3.5456e-05
11:133909341 C T 0.372627 2.7198e-05
11:133910549 C T 0.760120 -3.2701e-05
11:133911204 G T 0.051355 6.3760e-07
11:133912410 A G 0.068893 1.2636e-05
11:133913466 A G 0.126295 -1.6211e-05
11:133915265 G A 0.476617 -3.1777e-05
11:133916305 A G 0.936194 -2.2127e-05
11:133917945 G T 0.028914 -7.1425e-06
11:133918788 A G 0.119041 -3.1642e-05
11:133924638 C A 0.197856 1.0453e-05
11:133924888 T C 0.273860 3.6913e-05
11:133932652 C T 1.623296 -3.4619e-05
11:133932801 A G 0.155160 4.4971e-06
11:133934413 A G 0.787622 3.0634e-05
11:133939837 A G 0.119573 1.5379e-05
11:133941104 G T 0.634679 5.3456e-05
11:133944023 G A 0.457515 -1.5901e-05
11:133949344 A G 0.026382 3.3005e-05
11:133955325 G A 0.138908 9.8389e-06
11:133966713 T C 0.073125 -1.9244e-05
11:133968621 A G 0.065549 -6.3497e-05
11:133970561 A G 0.138931 1.0636e-05
11:133986152 G A 0.032994 3.5739e-05
11:133989117 A G 0.022769 2.4264e-05
11:133992804 A C 0.042965 -3.8648e-06
11:134001033 A C 0.288090 6.6059e-05
11:134014033 T G 0.099666 -2.0739e-05
11:134020617 T C 0.170383 1.4492e-05
11:134023114 C A 0.031955 1.1363e-05
11:134023172 A C 0.031296 1.1086e-06
11:134025034 C T 0.214351 1.8186e-06
11:134026944 T G 0.028758 6.8230e-05
11:134031191 C A 0.021572 -1.0232e-05
11:134039021 T C 0.124218 1.1351e-05
11:134040840 A C 0.087264 1.8587e-05
11:134041510 G T 0.055452 6.0832e-06
11:134041873 A G 0.067948 2.0150e-05
11:134053669 C T 0.031874 4.1352e-06
11:134054295 T G 0.022299 -1.5846e-05
11:134055185 C T 0.077260 -1.2251e-04
11:134071255 A G 0.048885 -1.7931e-05
11:134073019 T A 0.533455 3.8581e-05
11:134073460 A C 0.119385 7.8701e-05
11:134074474 A G 0.059493 -3.1604e-05
11:134082225 G A 0.084336 8.6140e-05
11:134088682 A G 0.767352 -1.5138e-05
11:134092906 T G 0.052323 1.2179e-05
11:134105030 G A 1.576017 1.8639e-05
11:134118109 G C 0.143508 4.8475e-06
11:134123428 A G 0.175843 -3.7838e-06
11:134125020 A G 0.049969 6.2085e-06
11:134125514 A G 0.662379 5.7578e-05
11:134126268 G A 0.081879 2.8822e-06
11:134126612 C T 0.674947 -3.8204e-05
11:134128923 G C 0.054189 -7.7814e-05
11:134133187 T G 0.026470 3.0551e-06
11:134138626 G A 0.580847 5.5514e-05
11:134142634 T C 1.960508 -3.3695e-06
11:134146010 C T 0.558636 -1.3714e-04
11:134149641 A G 1.979236 5.6188e-06
11:134150220 T C 0.049544 3.2259e-06
11:134150557 T C 0.170279 -1.1273e-05
11:134151039 G A 0.546315 2.6130e-05
11:134152143 A G 0.103993 -2.2175e-05
11:134155202 G A 0.077595 -9.6373e-06
11:134159539 A C 0.993745 -6.7367e-06
11:134160839 G A 1.765142 -2.7555e-05
11:134170851 A G 0.050119 -1.1299e-05
11:134177205 T G 0.417773 -5.5136e-06
11:134180440 A G 0.038830 1.7517e-05
11:134182135 C T 1.959596 -7.4390e-06
11:134190059 A C 0.065248 1.0006e-05
11:134194937 A G 1.347187 -4.3221e-06
11:134196321 T C 0.204542 -1.8335e-05
11:134196442 A G 0.877418 -1.1833e-05
11:134202036 T C 0.498913 1.8063e-05
11:134203404 A G 1.214260 2.9946e-05
11:134203737 A C 1.428660 -5.3060e-06
11:134203748 C G 0.069253 1.8513e-05
11:134204766 G A 0.028450 4.8606e-06
11:134209347 G T 0.776204 -1.1830e-05
11:134209565 T C 0.069500 -2.3611e-05
11:134209802 T C 0.057828 -2.4041e-05
11:134209957 A G 0.154599 -2.1245e-05
11:134210529 G A 0.283202 2.7645e-06
11:134213994 A C 0.089117 1.9843e-05
11:134216292 A G 0.043650 -4.0609e-06
11:134217453 A G 0.059074 -1.8099e-05
11:134220057 C T 0.103587 1.2223e-05
11:134224899 T C 1.254878 -3.5988e-05
11:134225692 A G 0.967211 -6.0206e-06
11:134226244 A G 0.071801 1.3540e-05
11:134227749 A G 1.673898 -3.3057e-06
11:134228614 T C 0.033867 1.1755e-05
11:134233137 T C 0.046149 -3.5143e-05
11:134234186 A G 0.577329 2.3118e-05
11:134235924 G A 1.381501 6.2731e-06
11:134237113 A C 0.395741 -9.5534e-07
11:134237200 T C 0.047061 -8.9450e-06
11:134241094 G A 0.708158 -1.1577e-05
11:134245284 C T 1.470226 1.2257e-05
11:134246938 T C 0.265940 -6.4096e-05
11:134247842 T A 0.916605 4.4306e-05
11:134248055 A G 1.153657 -3.2436e-05
11:134248081 C T 0.028768 -1.3296e-05
11:134251594 G A 0.261584 5.3636e-05
11:134252030 T C 0.057058 -9.6751e-06
11:134254796 T C 0.573544 4.5867e-05
11:134254839 C T 1.972375 -6.6183e-06
11:134255390 C G 0.347527 -3.0132e-05
11:134256805 T C 0.255826 -1.8932e-05
11:134258416 G T 1.344658 2.6083e-05
11:134260394 A G 0.097751 -2.8347e-05
11:134267285 T C 0.034159 -1.3381e-05
11:134273773 G C 0.030436 -7.1541e-07
11:134274710 G A 0.438755 -2.4520e-05
11:134280503 T G 0.325540 4.7160e-06
11:134282932 T C 0.043273 2.4930e-05
11:134289195 A C 0.055990 4.1564e-05
11:134291075 A G 0.030537 -6.3162e-06
11:134291164 T C 0.055536 6.4649e-06
11:134292819 T C 0.252269 -3.3339e-05
11:134294477 T C 0.042202 -9.2967e-06
11:134294557 A G 0.054510 -8.3501e-05
11:134297345 G A 0.996332 2.8420e-05
11:134297718 A G 0.038375 -9.4684e-06
11:134299961 A G 0.508735 -1.3460e-05
11:134300102 T C 0.028781 7.9193e-05
11:134307770 C T 1.861660 2.5861e-05
11:134308031 T C 0.273574 -1.1540e-05
11:134308907 A G 0.929209 5.7274e-06
11:134309625 G A 1.439063 -2.0028e-05
11:134311772 C T 0.441121 -3.3491e-05
11:134312488 T C 1.003898 1.9207e-05
11:134315499 A G 0.710979 2.0944e-05
11:134320204 T C 0.036324 5.4236e-06
11:134320624 C G 0.049509 -1.4546e-05
11:134322631 T C 0.034698 -7.0182e-06
11:134332113 A C 0.556838 -2.8761e-05
11:134334619 G A 0.349897 6.1734e-06
11:134335584 G A 0.036983 2.1168e-05
11:134335953 T C 1.400775 6.5603e-06
11:134336887 T C 0.642200 -1.1862e-05
11:134339741 T C 0.064290 -1.2794e-05
11:134340457 G T 0.715851 2.4705e-05
11:134342267 A G 0.091367 -2.0605e-05
11:134343932 C T 1.270316 -5.5468e-06
11:134344068 T C 0.261438 -1.9856e-05
11:134345870 C T 0.085816 -4.1588e-05
11:134347693 G A 0.137961 -1.1890e-05
11:134347921 A G 1.171776 -3.6521e-06
11:134348915 T C 0.196084 1.0641e-05
11:134349208 A G 0.071424 1.7802e-06
11:134349224 T C 0.270319 -6.0542e-06
11:134349684 A G 0.300632 -1.1959e-05
11:134352975 G A 1.195201 1.8879e-05
11:134353827 G A 0.188352 -1.8516e-05
11:134368763 A G 0.053426 -2.0228e-05
11:134371119 G A 1.094807 -1.4776e-06
11:134374269 T C 0.263019 5.3685e-05
11:134375575 C T 0.094674 -3.3122e-06
11:134378520 G A 0.144131 -4.6528e-07
11:134378893 C T 0.059269 -2.8519e-05
11:134380739 A G 0.030433 9.6101e-06
11:134381546 G A 1.099770 -2.1887e-05
11:134383599 A G 0.133819 -1.4767e-05
11:134386512 A G 0.096382 -8.9776e-06
11:134387137 T C 0.021484 5.3253e-06
11:134387515 T C 0.136175 -1.3633e-05
11:134388717 T C 0.063956 1.7852e-05
11:134391420 T C 0.172895 -4.6660e-05
11:134391593 T C 0.950332 -6.5968e-06
11:134395635 G T 0.132336 -1.4550e-05
11:134397256 G A 0.068007 3.1680e-05
11:134398890 A G 0.243690 -3.6918e-05
11:134403616 C A 1.138655 -3.7168e-05
11:134404193 A G 1.316565 -3.8436e-05
11:134407305 T C 0.201916 4.7726e-06
11:134408098 A G 0.040066 7.3387e-06
11:134408559 A G 0.073411 -4.8940e-06
11:134408988 T G 0.091938 -3.7648e-05
11:134412059 A G 0.318672 8.8401e-06
11:134413972 G A 1.784685 9.8382e-07
11:134414496 C T 0.855499 2.9369e-05
11:134414864 G A 0.252376 -1.1449e-05
11:134417150 C T 0.030621 -2.4448e-05
11:134418459 T C 1.200758 -1.7882e-05
11:134431610 C T 0.034555 -7.4162e-06
11:134436003 A G 0.032280 9.2950e-06
11:134436529 T C 0.144511 1.4943e-05
11:134436599 A G 0.266430 1.8441e-05
11:134442493 G A 0.183061 5.3949e-06
11:134443183 T C 0.054747 2.3468e-05
11:134444758 T C 0.128116 -1.7542e-05
11:134445655 T C 0.047415 1.7661e-05
11:134446120 A C 0.326134 -2.5814e-05
11:134449247 A G 0.866165 1.1116e-04
11:134449345 G A 0.070788 -1.3621e-05
11:134454503 C T 1.662850 1.0098e-04
11:134456288 T C 0.022055 -1.0174e-06
11:134464533 T C 0.096083 -7.6501e-06
11:134465166 C T 0.083320 2.5943e-06
11:134465220 C T 1.746709 1.0153e-04
11:134468099 A G 0.050985 -6.5611e-06
11:134477024 T C 1.574420 5.2340e-05
11:134479167 G A 0.080766 -3.7974e-06
11:134481078 A G 0.278414 1.6595e-05
11:134483272 T C 0.161386 4.6486e-06
11:134483904 T C 0.028297 3.2440e-06
11:134493327 G A 0.706603 -1.1414e-05
11:134504774 G A 0.023639 1.7119e-05
11:134507482 G A 0.754911 -4.0391e-05
11:134517639 A G 0.044013 -1.2426e-06
11:134520818 C T 0.082600 -1.8595e-05
11:134533210 C T 0.061801 -1.6556e-05
11:134533774 T C 0.088329 -4.6423e-05
11:134536737 G A 0.305958 -4.3559e-05
11:134545237 T C 0.085252 -4.8846e-06
11:134546319 C T 0.094707 1.8049e-05
11:134546993 A G 0.032922 -1.4271e-06
11:134547958 G A 0.493956 7.3153e-05
11:134549478 C T 0.712313 -7.3652e-05
11:134561893 A G 0.209307 -8.3436e-06
11:134564126 C T 0.127993 -2.7396e-06
11:134564659 C A 0.274886 -9.2526e-05
11:134570518 T C 0.123458 8.4419e-06
11:134579288 G A 0.285548 -1.2787e-04
11:134586703 C T 0.897156 -2.5589e-05
11:134587122 C A 0.332298 1.1627e-06
11:134589180 A G 0.205165 -1.1277e-05
11:134589740 A C 0.204477 2.3771e-05
11:134594998 T C 0.888373 -7.7464e-06
11:134599547 G A 0.399506 -5.0608e-05
11:134601012 G T 0.331944 1.0735e-05
11:134601249 T C 0.092120 2.0671e-05
11:134601963 A G 0.914791 -8.2520e-06
11:134608916 A C 0.232096 -1.2966e-05
11:134609490 G T 0.036207 -3.0125e-05
11:134611176 G A 1.501805 -1.7743e-06
11:134611935 A G 0.281715 1.4177e-05
11:134612200 G A 0.037376 -3.1969e-06
11:134613603 C G 0.174473 1.3356e-05
11:134613731 T C 0.314433 9.9043e-06
11:134615334 A G 0.660175 -1.3043e-05
11:134616366 T C 0.263441 8.0458e-06
11:134616957 A G 0.128723 -3.8336e-05
11:134617321 A G 0.596959 -5.8168e-07
11:134617582 T C 0.322096 -8.9081e-06
11:134618900 A G 0.182208 -3.5126e-06
11:134619155 A G 0.062443 1.3662e-06
11:134619600 G C 0.097862 -3.0966e-06
11:134621027 C T 0.116119 1.4225e-05
11:134624148 T C 0.051187 3.8837e-06
11:134625046 C A 0.602948 1.6322e-05
11:134625127 T C 0.084619 7.5732e-06
11:134625703 C T 1.890129 5.1956e-06
11:134626887 C T 0.239497 4.2617e-06
11:134627975 A G 0.916761 -1.6517e-05
11:134635982 T C 0.164158 -1.3453e-05
11:134641861 T C 1.681698 1.6577e-05
11:134645099 G A 0.042627 5.2615e-06
11:134646252 G A 0.453380 1.5801e-05
11:134650371 A G 0.106645 1.8752e-05
11:134650750 C G 0.071950 -1.1028e-05
11:134653172 C T 0.257426 -2.4204e-06
11:134656387 A G 0.053770 -2.1744e-05
11:134660704 T C 0.113328 3.7640e-05
11:134661577 T C 0.083197 1.3655e-05
11:134662170 A G 0.048016 6.3822e-06
11:134663826 G A 0.821752 -1.1253e-07
11:134667392 C T 0.085680 2.2042e-05
11:134667681 G A 0.407896 3.0049e-05
11:134668051 G A 0.445853 1.7258e-05
11:134668079 C T 0.435583 2.3053e-05
11:134668168 C T 0.175550 2.8186e-05
11:134668665 A G 1.482375 5.7144e-05
11:134669040 A G 0.119125 9.3466e-06
11:134669635 A G 0.404199 3.2494e-05
11:134671308 C A 0.332428 -3.1533e-05
11:134671792 G A 0.420607 4.3081e-06
11:134672036 G A 0.761984 -7.4984e-06
11:134675149 T G 0.051180 1.8271e-05
11:134679293 T C 0.104723 1.2009e-05
11:134679580 G A 0.020394 -3.9518e-05
11:134679824 T C 0.277090 -5.9852e-05
11:134680981 A G 0.937057 8.1967e-07
11:134683990 C T 0.303017 1.1395e-05
11:134692242 T G 0.289946 6.7627e-05
11:134693029 A G 0.061405 1.2948e-05
11:134694571 T C 0.124484 -7.8129e-05
11:134695806 C T 0.122796 2.5398e-05
11:134703722 G T 1.002418 1.2615e-05
11:134704595 A G 0.493391 7.3296e-05
11:134707392 G A 0.965666 2.6459e-05
11:134712628 C T 0.246030 -2.2999e-06
11:134712785 G A 0.209508 -6.5605e-05
11:134712930 T G 0.062326 4.5653e-06
11:134713046 A G 0.256326 2.7132e-05
11:134713792 C T 0.725325 2.3556e-05
11:134716409 C T 0.482697 3.2821e-05
11:134717946 T C 0.255148 1.1478e-05
11:134734385 C T 0.183110 2.5918e-05
11:134734400 T G 1.058217 8.1506e-06
11:134734612 T C 0.035847 5.3677e-06
11:134737683 C G 0.261458 3.9569e-05
11:134738270 C A 0.128032 -7.0472e-05
11:134739149 G T 0.540914 2.7769e-05
11:134746130 T C 0.603707 -2.2327e-05
11:134747335 T C 0.077945 2.6217e-06
11:134748438 T C 0.766810 4.0177e-06
11:134748523 T A 0.772714 3.3440e-05
11:134749911 A G 0.983537 3.1426e-05
11:134750249 A G 0.671993 -1.1392e-06
11:134750523 C T 0.055218 -2.4363e-05
11:134752165 A C 0.240399 2.4306e-05
11:134752246 C A 0.172321 1.3066e-05
11:134760606 T C 0.055082 -5.0157e-05
11:134763071 T C 0.165157 2.3909e-05
11:134763427 A G 0.039817 -4.6069e-06
11:134764054 C G 0.084768 -2.7219e-05
11:134764708 T C 0.950965 -1.2963e-05
11:134764759 G T 0.022224 9.7390e-06
11:134765450 T C 0.025720 -7.8960e-06
11:134766208 G A 0.038200 -1.0769e-05
11:134771135 T C 0.040112 2.5648e-06
11:134771808 T C 0.781092 -1.4618e-05
11:134779802 C T 0.905517 1.0767e-05
11:134781084 T C 0.026716 2.2710e-05
11:134786187 T C 0.173136 -3.0241e-06
11:134788650 T C 0.047941 -2.5729e-05
11:134792047 G A 0.072239 -3.9931e-06
11:134792588 C G 0.023824 8.4115e-06
11:134794079 C T 0.065371 4.3313e-05
11:134800160 A G 0.223972 -1.3710e-06
11:134801406 T C 0.539249 2.1635e-06
11:134801524 C T 0.800362 5.8267e-07
11:134809734 A G 0.040609 2.5408e-05
11:134812734 G A 0.585628 -1.1057e-04
11:134821993 T C 1.107667 9.5078e-06
11:134823208 T C 0.242807 8.2644e-06
11:134825168 A G 0.337030 5.2139e-05
11:134825794 A C 0.049132 -1.8082e-05
11:134833859 T G 0.099663 -2.2285e-05
11:134847138 G A 0.407091 3.9309e-05
11:134853001 A G 0.335716 4.2948e-05
11:134857289 C A 0.378876 1.3302e-05
11:134860241 T C 0.022383 -2.1897e-05
11:134865396 G A 1.967983 -3.9417e-05
11:134868394 T C 0.068922 -3.1702e-07
11:134874092 G C 1.512169 -2.2779e-05
11:134874911 T C 0.025509 -2.9822e-05
11:134875418 C A 0.025911 -1.1714e-05
11:134876227 A G 0.042238 -9.4094e-06
11:134877273 T C 0.061060 -1.0307e-05
11:134890511 A G 0.049320 1.0962e-05
11:134897304 A G 0.262853 -2.0761e-05
11:134902536 A G 0.979762 6.4789e-05
11:134903758 A G 0.057607 6.1085e-06
11:134907724 G A 1.882939 -3.8911e-05
11:134907848 C T 0.069600 -9.8523e-06
11:134925231 A C 0.068717 -4.1241e-07
11:134930591 A G 0.058759 3.3801e-05
11:134934181 G A 0.301524 4.0143e-05
11:134936055 C A 0.191828 2.2021e-05
11:134942100 T C 0.344304 4.7537e-05
11:134945120 G T 0.032312 2.6632e-06
12:190980 G A 0.048648 9.5092e-06
12:192843 A G 1.135809 6.1054e-05
12:193920 C T 0.208018 -2.2546e-05
12:197841 T C 1.109563 9.3757e-05
12:199049 G A 0.024545 -1.0079e-05
12:200467 G C 0.076686 -3.3489e-05
12:202094 C T 0.391333 -2.4813e-05
12:203339 G C 0.114055 -6.1298e-06
12:203692 A G 0.032819 2.6376e-05
12:207033 T C 0.032556 3.1358e-05
12:207691 G T 1.223540 2.5320e-05
12:207857 G A 1.332600 2.0368e-05
12:208819 T C 1.109930 1.0452e-06
12:209354 T C 0.749052 -4.8778e-06
12:216039 C T 0.526197 -3.6952e-05
12:217482 T A 1.335323 -2.7802e-04
12:217616 A G 0.054864 2.2271e-05
12:219988 G A 0.733800 -3.9572e-05
12:224000 A C 0.634234 -6.3642e-05
12:225384 C A 1.567542 -1.9740e-05
12:229541 G A 0.065248 -2.5030e-05
12:231904 A G 0.100520 -9.3564e-06
12:234249 C T 0.483446 2.1974e-05
12:234561 T C 0.406442 6.1885e-05
12:235962 A G 0.900976 4.2130e-05
12:237404 C T 0.538989 9.9026e-06
12:237521 A G 1.669828 1.0665e-05
12:239854 C T 0.829795 -3.9230e-05
12:242230 C T 1.715455 8.3774e-06
12:243196 C T 0.064699 -1.9066e-06
12:244527 G A 0.689884 -2.1362e-05
12:244664 T C 0.541595 9.9665e-07
12:248202 G C 1.202780 1.4294e-05
12:250239 G A 0.554011 -9.8139e-06
12:250605 G A 0.134108 -1.5748e-05
12:257088 A G 0.191880 1.2859e-05
12:258346 G T 0.784850 3.8632e-06
12:261838 T C 0.105934 -1.1310e-05
12:264188 C T 0.123046 -1.7487e-05
12:264305 A G 0.109053 -2.6397e-05
12:264688 T C 0.235608 -2.4984e-05
12:267237 A G 0.055114 -1.8355e-05
12:268155 T C 0.070146 -2.8390e-06
12:269144 T C 0.502989 -3.1997e-07
12:270104 A G 0.737809 1.7868e-05
12:270229 A G 1.208376 3.8409e-05
12:270773 G C 1.008984 -3.2524e-05
12:270805 T C 0.700689 -4.4185e-05
12:270896 G A 0.150895 -1.2772e-05
12:271806 C T 1.795565 5.3653e-06
12:274647 C T 0.643482 -1.4811e-05
12:280761 T C 0.731457 8.1119e-06
12:281948 A G 0.143498 -1.9269e-05
12:282654 A G 0.146604 9.4671e-06
12:294443 A G 0.161577 -8.5044e-07
12:298247 A G 0.112549 -8.5151e-05
12:298782 T A 1.937797 2.5842e-05
12:300500 C T 0.121579 -2.9233e-05
12:301428 T G 0.931046 7.9846e-05
12:303320 T G 0.845103 1.2877e-05
12:309955 A G 0.087342 -5.1818e-05
12:310901 C T 0.898328 -1.7537e-05
12:311816 T C 0.968379 -4.5757e-05
12:313572 C T 0.084791 7.4492e-06
12:317384 C T 0.032419 2.1034e-05
12:318601 T C 0.968321 4.8281e-05
12:319125 G A 1.035207 4.4203e-05
12:326778 C A 0.030225 1.0668e-05
12:327326 G A 0.091987 -2.9070e-05
12:327979 A C 0.072035 -2.1799e-05
12:328559 T C 0.027775 2.8288e-05
12:328728 A G 0.052440 3.4295e-05
12:329703 A G 0.041926 2.4363e-05
12:332190 A G 0.054958 -2.0732e-05
12:332662 G C 0.250166 -3.4041e-05
12:333193 T C 0.042751 -8.1991e-06
12:337758 A C 0.026070 -2.3044e-05
12:339320 A G 0.132498 -4.9330e-05
12:339955 G A 0.525022 8.5951e-06
12:340138 T G 0.128061 3.2304e-05
12:341156 A G 1.570259 3.3479e-06
12:341376 C T 0.786395 -1.9386e-05
12:346707 C T 0.214059 4.2114e-05
12:348728 A C 0.113938 1.0481e-05
12:349298 T C 1.318211 2.0162e-05
12:351197 A G 0.497053 -2.4257e-05
12:351323 T C 0.248517 -8.4807e-06
12:384297 G C 0.039878 -2.9927e-05
12:388207 T C 0.021461 3.3887e-06
12:388754 C T 0.040557 3.6489e-06
12:413738 T C 0.030988 7.2775e-06
12:413853 G A 0.053890 -2.1068e-05
12:414899 T C 0.062706 -1.6911e-05
12:418006 A G 0.040508 1.0881e-05
12:418326 T C 0.310041 -1.4037e-05
12:422780 G A 0.093194 -2.7858e-06
12:423827 T C 0.021747 1.0325e-06
12:427904 C A 0.032929 3.8094e-06
12:435239 C T 0.620401 -9.1076e-07
12:436454 T G 1.716555 4.9161e-06
12:437591 T G 0.567724 -7.9068e-06
12:443085 A C 0.021140 4.7906e-06
12:443795 C T 0.513454 -1.2323e-05
12:476320 C G 0.061414 -4.3495e-05
12:478688 A G 0.072515 -3.3160e-05
12:486761 T C 0.050356 1.1850e-05
12:496962 C T 1.466487 7.4083e-06
12:497910 G T 1.499851 1.0030e-05
12:498875 G A 0.055134 2.3782e-05
12:505920 T C 1.505878 2.1673e-05
12:506074 T C 0.022253 1.0307e-05
12:516552 C T 0.091850 3.1394e-05
12:524031 A G 0.030628 2.4818e-06
12:526569 T C 0.037794 2.1075e-05
12:528351 C T 0.081831 4.0304e-05
12:535812 A G 0.511685 -1.2857e-05
12:540994 G A 1.413012 -3.9094e-06
12:547329 C A 0.089689 2.6455e-05
12:547683 C T 0.481418 -1.0806e-05
12:549243 A G 0.543273 -1.0009e-05
12:550660 G C 0.056513 -1.0039e-05
12:551895 T C 1.080065 -1.4268e-05
12:555500 A G 0.548223 -3.0496e-06
12:557608 C G 0.136575 -4.9294e-05
12:558423 T C 0.478074 2.7158e-05
12:565142 G T 1.980006 1.6353e-05
12:572836 T C 0.124013 4.4190e-10
12:573322 G T 0.370579 1.5624e-06
12:574517 G C 0.160289 -2.7085e-05
12:577064 C T 0.052209 -6.6221e-06
12:578021 C T 0.048642 1.0749e-05
12:578349 A C 0.788168 -1.5091e-06
12:578884 A G 0.958424 1.7226e-05
12:583004 A G 0.113714 -2.1430e-05
12:588887 T G 0.055088 -3.0066e-06
12:588935 A G 0.101581 2.4020e-05
12:589655 T C 0.818329 1.2810e-05
12:592399 T C 0.311583 9.4143e-06
12:593509 T C 0.115233 -2.1939e-05
12:594525 A G 0.657653 -1.2092e-05
12:598755 T G 0.170782 -1.9255e-05
12:598962 T C 0.130969 -1.2901e-05
12:603513 G A 1.509689 -5.0762e-06
12:605206 C A 0.036097 1.8054e-05
12:608032 A G 0.170815 5.5216e-05
12:609541 T C 0.209541 -1.1808e-05
12:612886 C T 0.042121 5.8601e-06
12:618129 A G 0.175787 8.1283e-07
12:618496 G A 0.114091 5.8253e-06
12:618638 A G 0.033140 -8.8335e-06
12:622560 A G 0.404618 -1.3039e-05
12:622926 G A 1.724663 -7.4930e-06
12:623129 G A 0.524217 1.5324e-05
12:624659 G A 1.620170 1.2368e-05
12:624825 A G 0.052569 1.8295e-05
12:627419 G A 1.566601 -5.8161e-06
12:628076 C T 0.324521 2.0775e-06
12:628090 A G 0.109053 -4.6871e-05
12:629655 T C 1.350286 8.1290e-06
12:630107 C A 0.410639 -5.9131e-06
12:630984 G A 0.337861 1.8482e-05
12:631301 A C 1.148834 -1.5801e-06
12:634113 C T 0.102886 -2.0566e-05
12:634584 G A 0.922188 1.4656e-05
12:636729 G A 0.124253 -5.1086e-06
12:636770 G T 0.529371 -4.0345e-05
12:637684 T C 0.032004 -7.3613e-06
12:640384 T C 0.823339 -1.6562e-05
12:644337 A G 0.137818 -2.6853e-06
12:645899 G A 0.453711 1.4840e-05
12:649775 G A 0.344343 9.7458e-06
12:650860 T C 0.060908 1.8528e-05
12:654427 G A 0.069610 -2.8948e-05
12:657404 A G 0.457162 7.3864e-06
12:658993 T C 0.075969 -1.0988e-05
12:661031 G A 0.749013 1.7471e-05
12:661656 G A 0.582944 3.7931e-06
12:662873 T C 0.049674 2.0505e-06
12:664494 A G 0.187959 8.7308e-06
12:665655 A G 0.100955 -1.9671e-05
12:667910 G A 0.618875 -2.1053e-05
12:668303 G A 0.102273 8.1229e-06
12:668431 C A 0.057899 1.7323e-05
12:669038 G C 0.240178 1.9314e-06
12:669310 T G 0.217315 -7.8774e-07
12:670520 T C 0.052462 4.3122e-06
12:670595 A G 0.145114 2.9121e-05
12:671670 T C 0.901684 1.1960e-05
12:672118 A G 0.641119 6.9610e-06
12:672351 A C 0.711303 3.0121e-05
12:673078 T G 0.104009 2.0123e-05
12:673157 G A 0.033338 -3.0372e-05
12:673183 A G 0.133222 1.4553e-05
12:673788 G A 0.144832 -4.7544e-06
12:675339 C T 0.034364 -2.9464e-05
12:676543 T C 0.596567 1.5737e-05
12:677756 C T 0.825222 1.0471e-06
12:678210 G A 1.675018 3.2598e-05
12:680289 T A 1.548327 2.2802e-05
12:683946 A G 0.961495 1.6914e-05
12:685878 T C 0.928485 9.7190e-06
12:694854 T C 0.412976 1.0196e-07
12:697485 C T 1.007300 1.5681e-05
12:701380 A C 0.137428 -1.5416e-05
12:707377 T C 0.050950 -1.7426e-06
12:709098 C A 1.005459 1.6122e-05
12:711135 T C 0.031147 6.3506e-06
12:717138 A G 1.665135 3.9929e-05
12:719236 C T 0.368648 2.3610e-05
12:719335 T C 0.535029 1.5719e-05
12:721030 A C 0.344863 -7.9798e-07
12:728564 T C 0.207658 1.1557e-05
12:729505 A G 0.094811 -6.6794e-07
12:731886 A T 0.089893 1.2387e-05
12:733408 G A 0.166469 -8.1211e-06
12:735768 A G 0.257219 -1.0912e-05
12:748585 A G 0.148867 2.0377e-05
12:751308 G T 0.688164 -5.3118e-06
12:751753 T C 1.024629 -3.2688e-05
12:756351 A G 0.034172 -1.1508e-05
12:756714 T C 0.042524 3.9317e-06
12:756901 A G 0.667696 1.8114e-05
12:771016 T C 0.179906 -5.3372e-06
12:771045 C A 0.383799 -1.7378e-05
12:773051 A G 0.033705 -1.4454e-05
12:773262 C A 0.412376 2.6845e-06
12:773456 T C 0.740461 -8.1389e-06
12:779906 A G 0.333301 -1.1745e-05
12:785846 T G 0.143810 1.0048e-05
12:787607 G A 0.020218 -8.9480e-06
12:788210 C T 1.026976 -1.6833e-05
12:794861 A C 0.026824 1.0139e-05
12:795983 G A 0.250127 5.3577e-05
12:804463 T C 0.074336 3.3079e-05
12:809348 G A 0.041076 2.6793e-05
12:813411 G A 0.438303 -6.7234e-06
12:815484 T G 0.151408 -9.4037e-06
12:825782 C T 0.559100 -5.0740e-05
12:828078 C T 0.074914 -2.2020e-06
12:830349 A G 1.208210 1.0728e-05
12:837494 G T 0.048528 -2.1601e-05
12:838879 T G 0.027330 -3.5367e-05
12:841006 T C 0.038499 2.4305e-05
12:843202 T C 0.135263 1.0348e-05
12:847007 A G 0.021741 1.6934e-05
12:850419 C T 0.131888 -1.4680e-05
12:850613 C T 0.031997 1.5434e-05
12:854331 C T 0.959674 -4.6780e-05
12:857224 G A 1.056581 9.7037e-05
12:859250 C G 0.073865 2.8772e-05
12:859474 C A 0.100617 -3.3875e-05
12:864520 A G 0.065650 2.3388e-05
12:878664 G A 1.592233 2.6202e-05
12:887127 T C 0.127035 -1.1952e-05
12:889902 G T 0.484573 5.3631e-05
12:890365 T C 0.023584 6.0100e-06
12:891662 G A 0.338790 -1.6047e-05
12:898400 A C 1.520286 -1.5505e-06
12:903636 G A 0.036295 7.0773e-05
12:908283 T C 1.392914 7.2108e-06
12:913102 G A 0.023227 1.8353e-05
12:916691 G A 0.048632 2.7744e-05
12:922065 C T 0.079386 6.0310e-06
12:925749 T C 0.040326 -1.3241e-05
12:926248 C T 1.068110 2.7733e-05
12:927767 G A 0.031452 -1.4278e-05
12:932273 T C 0.020984 7.5957e-06
12:932555 C T 0.033812 -2.2283e-05
12:962461 T G 0.337556 -2.4165e-05
12:968400 A C 0.302936 -1.3337e-05
12:970990 G A 0.043741 -1.5613e-05
12:971291 T C 0.135874 1.9498e-06
12:974326 C G 0.205445 -3.6647e-06
12:979397 A G 0.032666 -8.1274e-06
12:984021 G A 0.296961 -1.2559e-05
12:988558 T C 1.182191 2.3383e-05
12:990912 C A 1.704984 1.0112e-05
12:998365 T G 0.772756 -1.3518e-05
12:1001807 A G 0.801816 4.1246e-05
12:1009056 A G 0.480746 -2.2799e-06
12:1009972 A G 0.060567 -4.6002e-05
12:1010477 G C 0.053641 -1.7656e-05
12:1015469 C G 0.401820 1.7013e-05
12:1016910 C T 0.316845 -3.1621e-05
12:1022352 G A 0.283189 -1.6143e-05
12:1022569 C A 0.033010 -1.4885e-05
12:1024594 T G 0.908611 2.6513e-05
12:1036042 T C 0.079549 2.1206e-06
12:1038506 T C 0.061719 -3.6440e-05
12:1064438 C T 1.054325 9.3472e-06
12:1068184 C T 0.367116 -1.5826e-05
12:1068876 T C 0.032247 5.3559e-05
12:1069638 G C 0.203572 -3.0038e-05
12:1072390 G A 1.637000 -3.7093e-05
12:1077894 C T 1.617574 -2.3997e-05
12:1078547 A G 0.022951 4.2383e-05
12:1079129 A G 0.746780 -1.1929e-05
12:1079168 T C 0.125841 5.5890e-05
12:1079768 T G 0.072122 -1.4405e-05
12:1080007 C T 1.674784 -8.4803e-06
12:1080854 T C 0.755865 -2.1698e-05
12:1081655 G A 0.459921 -8.7823e-05
12:1083385 G A 0.342980 -1.4537e-06
12:1083788 C A 0.070535 -3.6264e-05
12:1084783 C T 1.720823 -1.7513e-05
12:1085736 T C 0.129200 -1.6333e-05
12:1089432 T G 0.079107 3.2502e-05
12:1102037 G A 0.068416 -1.6621e-06
12:1110825 G A 0.082574 -2.4352e-05
12:1116587 T C 0.098138 -2.2478e-05
12:1122450 C T 0.108125 4.1801e-05
12:1125475 G A 0.791910 2.5261e-07
12:1130107 G T 0.066403 2.5207e-05
12:1130520 A G 0.027109 1.3393e-05
12:1137217 G A 0.077575 -7.0566e-07
12:1140471 G A 0.158335 3.7279e-05
12:1144781 G T 0.404326 8.6428e-06
12:1145361 T C 0.034377 1.2581e-05
12:1153025 C T 0.639554 -2.4406e-05
12:1153596 G A 0.906355 1.6671e-05
12:1154432 G A 0.113688 3.3991e-05
12:1163115 C T 1.224390 -2.1849e-05
12:1167407 C T 0.095658 9.3746e-06
12:1179785 G C 0.059035 1.0377e-07
12:1181406 G T 0.033906 3.1510e-05
12:1184084 A C 0.534886 -1.3720e-05
12:1200745 T C 0.154839 -3.4706e-05
12:1205421 T G 1.422152 -4.4427e-05
12:1206055 T C 0.053897 3.2719e-06
12:1218935 C T 0.081882 -1.5062e-05
12:1221869 A G 0.125049 2.5162e-05
12:1222985 G A 0.034458 1.1211e-05
12:1224123 T C 0.490486 2.6918e-05
12:1238051 T C 1.410285 -1.9515e-05
12:1240605 A G 0.175534 1.6572e-05
12:1241614 T C 0.126409 1.9801e-05
12:1244638 A G 0.032698 9.7167e-06
12:1248842 C A 0.108018 8.1622e-06
12:1255687 G A 0.133894 -5.4194e-06
12:1256950 T C 0.054939 -1.9441e-05
12:1261573 G A 0.121852 -7.3256e-06
12:1261717 C A 0.219590 -3.5699e-06
12:1268790 A G 0.034412 1.6255e-05
12:1272171 A G 0.438420 -8.7503e-06
12:1278294 G A 0.064319 5.0203e-06
12:1298657 A G 0.032020 2.6293e-05
12:1301749 T C 0.049684 4.4760e-06
12:1306730 A G 0.552741 4.8447e-05
12:1312936 C T 0.090150 4.1920e-06
12:1317253 C T 0.601490 5.2809e-05
12:1322025 A C 0.038609 -5.9983e-06
12:1325512 C T 0.043316 -1.0005e-05
12:1331984 A G 0.037002 3.0822e-06
12:1336910 C T 1.961070 3.3086e-05
12:1350862 A C 0.130508 4.0057e-05
12:1357185 C T 0.061515 2.4099e-05
12:1357568 A G 0.026824 -5.0761e-06
12:1371969 G A 0.896429 1.7339e-05
12:1373551 A G 0.092370 -8.4689e-06
12:1377434 G A 0.044101 -1.6410e-05
12:1382533 A G 0.068484 -3.2541e-06
12:1388465 C A 0.059483 5.5351e-07
12:1405238 G A 0.317984 7.1014e-06
12:1419418 A G 0.103477 -1.6220e-05
12:1420632 A G 0.079808 3.7908e-05
12:1428353 T C 0.748961 1.9776e-05
12:1429798 C T 0.040505 -8.5215e-06
12:1430771 C T 0.052268 -5.6836e-06
12:1437726 C A 0.171805 4.2520e-05
12:1447627 T C 0.057837 3.4135e-05
12:1452134 T G 0.090335 -4.1001e-06
12:1459028 A G 0.329864 1.3438e-05
12:1463373 G A 0.055883 -7.2569e-06
12:1472655 T C 0.081422 -1.0438e-05
12:1483296 C T 0.699622 5.4261e-05
12:1483348 C T 0.055880 1.3979e-04
12:1496716 T C 0.544052 8.9581e-07
12:1497010 G A 0.060746 1.9150e-05
12:1509839 A G 0.050810 6.4150e-06
12:1510505 G A 1.138188 -2.8841e-06
12:1510592 A G 0.140687 -2.4568e-04
12:1513089 C T 0.195840 6.1481e-04
12:1523459 C T 0.039041 -4.6731e-05
12:1535221 G A 0.224663 2.8893e-05
12:1537749 A C 0.053520 4.5332e-06
12:1540312 A G 0.087202 4.3501e-05
12:1542034 T C 0.067279 8.1454e-06
12:1548388 A G 0.087800 1.2354e-05
12:1553450 C T 0.110485 2.1622e-05
12:1556729 C T 0.121718 -3.9827e-06
12:1560879 G A 0.060184 3.1050e-05
12:1565332 T C 0.072414 5.3333e-05
12:1571319 A G 0.058795 3.5218e-06
12:1580037 G A 0.069629 -1.0102e-06
12:1590758 T C 0.724741 8.0813e-06
12:1595954 C T 0.503772 9.5425e-06
12:1596299 A G 0.766190 -2.6722e-06
12:1598836 A G 1.678180 -4.1330e-05
12:1600057 T C 0.045393 5.1962e-06
12:1600160 A G 0.062872 -8.6504e-06
12:1601024 G A 0.066315 -9.0632e-06
12:1601540 T C 0.061245 9.5107e-06
12:1601896 T C 1.261500 2.2596e-05
12:1605860 A G 0.062580 -1.3250e-05
12:1606029 T C 0.027690 3.6130e-05
12:1606052 T C 0.350367 7.2640e-06
12:1607145 A G 0.085940 -9.0259e-06
12:1607334 A G 1.306221 1.5111e-05
12:1609142 C G 0.149435 3.7841e-05
12:1613442 A G 0.910324 -1.7621e-05
12:1618266 A G 1.354249 -2.0532e-05
12:1618780 G T 1.481762 -3.7285e-05
12:1622997 A G 0.121744 4.9620e-05
12:1626838 C T 0.138655 -9.5017e-06
12:1627865 T C 0.928452 1.0095e-05
12:1629919 A C 1.328669 -8.3014e-05
12:1633173 T C 0.074307 1.5097e-05
12:1633492 G T 1.507936 -5.3386e-05
12:1634821 T C 0.039489 -1.9882e-05
12:1636930 T C 0.234102 -7.0491e-06
12:1637130 G T 0.148837 -2.4594e-06
12:1637963 C T 0.491058 9.7026e-06
12:1638755 A C 0.547801 -2.9613e-05
12:1638868 A G 1.089001 -6.9382e-05
12:1641787 C T 0.292537 -3.7507e-05
12:1643287 C T 0.287879 -4.1818e-05
12:1644113 A G 0.044916 -6.7161e-07
12:1644376 A G 0.344781 -7.0589e-05
12:1644885 G A 0.976302 4.7118e-07
12:1647679 G A 0.041115 -1.7899e-05
12:1647926 T C 0.031523 -1.8514e-07
12:1648770 T C 0.030219 1.0885e-05
12:1648977 C T 0.383309 -6.8057e-07
12:1653106 A G 1.327643 -2.0317e-05
12:1653529 A C 0.474812 8.0527e-06
12:1656182 G A 0.226679 -2.8225e-05
12:1660733 C T 1.209034 -5.3073e-05
12:1662065 T C 0.104051 -4.3699e-06
12:1662654 G C 0.061443 -8.2018e-06
12:1663087 T C 0.060778 -5.4056e-06
12:1664013 C T 1.367736 1.1555e-04
12:1666776 A G 0.047665 1.0825e-05
12:1668893 T G 1.967341 2.3153e-06
12:1671057 T G 0.183577 -5.3721e-06
12:1672024 T C 1.891865 -2.6621e-07
12:1672049 A G 0.074576 1.1724e-05
12:1672820 G T 0.041144 3.3622e-06
12:1674239 T C 0.294994 3.6460e-05
12:1674288 C T 0.125428 1.4465e-06
12:1675847 A G 0.346680 5.6184e-05
12:1676162 C A 0.149834 -7.5656e-06
12:1677119 C T 0.742794 -1.3092e-05
12:1678436 A G 0.070210 -3.0431e-05
12:1679784 T G 1.234514 -3.6106e-05
12:1679865 T C 0.077585 8.0558e-05
12:1679964 T C 0.054209 -2.3157e-05
12:1682177 T C 1.864610 2.3949e-05
12:1682537 C T 1.519209 -1.3433e-05
12:1682583 A G 0.064981 7.4002e-07
12:1682655 A G 0.349611 -1.7647e-06
12:1682757 G A 0.669922 1.2114e-05
12:1684934 G A 1.919900 -2.0162e-05
12:1687412 G A 0.295380 -7.0223e-05
12:1687856 T G 0.060804 -3.6380e-05
12:1690140 C T 0.125393 3.3672e-05
12:1698010 G A 1.735352 -7.0243e-06
12:1707369 A G 0.071194 2.7543e-05
12:1711681 G A 1.653528 -3.9769e-05
12:1714875 C T 1.691478 -4.5106e-05
12:1718086 A G 0.075894 9.3120e-06
12:1719096 C G 0.878645 -6.6014e-06
12:1721804 T C 1.426180 -4.8339e-05
12:1724200 T C 1.336319 -1.1276e-05
12:1726972 T G 0.022623 -1.0605e-05
12:1727839 G A 1.665326 -1.6631e-05
12:1729338 C T 0.663784 3.3596e-06
12:1729635 G T 0.414125 1.8524e-05
12:1731566 G A 1.290381 4.0516e-06
12:1732006 C T 1.583187 2.4356e-05
12:1732205 A C 1.262642 2.6864e-06
12:1732310 G C 0.159451 -9.2742e-08
12:1734046 A G 0.057759 1.4454e-05
12:1734270 G C 1.113818 9.9037e-06
12:1734452 T C 0.048126 2.8488e-05
12:1737259 G T 0.024474 -3.4264e-05
12:1737580 T C 0.209924 3.9463e-06
12:1740171 G C 0.039232 1.6080e-05
12:1742249 A G 0.069022 -1.6915e-05
12:1744621 C A 0.095142 -2.7947e-05
12:1744776 A C 1.521890 -2.4493e-07
12:1747473 C A 0.058947 1.5533e-05
12:1748650 A C 1.636117 4.2818e-05
12:1750597 A G 0.292277 4.2196e-07
12:1751068 C T 0.027421 -1.9646e-05
12:1751487 G C 0.028865 1.3460e-05
12:1753734 T C 0.139084 9.3505e-06
12:1754638 G T 0.037960 4.5883e-05
12:1755654 T C 1.371186 1.5993e-05
12:1755960 A G 0.153028 -3.3380e-06
12:1758398 T C 0.031319 -5.8953e-06
12:1759929 T G 0.857752 -2.4815e-05
12:1760417 A G 0.069042 -2.3033e-05
12:1761523 T C 0.506083 -2.4037e-05
12:1763876 G A 1.563122 1.6314e-06
12:1765933 G C 0.110180 -5.5676e-06
12:1765999 C T 0.734741 -5.2476e-06
12:1769533 G T 0.033578 -8.0862e-06
12:1772480 A G 0.091630 -6.5733e-06
12:1773308 A G 1.394355 -4.2098e-05
12:1777021 T G 1.816299 -4.9003e-06
12:1778134 G A 1.705931 -4.8342e-05
12:1780722 T C 0.274396 -3.1172e-05
12:1783330 A G 0.041323 1.0688e-06
12:1787616 C A 0.114769 2.8154e-05
12:1789904 A G 0.053011 5.3103e-05
12:1795687 T C 0.198622 -5.5847e-05
12:1800428 A G 0.070042 3.2637e-05
12:1807323 T G 0.051712 3.3419e-05
12:1835253 A G 0.290622 -3.1415e-05
12:1838168 A G 0.136286 -3.6579e-06
12:1848264 C T 0.031293 -1.2336e-05
12:1856953 G T 0.316845 -2.8331e-05
12:1860541 A G 0.636072 8.5924e-06
12:1875163 A C 0.045497 -3.4053e-05
12:1878535 T C 0.936810 3.2387e-05
12:1883378 A G 0.037759 -2.2333e-05
12:1890199 A G 0.254450 2.2241e-05
12:1902354 C T 0.285853 -6.3544e-06
12:1910786 T C 0.059184 9.9268e-06
12:1912526 C T 1.380690 -1.2042e-05
12:1912673 T C 0.156566 7.6849e-06
12:1914066 A G 0.294770 6.3366e-05
12:1917188 C T 0.041680 -5.3211e-05
12:1917392 A C 0.021192 -1.8834e-05
12:1918234 C T 0.128307 1.8328e-06
12:1922035 A C 0.034682 -4.5465e-06
12:1922305 G A 0.057987 -4.0364e-05
12:1922816 T C 0.092117 1.9335e-05
12:1923040 G T 0.566890 1.3086e-05
12:1923211 T C 0.073320 -1.4564e-05
12:1923626 T C 0.063521 -5.9401e-05
12:1923853 A G 0.147841 1.2707e-05
12:1924678 C T 0.264126 1.9949e-05
12:1928338 A C 0.135812 -1.4088e-05
12:1929958 A G 0.966750 -1.7625e-05
12:1934920 G T 1.124292 7.3023e-07
12:1935073 G A 1.448008 -8.5500e-06
12:1936988 A C 1.065436 4.9993e-06
12:1937023 T C 0.133228 5.5870e-05
12:1937878 A G 0.075362 1.7653e-05
12:1937952 C T 0.142985 4.4788e-06
12:1938767 A G 0.270825 1.2090e-05
12:1939252 A C 0.924288 3.3403e-05
12:1942408 A G 0.038823 -2.9694e-06
12:1942557 T C 0.343045 1.7539e-05
12:1945468 G A 0.035798 1.2655e-05
12:1945499 A G 0.971096 -3.2064e-05
12:1946012 C T 0.095664 1.8303e-06
12:1949234 A C 1.744508 2.9423e-05
12:1951805 G A 0.021721 -1.6835e-05
12:1958693 A G 0.041264 -1.3134e-05
12:1962759 C T 1.575011 1.1117e-05
12:1963359 T C 0.022315 -1.6540e-05
12:1964846 A G 0.077984 -1.1759e-05
12:1966651 G A 0.169585 2.2544e-05
12:1969834 C T 0.022851 -9.1402e-06
12:1971518 G T 0.231229 2.0670e-05
12:1975014 C T 1.501762 3.7292e-05
12:1978632 T C 0.075498 -1.7148e-05
12:1983649 A G 0.026479 -2.3733e-05
12:1983744 C T 0.219697 3.3002e-05
12:1987712 G A 0.095963 -3.4051e-05
12:1988912 A G 0.200069 1.7543e-05
12:1989354 T C 0.029605 5.1433e-06
12:1990391 T C 0.038405 5.3966e-06
12:1992889 A G 0.152934 -3.1540e-05
12:1995403 C T 1.775353 -1.7282e-05
12:1996476 C T 0.035902 -1.0642e-05
12:2007347 G C 0.250253 -6.2441e-05
12:2016250 C A 1.469080 7.4157e-06
12:2022148 A G 0.029255 2.1803e-05
12:2024274 A C 0.152060 -2.9871e-05
12:2026808 T C 1.222216 -5.6376e-06
12:2026893 T C 0.067964 1.7456e-06
12:2028482 T G 1.822213 -7.6606e-06
12:2030515 T C 0.052336 -3.1713e-06
12:2032515 C T 1.493521 -6.3896e-05
12:2036141 C T 1.120774 2.9176e-05
12:2037035 A G 0.022341 4.9710e-05
12:2038193 G C 0.180215 -5.4831e-05
12:2041048 T C 0.223345 -1.7610e-05
12:2041419 T C 0.118054 -2.4782e-05
12:2041906 A G 0.495287 4.4153e-05
12:2041935 T C 0.028677 -1.9267e-06
12:2042111 C T 0.078913 1.7442e-05
12:2042781 T C 0.040589 -3.9546e-05
12:2043365 T C 0.417702 4.6323e-05
12:2043618 T G 0.944876 -3.6898e-06
12:2045085 A G 0.425998 -3.3399e-06
12:2045191 T C 1.354785 -1.1282e-06
12:2045640 G A 0.169770 2.6317e-05
12:2056363 T C 0.586024 6.2840e-06
12:2062075 T C 0.072856 5.3130e-06
12:2064666 C T 0.082142 2.4093e-06
12:2075652 A G 0.970856 4.8642e-05
12:2089230 C T 0.602782 4.4385e-05
12:2089595 T C 0.071583 -6.4537e-06
12:2091012 C A 0.313858 -1.5863e-05
12:2091257 T C 0.990071 3.1274e-05
12:2102086 C A 0.072875 7.1174e-06
12:2106392 T G 0.055663 2.1064e-05
12:2107301 C T 0.356447 8.9633e-06
12:2109251 T C 0.182685 5.3172e-05
12:2116369 A T 0.920143 3.4010e-05
12:2127905 G T 1.361260 3.9584e-05
12:2129566 T C 0.044961 1.1986e-05
12:2129644 T C 0.063732 1.3725e-06
12:2132117 G T 0.083006 -4.0518e-06
12:2132285 A G 0.074933 -9.3046e-06
12:2133101 A C 0.795565 5.0294e-05
12:2133390 C T 0.245745 -2.2093e-05
12:2133989 A G 0.053186 1.1022e-05
12:2138688 A C 0.084593 -4.5085e-06
12:2138793 A G 0.133790 -4.9982e-06
12:2139492 C A 0.048473 -6.3966e-06
12:2142982 A G 1.004859 2.3556e-05
12:2145998 A C 0.139665 -3.1828e-05
12:2147380 C T 0.022192 4.5172e-06
12:2147403 A G 0.242142 -5.4676e-05
12:2148227 T G 0.043549 5.3208e-06
12:2153616 A G 0.315725 3.5474e-05
12:2157172 T C 0.095775 4.2705e-06
12:2158246 A C 0.132637 6.2757e-06
12:2159687 T C 0.039349 -1.0458e-06
12:2164026 G A 0.523334 1.1681e-05
12:2169847 A G 0.049035 -6.4826e-06
12:2169913 A G 0.149542 -2.3708e-05
12:2170433 A C 0.423016 -2.2111e-05
12:2170893 A G 0.056386 -2.6684e-05
12:2173805 G A 0.916394 1.5848e-05
12:2174387 G A 0.163093 -2.1844e-05
12:2174748 C T 0.020780 -4.4890e-06
12:2174904 T C 0.228834 -4.7062e-05
12:2175303 G A 0.061674 4.8740e-06
12:2175413 T C 0.058775 -2.1993e-05
12:2177771 G A 0.654823 1.5274e-05
12:2178458 G A 0.069139 3.2402e-05
12:2178661 T C 0.387467 1.8246e-05
12:2180891 A C 0.041900 1.2244e-06
12:2184847 T C 1.566608 -7.2063e-06
12:2191170 T C 0.072323 -2.3846e-05
12:2195114 T C 1.832571 -1.1194e-05
12:2204129 T C 0.037911 -9.7732e-06
12:2205629 T C 0.087387 1.0426e-05
12:2206027 G C 0.647007 -2.2280e-05
12:2207601 G A 1.305062 -3.1075e-05
12:2208255 A G 0.050872 3.1382e-05
12:2208390 C A 0.208765 1.8918e-05
12:2210352 G T 1.354701 -1.6544e-05
12:2218006 C G 0.247309 -1.0805e-05
12:2219487 T C 0.025262 3.4518e-05
12:2222463 A G 0.070068 3.2336e-05
12:2225069 C T 1.726247 -3.7742e-05
12:2230996 A C 1.460498 -6.5037e-05
12:2231744 C T 0.020488 9.7858e-06
12:2236042 A G 1.534779 -2.0883e-05
12:2258728 T C 0.025470 -6.7368e-05
12:2259519 A C 0.034162 6.1544e-05
12:2270942 T G 0.900386 -1.9855e-05
12:2272321 G A 1.896773 -2.1593e-05
12:2274606 A G 0.061515 4.6773e-06
12:2274919 G A 0.035133 -3.2294e-06
12:2275587 G A 0.103256 2.0436e-05
12:2280807 G A 0.850822 7.5523e-06
12:2281369 A G 0.305056 1.3331e-05
12:2282683 G T 0.054127 -8.9151e-06
12:2283195 T C 0.638379 2.4361e-06
12:2287097 A G 0.092824 1.6879e-05
12:2289651 G C 0.802326 1.1968e-05
12:2294491 T C 0.033468 -1.6149e-06
12:2299048 T C 0.775288 1.0691e-05
12:2303269 T C 0.076822 -7.7771e-06
12:2308797 C T 0.131751 1.9320e-05
12:2317604 A G 0.156653 2.3780e-05
12:2333743 A G 0.104720 8.7753e-06
12:2337138 A G 0.264551 -2.2551e-05
12:2338396 T C 0.871900 1.6173e-05
12:2340001 C T 0.038840 4.6777e-05
12:2344253 T G 0.040797 -2.9072e-06
12:2344560 T C 0.039735 -4.8566e-05
12:2349584 C G 0.670675 7.0068e-06
12:2358844 T C 0.084430 2.1552e-05
12:2358899 T C 0.040398 -1.8344e-05
12:2362198 T C 0.151661 -2.2752e-05
12:2375199 T C 0.059042 2.2565e-05
12:2384223 G A 0.103415 9.4355e-06
12:2384815 G C 0.067880 2.1824e-05
12:2395626 A C 0.027534 1.3009e-05
12:2401270 A C 0.059340 -4.0465e-05
12:2401377 G A 0.020861 1.8852e-05
12:2402990 T A 0.058506 7.0008e-06
12:2406103 C T 0.023276 2.7849e-05
12:2408635 T C 0.196541 5.1900e-06
12:2416997 A G 0.038629 1.0833e-05
12:2419896 T A 1.560385 1.1695e-05
12:2420607 G A 0.033020 -1.0539e-05
12:2421588 G A 1.580159 1.9318e-05
12:2436522 T C 1.234586 1.8661e-05
12:2436801 T C 1.405793 2.8546e-05
12:2437120 T C 0.053783 1.3758e-05
12:2438144 T C 0.170873 1.2350e-05
12:2438641 G A 1.459716 2.7071e-05
12:2441421 A G 0.109047 -2.1832e-05
12:2445777 A C 0.031790 -8.4068e-06
12:2455420 G T 0.087657 2.4979e-05
12:2455688 G A 0.119521 -1.7703e-05
12:2458571 G A 0.123825 -2.4515e-06
12:2458950 A G 0.191384 2.9318e-05
12:2459357 T C 0.036321 -3.4343e-05
12:2460107 A G 0.497407 1.3198e-05
12:2463738 T C 0.386097 -4.4620e-05
12:2464014 G A 0.147899 3.4229e-05
12:2465477 C T 0.628901 -3.0659e-05
12:2465891 A G 0.175820 1.4069e-05
12:2467682 T C 0.056364 -2.7388e-05
12:2473761 G A 0.821642 -3.2247e-06
12:2474661 T C 0.766148 -5.4935e-07
12:2479518 A G 0.055134 1.7911e-05
12:2481916 A C 1.661658 7.9543e-06
12:2501548 G A 0.030524 -2.3693e-05
12:2502213 A C 0.034990 -9.4247e-06
12:2506038 A G 0.197113 -2.5295e-05
12:2511023 T C 0.286094 1.5227e-05
12:2511977 T C 0.043238 2.3734e-05
12:2513893 G A 1.677238 -1.3160e-05
12:2514112 G A 0.567396 -3.5673e-05
12:2517887 A G 0.742479 -7.5212e-06
12:2523256 A G 1.702452 -2.4024e-05
12:2524334 T G 0.085693 -1.0056e-05
12:2525473 G A 0.191955 8.8371e-05
12:2526767 A G 0.039291 2.1951e-06
12:2528984 G A 0.953546 -1.6603e-06
12:2529593 C G 0.035840 2.2349e-05
12:2533420 C T 1.521004 -1.2709e-05
12:2535417 G A 0.157049 -6.1557e-06
12:2538549 T C 0.734907 -1.7266e-05
12:2539955 A G 0.096044 2.0465e-05
12:2540449 C G 0.049788 -1.7376e-05
12:2541008 C T 1.561138 7.9934e-06
12:2541826 A G 0.064783 -3.3988e-05
12:2543100 A G 0.822739 2.1553e-06
12:2544245 T G 1.485877 -4.3585e-06
12:2544393 A G 0.098118 2.9251e-05
12:2544631 T C 0.047344 -2.1398e-05
12:2545286 T G 0.070967 -2.0623e-05
12:2545352 G A 0.072395 -8.9393e-06
12:2546766 A C 1.723235 -1.5989e-05
12:2547600 A G 0.088173 -1.8324e-05
12:2547975 A G 0.092636 1.9616e-05
12:2554278 C T 0.249227 -3.5582e-05
12:2554689 A G 0.693643 -4.2370e-06
12:2558186 A G 0.419121 9.2138e-06
12:2558298 A G 0.498380 2.2669e-05
12:2558953 T C 0.195282 -3.5616e-06
12:2560533 C G 0.078150 1.8722e-05
12:2561951 T C 0.907627 -2.5879e-05
12:2562482 G A 0.241567 -5.9118e-05
12:2563622 T G 0.030180 -5.7923e-06
12:2565500 C T 1.213631 2.5097e-05
12:2570633 G A 0.069289 -1.5630e-05
12:2570982 T C 0.053352 -1.5746e-05
12:2574045 T C 0.532293 -1.1662e-05
12:2577104 G A 1.387457 2.5962e-05
12:2578509 T C 0.239032 -3.5128e-06
12:2579980 G A 0.316030 -3.9789e-06
12:2583568 A G 0.224621 6.7972e-06
12:2584844 T C 0.050859 9.1418e-06
12:2586586 T C 0.055513 3.1861e-05
12:2586645 C T 1.217847 2.5553e-05
12:2589620 C T 0.045464 -2.2567e-05
12:2591029 T C 1.144783 1.9192e-05
12:2591879 T C 0.267875 -7.0444e-06
12:2593379 T C 0.029625 8.3665e-06
12:2598803 C T 0.038632 -7.5354e-06
12:2601363 G C 0.053141 -9.9150e-06
12:2603396 A G 0.062550 -9.0146e-06
12:2605386 A G 0.470171 9.7374e-06
12:2605721 G A 0.257407 1.3702e-05
12:2606283 G A 0.033387 -8.1970e-06
12:2608483 A G 0.080870 1.2844e-05
12:2608522 T C 0.052943 7.1951e-06
12:2611005 T C 0.205834 -6.0773e-07
12:2613421 A G 0.075813 -3.0165e-05
12:2615556 A G 0.177842 8.3033e-06
12:2619505 A G 0.154657 2.5200e-05
12:2619861 C A 0.113072 -1.8827e-06
12:2620969 G A 0.055708 -2.7001e-05
12:2621912 A G 0.076689 8.4207e-07
12:2622393 C T 0.253493 2.8613e-05
12:2630732 T C 0.036532 1.2188e-05
12:2631571 C T 1.722738 4.0604e-05
12:2631737 G A 0.211410 -3.5574e-06
12:2632567 A G 0.035983 -4.5994e-06
12:2632812 T C 0.051031 3.6449e-05
12:2635190 G A 0.213523 2.7889e-05
12:2635669 A G 0.073726 2.1992e-05
12:2638295 G A 0.051284 1.8038e-04
12:2642553 A G 0.037298 3.1593e-06
12:2643605 T C 0.037048 1.4621e-05
12:2645408 T C 0.511172 -2.2656e-05
12:2646687 T C 0.053709 1.7089e-05
12:2650030 G A 0.233417 3.8269e-06
12:2650149 T G 0.077033 9.9316e-06
12:2666459 A G 1.909656 1.6436e-06
12:2666536 A G 1.910792 4.4083e-06
12:2680793 A G 0.130141 5.1069e-06
12:2683997 A G 1.713887 4.1652e-06
12:2684189 A G 0.055695 2.3869e-05
12:2687764 G A 1.767920 1.2905e-05
12:2689322 T C 0.050865 1.4608e-05
12:2694638 T C 0.151921 -1.0290e-06
12:2697381 T C 0.319915 7.0723e-06
12:2698982 A G 0.058003 2.2522e-05
12:2702590 T C 0.077760 -3.9500e-05
12:2703391 G T 1.943974 1.2817e-05
12:2704434 A G 0.083392 -1.8585e-05
12:2706260 T G 0.053089 -1.1949e-05
12:2712989 A G 0.021260 9.8960e-06
12:2715687 G A 0.196541 -1.1700e-05
12:2716476 T C 0.357528 -1.5850e-05
12:2718562 T C 1.559376 1.4231e-05
12:2721137 T C 0.358518 -1.6049e-05
12:2722264 A G 0.150788 1.7173e-05
12:2723266 A G 1.540505 -8.6783e-06
12:2723567 A C 0.146302 3.6086e-05
12:2729632 G A 0.295380 -1.4216e-05
12:2730244 G A 0.218499 3.4874e-05
12:2735234 T C 0.080961 -1.5217e-05
12:2737059 G C 1.951218 -3.5048e-06
12:2739704 A G 0.084804 -1.5552e-05
12:2741217 G C 0.041683 -1.2019e-08
12:2741794 T C 1.521494 -3.7259e-06
12:2749913 A C 1.877619 9.2079e-06
12:2750893 T C 0.316939 9.7758e-06
12:2753132 G A 0.055633 3.1478e-05
12:2754531 G A 0.090409 3.1138e-05
12:2756743 C T 0.410672 2.1882e-05
12:2762316 A G 0.056075 -2.6979e-05
12:2769665 T C 1.458022 -3.1929e-05
12:2774668 A C 1.461131 -3.3219e-05
12:2775701 T C 0.035610 1.7649e-05
12:2776953 A G 0.234771 -1.0173e-05
12:2780816 G A 1.658341 -7.6929e-06
12:2783037 C T 0.087845 1.3832e-05
12:2788810 T C 0.128168 9.9832e-07
12:2791130 T C 1.639441 -1.6926e-05
12:2791132 G A 1.655602 -6.4055e-06
12:2798350 T C 1.900681 -2.3809e-05
12:2799643 A G 0.076111 1.4820e-05
12:2805632 A C 0.093334 2.6890e-05
12:2831379 G A 0.352597 1.6908e-05
12:2832955 T C 0.084486 4.3346e-06
12:2833268 T C 0.024139 4.5566e-05
12:2833605 G A 0.021530 2.3775e-05
12:2841592 C T 1.728373 2.6709e-05
12:2842047 G A 0.102964 7.4327e-06
12:2842543 T C 0.134588 2.8874e-05
12:2844362 A G 0.098774 -3.8883e-05
12:2846113 T G 1.457233 -2.0589e-06
12:2861331 T C 0.055786 2.1868e-05
12:2862618 C G 0.148101 4.2549e-05
12:2864725 A G 0.073508 4.0655e-05
12:2865649 C A 1.725325 -1.3654e-05
12:2869407 T C 0.048149 -5.4281e-05
12:2870934 A G 0.051511 2.4959e-05
12:2871278 A G 1.506557 -6.4615e-05
12:2875087 A G 0.035513 3.3909e-05
12:2878218 A G 0.058681 -2.8795e-05
12:2879808 C T 0.025597 1.8878e-06
12:2880286 T C 1.281481 -1.1351e-05
12:2882544 T C 1.585489 2.2421e-05
12:2883125 A G 0.062667 -3.9299e-06
12:2885780 A G 1.293984 -1.9001e-05
12:2887709 A C 0.028407 -1.6037e-05
12:2887876 C T 0.589552 4.6012e-05
12:2888063 C T 0.163528 -5.4943e-06
12:2888472 C T 0.238695 1.1828e-05
12:2893650 C A 0.029764 -1.3998e-05
12:2895076 T C 0.078426 -1.4157e-05
12:2897864 G C 0.310045 1.3472e-05
12:2908330 A C 0.063183 -1.1415e-05
12:2914168 C T 0.119430 2.2150e-05
12:2915476 G A 0.362013 -1.7786e-06
12:2916691 A G 0.032497 -3.8269e-05
12:2927906 G A 0.242509 3.3304e-05
12:2929114 T C 0.044760 -1.6086e-04
12:2933872 T C 0.039171 2.2522e-05
12:2941626 A G 0.157828 9.5819e-06
12:2943642 T C 0.240542 4.1002e-05
12:2953927 C T 0.079565 3.7211e-06
12:2958131 T C 0.066212 -7.6234e-05
12:2961266 T G 0.239068 4.1114e-05
12:2964684 T C 0.370050 -9.0911e-06
12:2966524 G C 0.180877 -2.5409e-05
12:2968078 A G 0.023334 -3.8724e-05
12:2968169 G A 0.294572 7.8488e-06
12:2972329 C T 0.028258 1.0317e-05
12:2973547 T G 0.038411 -1.3012e-06
12:2973615 C T 0.392735 1.3073e-05
12:2977954 G A 0.071366 -2.0025e-05
12:2985750 C T 0.259913 7.9834e-06
12:2997397 A G 0.684204 1.7428e-05
12:2998202 T C 0.206931 -3.3405e-05
12:2998459 C T 0.026463 -4.2487e-06
12:3001493 G A 0.804111 1.6540e-05
12:3006629 A G 0.108657 1.3401e-05
12:3019025 T G 0.750389 3.4116e-05
12:3021569 A G 0.028544 1.1902e-05
12:3042739 T C 0.025360 2.4808e-05
12:3046802 G A 0.407254 -1.0647e-05
12:3049698 C T 0.407796 -8.9202e-06
12:3059639 T C 0.400486 -1.0371e-05
12:3060224 C A 0.629622 -8.0339e-06
12:3070242 C T 0.237098 4.1397e-05
12:3072789 T C 0.096959 1.4099e-05
12:3074019 G C 1.291488 -6.9398e-05
12:3078561 G A 0.195931 -9.8018e-07
12:3080574 G A 0.178962 1.5811e-05
12:3086335 A G 0.040148 -1.9876e-05
12:3089560 A G 1.692682 -1.2697e-05
12:3095898 C T 0.240035 7.7383e-06
12:3101848 A G 0.034620 1.0306e-05
12:3102446 C T 0.316692 4.5764e-06
12:3106791 C T 1.839397 -6.9422e-06
12:3110047 T C 1.552865 -1.3575e-05
12:3112526 C T 0.042988 -1.3090e-06
12:3113401 A G 0.201092 1.5781e-05
12:3119402 T C 0.080110 -9.9519e-06
12:3123836 A G 0.058561 8.8956e-06
12:3124086 G A 1.774623 3.1515e-05
12:3124511 C T 0.114367 -1.8287e-05
12:3126040 T C 1.655790 1.2538e-05
12:3129932 T C 0.034951 3.8483e-06
12:3131679 T C 1.687021 5.5229e-07
12:3134439 A G 0.157160 1.0842e-05
12:3134636 A G 1.730467 9.6312e-06
12:3139613 T C 1.562047 1.7168e-06
12:3140173 C T 1.774470 -3.5594e-05
12:3140295 G T 0.181445 4.5634e-05
12:3147203 T C 0.098387 -4.5608e-05
12:3153157 G A 0.209005 -1.8809e-06
12:3153468 A G 1.485884 -1.0564e-05
12:3155321 T G 0.060908 3.2352e-05
12:3161360 C A 0.059009 3.0904e-05
12:3165298 T C 0.059421 2.8524e-05
12:3170027 G A 0.072956 2.8233e-05
12:3171254 C T 0.061112 8.6145e-06
12:3171429 T C 1.513545 2.1867e-05
12:3172397 T C 0.373114 -1.4374e-05
12:3179868 T C 0.667637 -3.8423e-05
12:3185184 G C 0.268024 2.4274e-05
12:3185883 A G 0.051054 -2.1842e-05
12:3186924 C A 1.438696 -2.8590e-05
12:3191746 A G 0.597177 2.0418e-05
12:3192386 A C 0.292851 2.5602e-05
12:3193027 T C 1.353376 3.7563e-05
12:3194625 C T 1.235871 -1.2195e-05
12:3199887 A G 0.515551 2.7892e-05
12:3200964 C T 1.169526 1.5823e-06
12:3206254 C T 0.979876 -9.2584e-06
12:3213308 T G 0.196746 9.0069e-06
12:3214565 C T 0.580091 7.8745e-07
12:3225243 A G 0.636510 -4.5606e-05
12:3231116 A G 1.210180 2.4422e-05
12:3233463 T C 0.076702 -1.8130e-05
12:3235137 A C 0.336709 -1.0078e-05
12:3236490 T C 0.049074 -5.7465e-06
12:3241855 T C 0.060243 -2.2829e-05
12:3243764 T C 0.879791 2.8145e-05
12:3245551 G C 0.102325 -2.0437e-05
12:3245726 T C 0.184486 -1.2185e-05
12:3249057 T C 1.585196 1.8955e-05
12:3253157 G A 0.266716 1.4276e-05
12:3253768 T C 0.462037 -1.7733e-05
12:3254960 T G 0.160957 -1.1300e-05
12:3255596 T C 0.521646 1.3816e-05
12:3258267 T C 0.483333 -2.0526e-05
12:3259342 C T 0.168815 -3.1943e-05
12:3259362 T C 0.321921 -1.1241e-05
12:3263527 A C 0.201059 -2.1199e-07
12:3271378 T C 0.064206 -1.5726e-06
12:3272657 G A 0.302615 2.2014e-05
12:3272963 C G 0.211690 1.3483e-05
12:3274255 A G 0.052790 -6.8359e-05
12:3276566 G A 0.065137 -2.8697e-05
12:3278972 A G 0.250003 -1.7726e-05
12:3282577 A G 0.083528 2.3236e-05
12:3284238 T C 1.488286 1.8809e-05
12:3290429 A G 0.564936 1.5287e-05
12:3291766 G A 1.591032 2.8985e-05
12:3298007 T C 0.470018 -3.8897e-05
12:3298445 T C 1.382891 -3.1929e-05
12:3298990 T C 0.637681 -2.0704e-05
12:3300986 G A 0.027301 1.4207e-05
12:3303278 C T 0.068552 1.1485e-05
12:3303399 C T 0.621686 -3.8387e-05
12:3310773 T G 1.906614 -3.3736e-05
12:3314158 A G 0.184058 -4.5713e-06
12:3315933 A C 0.044669 9.4607e-06
12:3318841 A G 0.030290 1.2888e-06
12:3319413 G A 1.195201 -2.6401e-05
12:3321805 A G 0.024009 -1.5906e-05
12:3325369 A G 0.071441 2.1630e-05
12:3325404 C T 0.189939 -1.5427e-05
12:3325543 T C 0.292627 -1.3783e-05
12:3327167 A G 0.188466 -2.5577e-05
12:3327548 G A 0.904534 1.2599e-05
12:3327586 C T 1.278771 2.8517e-05
12:3329792 T C 0.065634 3.0346e-05
12:3331188 T C 0.081594 -6.3493e-06
12:3332198 T C 0.603217 -7.0967e-05
12:3332285 C T 0.149607 3.4501e-05
12:3332692 T C 0.907478 4.1553e-05
12:3333065 G A 0.067604 1.2391e-05
12:3333578 T C 0.415670 1.0228e-05
12:3337587 A G 0.528119 6.6992e-06
12:3344782 T C 0.025366 -2.2974e-05
12:3345979 C T 0.675992 -1.1316e-05
12:3349272 T G 1.014236 -3.1237e-05
12:3351169 C T 0.176966 -9.8809e-06
12:3352374 T C 0.026463 -3.3307e-05
12:3352514 T C 1.593366 -1.8403e-05
12:3353233 C G 1.840464 2.8610e-05
12:3353416 T C 1.610660 -4.2818e-05
12:3355910 A C 1.916560 -3.4978e-05
12:3356953 C T 1.965153 -2.3100e-05
12:3357041 G T 0.041313 -6.2932e-06
12:3357992 G T 0.645260 -3.2913e-05
12:3358290 T C 0.044487 -3.4487e-05
12:3363534 A G 0.031442 5.4235e-06
12:3365912 A G 0.037794 -1.5044e-05
12:3368093 A G 0.182260 2.6997e-05
12:3368198 C T 1.253278 5.7689e-05
12:3373874 C T 1.051112 4.0005e-05
12:3375228 T C 1.808503 2.0943e-05
12:3379139 C T 0.125143 9.9311e-06
12:3379151 C T 1.099076 2.7571e-05
12:3385559 T C 0.072706 -2.0079e-05
12:3389921 G A 1.201485 2.7009e-05
12:3391162 T C 0.052962 1.3140e-05
12:3397338 A G 0.032497 1.4945e-05
12:3399429 T G 1.654599 -1.5647e-05
12:3401550 A G 1.293445 -2.9577e-05
12:3403115 G A 0.090208 -2.6825e-05
12:3405864 G A 1.649259 -2.3389e-05
12:3407776 A G 0.058120 -1.0550e-05
12:3408970 G A 1.349037 -5.5278e-05
12:3411307 G A 0.306747 4.9725e-05
12:3412311 T G 0.553527 -3.5626e-05
12:3413160 T C 0.030365 -1.2697e-05
12:3414984 C T 0.924927 -3.4115e-07
12:3427534 T G 0.026924 6.3148e-05
12:3427751 T C 1.014827 -6.4297e-05
12:3428600 C T 0.666602 7.4460e-05
12:3429276 T C 0.070389 1.9358e-05
12:3429317 G A 1.954896 3.3587e-05
12:3430368 T C 0.058931 -5.2575e-05
12:3430799 T C 0.211258 -4.8689e-06
12:3431571 A C 1.283679 -4.3108e-05
12:3434902 G A 0.974657 -3.2631e-05
12:3436701 A G 1.164609 -7.0732e-05
12:3437965 T C 0.054283 -2.7075e-05
12:3440081 G A 0.215202 2.0664e-05
12:3442536 T C 0.725585 -1.0038e-04
12:3445441 C T 1.477276 -1.6346e-05
12:3447236 A G 0.031618 8.9354e-06
12:3449155 G A 1.202189 -2.9921e-05
12:3450005 T C 0.225942 -4.1285e-06
12:3452519 C A 0.557435 3.5595e-05
12:3453075 A G 0.069279 5.6321e-06
12:3455137 C T 0.875354 -5.8922e-05
12:3459142 G A 0.027301 -9.9752e-07
12:3460390 T C 0.120797 -8.0547e-06
12:3460879 A G 0.732232 -6.8909e-05
12:3461218 T C 0.111981 -7.8304e-06
12:3462232 G A 0.223589 5.2102e-05
12:3462809 A G 0.124542 3.9382e-05
12:3463006 C A 1.428079 3.1978e-05
12:3464810 A G 0.034740 1.5447e-05
12:3469342 T C 0.310256 -1.2920e-05
12:3475521 C T 1.808091 -3.3533e-05
12:3475543 T C 1.561216 -5.7558e-05
12:3475998 A G 1.545640 -5.3789e-06
12:3476292 C T 0.063057 -1.3604e-05
12:3477264 A C 0.107687 -3.8462e-06
12:3480782 C T 0.169896 6.0277e-05
12:3490140 T C 0.044663 2.8827e-06
12:3490546 C T 0.446817 -3.2050e-05
12:3491299 T C 1.946087 -5.1705e-08
12:3498135 T C 1.471839 2.8600e-05
12:3508719 A C 0.490986 3.7065e-05
12:3513636 T C 0.125831 -2.5403e-05
12:3520067 C T 0.021676 -2.3693e-05
12:3523237 A G 0.706856 -1.4762e-05
12:3525046 T C 0.053796 8.1981e-05
12:3528637 T C 1.950277 7.4607e-06
12:3542112 A G 1.621673 -1.4583e-05
12:3543981 T C 0.107434 9.7250e-06
12:3544501 G C 0.206298 -1.1673e-05
12:3546230 T C 0.053696 1.6531e-06
12:3547675 A C 0.036155 1.7497e-05
12:3548756 A G 1.823787 1.8956e-05
12:3549837 C G 0.052612 -4.6191e-06
12:3552810 T C 0.070159 4.5927e-06
12:3554794 G A 1.398724 2.8550e-06
12:3556799 T C 0.290907 1.4155e-05
12:3557031 C A 1.811379 -1.3549e-06
12:3562044 A G 0.192068 2.7827e-05
12:3562911 C T 0.531017 1.1540e-05
12:3563040 G A 0.163668 -4.8839e-06
12:3564201 T C 0.748932 3.3443e-05
12:3564974 G A 1.964182 1.9966e-05
12:3565727 T C 0.030413 -2.0024e-05
12:3567852 G C 1.486588 -3.2045e-05
12:3571632 C T 0.124400 3.8781e-05
12:3571747 T C 0.023941 -1.2156e-05
12:3573146 C T 0.034441 -8.1684e-06
12:3575379 C G 0.958028 -1.3117e-05
12:3577515 C T 0.155916 7.8738e-05
12:3579655 G T 0.049577 4.6424e-05
12:3582335 G A 0.685726 5.8356e-06
12:3585100 T C 1.571106 4.5777e-05
12:3585141 C A 0.042040 -4.0859e-05
12:3587830 G A 0.024970 6.6319e-06
12:3590674 T C 0.219019 -2.7718e-05
12:3598598 A C 0.162411 2.6703e-05
12:3604909 A G 0.107369 2.1357e-05
12:3606907 C T 0.030271 -6.3716e-06
12:3608140 G C 0.096459 3.0609e-07
12:3616812 T C 0.242025 -8.2981e-06
12:3618224 G C 0.046422 -1.7866e-05
12:3622224 T C 0.027275 1.4924e-05
12:3623973 A G 0.122063 3.1232e-05
12:3628805 C T 0.187024 -2.5995e-05
12:3629366 T G 0.467756 1.3087e-05
12:3637776 C T 0.029462 -1.2233e-05
12:3639940 T C 0.033124 2.5175e-05
12:3640294 T C 0.032526 -1.2330e-05
12:3644247 T C 0.028609 -1.7303e-05
12:3647268 C T 0.442880 -1.9353e-05
12:3647531 T C 0.031384 -1.6563e-05
12:3648092 A G 1.674921 -3.1704e-05
12:3650363 T G 0.033247 1.6624e-05
12:3652889 G A 1.701712 6.0224e-05
12:3653836 G A 0.191208 9.1454e-06
12:3656119 G A 0.064228 3.6453e-06
12:3659476 T C 0.148597 -3.5716e-06
12:3659984 A G 0.077919 -2.5497e-05
12:3662244 T C 0.285957 3.8080e-05
12:3664704 A C 0.574583 -1.5532e-05
12:3667824 C T 0.036892 -2.0593e-06
12:3677644 T C 0.036292 1.5015e-05
12:3678251 G A 0.322311 5.8418e-05
12:3678942 T C 0.045205 8.3179e-06
12:3679450 T G 0.032851 -3.7962e-06
12:3679723 A G 0.298330 5.0204e-05
12:3681824 G C 0.273019 1.4004e-05
12:3681833 C A 0.211112 2.4915e-05
12:3688987 G A 0.746809 1.5786e-04
12:3689279 T C 0.109988 -1.9986e-05
12:3692912 T C 0.267511 5.7140e-05
12:3694467 A G 0.719528 -3.8462e-05
12:3697410 C A 0.160110 3.2568e-05
12:3699026 A G 0.055640 8.9946e-07
12:3699600 A G 0.102652 5.8219e-05
12:3701785 A G 0.052764 2.6160e-05
12:3702813 G A 0.026470 5.0001e-05
12:3707781 A G 0.085901 2.1336e-06
12:3708546 C T 0.255258 3.7246e-05
12:3712510 C T 0.718477 -3.4733e-05
12:3713846 A G 0.193691 -3.1501e-05
12:3714029 G A 0.040430 -1.6256e-05
12:3714167 G A 1.078591 -4.4913e-06
12:3716385 G A 0.209041 2.5181e-05
12:3722804 T C 1.038466 1.7935e-05
12:3723395 G T 0.061411 1.4861e-05
12:3724583 C T 0.342279 1.2715e-05
12:3733451 T G 0.170406 -3.2401e-05
12:3735316 A G 0.029839 1.4603e-05
12:3736567 C A 0.045581 -3.5908e-06
12:3744487 T C 0.546263 1.7375e-05
12:3750128 C T 1.066315 -1.3216e-05
12:3750200 C T 0.067464 -4.1327e-06
12:3755426 A G 0.092341 4.1528e-05
12:3755864 A G 0.168514 -3.7782e-05
12:3757548 C T 1.402580 2.0388e-05
12:3757923 G A 0.438232 -1.4334e-05
12:3761843 G A 0.095323 -1.1049e-05
12:3764672 C T 0.080548 7.3418e-05
12:3765493 T G 0.064417 3.7853e-05
12:3772188 G C 0.022857 1.4355e-06
12:3772820 G A 0.021280 1.2288e-05
12:3772960 G A 0.039249 -3.1851e-05
12:3776035 T G 0.340026 5.2453e-06
12:3781953 G A 0.089809 8.1434e-06
12:3782647 T A 0.303598 3.0999e-05
12:3786853 A G 1.660240 5.5112e-05
12:3787165 A C 0.191530 -7.5195e-06
12:3788145 T C 0.585011 1.6573e-05
12:3788222 A G 0.605360 2.0067e-05
12:3789452 T C 0.245128 6.0330e-05
12:3795365 T C 0.071249 1.1179e-05
12:3795819 A G 0.062245 5.6187e-05
12:3811083 G A 0.040144 -2.2187e-05
12:3814238 A G 0.459904 2.0657e-05
12:3817148 C T 0.258806 5.4086e-05
12:3818665 C T 0.989935 6.9541e-05
12:3819274 C T 1.718548 6.7000e-05
12:3830268 T C 0.096115 -9.2462e-06
12:3836656 G A 0.546779 3.6071e-05
12:3839336 C T 0.183305 1.0331e-06
12:3840332 A G 0.059366 4.0051e-06
12:3841652 T C 0.662889 5.4514e-07
12:3843439 A G 0.142680 2.6657e-06
12:3844929 A G 0.187836 -5.4592e-05
12:3845950 C T 0.313362 -4.4360e-06
12:3846299 C T 0.403177 2.2199e-05
12:3851049 A G 0.311664 1.8451e-05
12:3851764 A G 0.091532 -8.9169e-06
12:3854527 A C 0.321674 2.4778e-05
12:3856564 A G 0.274717 1.9428e-05
12:3858121 G A 0.349313 -2.3192e-05
12:3858471 T C 0.093119 -8.3777e-06
12:3860765 A G 0.112163 2.0899e-05
12:3861082 C A 0.502473 1.1133e-05
12:3863150 T C 0.058074 1.4065e-05
12:3864310 A G 1.350526 -1.4098e-05
12:3866275 T C 0.163541 2.8028e-05
12:3866895 G A 0.322590 -5.7882e-06
12:3868309 A G 1.676031 2.1116e-05
12:3868413 G C 0.650535 -7.6254e-06
12:3868663 A G 0.205487 1.5825e-05
12:3869708 T C 0.296334 -1.1879e-05
12:3871946 C G 0.688375 -9.7096e-07
12:3880844 T C 0.141271 -2.8927e-05
12:3880911 G A 0.167355 2.8192e-05
12:3884539 G A 1.824297 4.6804e-05
12:3887479 C T 0.716519 -4.2091e-05
12:3892985 G A 0.034480 4.4120e-05
12:3902465 T C 0.064069 -1.0862e-05
12:3902674 T C 0.039855 5.2115e-06
12:3902679 T C 0.370836 1.0242e-05
12:3903390 C T 0.115522 -1.5317e-05
12:3905212 C T 0.084466 2.0374e-05
12:3905256 C T 0.120923 2.5997e-05
12:3910493 C T 0.589997 2.6332e-05
12:3913427 T C 0.355768 2.0734e-05
12:3920660 A C 0.048194 -2.9128e-05
12:3923773 G A 0.091704 4.2900e-06
12:3928470 T C 0.255063 -9.0360e-06
12:3929033 A C 0.260672 2.4309e-05
12:3939545 A G 0.071736 3.4519e-06
12:3944824 C T 0.203244 5.2917e-05
12:3948718 A G 1.906692 1.0198e-05
12:3975499 G C 0.059178 -1.7898e-05
12:3987457 G A 0.099871 9.0440e-06
12:3989284 A G 0.096940 7.8101e-06
12:3994599 C T 0.220778 -1.3739e-05
12:3998847 A G 0.880320 4.1176e-05
12:4000057 A G 0.611458 4.5157e-06
12:4000194 G T 0.125873 3.6603e-05
12:4000717 T C 0.072901 2.9197e-06
12:4002897 T C 0.049606 1.1747e-05
12:4003983 C T 0.088614 1.4836e-05
12:4006395 C T 0.052926 8.7502e-06
12:4006431 G A 1.249292 2.7536e-05
12:4006794 A G 0.030060 -1.2621e-06
12:4007077 A G 0.058237 1.7308e-05
12:4008384 T C 0.286337 4.6456e-05
12:4009120 A G 0.056912 2.6233e-06
12:4010720 C A 0.050378 -2.2137e-05
12:4013145 C T 0.059175 9.6396e-06
12:4017895 C A 0.479159 -3.0779e-05
12:4021172 G C 1.817572 2.4371e-05
12:4023958 C A 0.048116 -1.3070e-05
12:4024059 G A 0.139658 -8.4115e-06
12:4027686 A G 0.061934 2.6491e-05
12:4029736 T G 0.024616 -2.5653e-05
12:4033760 A G 0.096265 2.6808e-05
12:4034160 C T 0.986566 -1.5640e-05
12:4035521 A G 1.623426 -1.4246e-05
12:4039851 A C 1.796010 -1.6424e-05
12:4041634 A G 0.028508 4.4078e-06
12:4041768 G T 0.124773 -2.1872e-05
12:4042302 A C 0.339698 2.6719e-06
12:4043487 A G 0.086118 -1.5142e-05
12:4046228 G A 1.796347 -4.8710e-06
12:4048762 A G 0.485605 -6.1855e-06
12:4048994 A C 0.044698 6.4942e-06
12:4050610 C T 0.170464 -1.9669e-05
12:4054279 C T 0.138918 -1.5226e-05
12:4060760 C T 0.044546 3.6635e-05
12:4060888 C T 1.331856 3.9304e-05
12:4061044 T C 1.503256 1.6172e-05
12:4064156 T G 0.354129 9.1327e-06
12:4068306 G A 0.113773 -2.6587e-05
12:4070332 G A 0.228470 -1.2028e-05
12:4071347 T C 0.629749 1.2591e-05
12:4071901 G T 0.868145 1.5216e-05
12:4072119 A C 0.030443 6.5760e-07
12:4072509 G T 0.194402 3.1832e-05
12:4073544 C G 0.411288 2.5650e-06
12:4074906 C A 1.260653 3.3107e-07
12:4076302 A G 0.219820 8.1501e-06
12:4077323 G A 0.643719 -1.3200e-05
12:4078521 C G 0.072723 -4.8776e-06
12:4079702 C T 0.079695 9.3816e-07
12:4081766 T C 0.494495 1.1568e-05
12:4083862 G A 0.085534 -2.2241e-06
12:4086785 C A 0.298291 6.4825e-05
12:4087369 T C 0.146682 4.8736e-07
12:4088436 A G 0.515801 2.1048e-06
12:4088542 T C 1.270777 2.7867e-05
12:4088546 C T 0.300573 -6.3179e-06
12:4090768 G A 0.571194 4.6079e-05
12:4091762 T C 0.689118 -5.7474e-06
12:4097667 G A 1.914297 2.9019e-07
12:4098508 C A 0.379989 -2.8902e-05
12:4100799 A G 1.297000 -1.1762e-05
12:4100925 A G 1.000876 -1.0601e-05
12:4101247 G A 0.032247 -3.5722e-05
12:4101334 T C 0.152580 3.3139e-05
12:4101892 A C 0.464627 4.8547e-05
12:4102378 G A 0.952208 1.4418e-05
12:4103417 T C 0.089825 -1.1062e-05
12:4103855 G A 0.854139 -4.1140e-05
12:4104019 A C 0.235627 9.8932e-06
12:4104966 C G 0.367544 -3.6998e-05
12:4105405 G A 0.792368 -4.8114e-05
12:4106908 A G 0.111708 -1.5306e-05
12:4108124 A C 0.382232 -6.1782e-06
12:4110753 T C 0.810846 -3.3214e-05
12:4111939 A G 0.056877 -1.7805e-05
12:4112008 A G 0.071671 -7.0308e-06
12:4114856 G A 0.280387 -1.3344e-05
12:4115974 C G 0.408766 9.3946e-06
12:4118317 A G 1.733810 -1.9895e-05
12:4120677 G A 0.045812 1.2543e-05
12:4120971 G C 0.097449 7.5986e-06
12:4123146 A G 1.556370 1.0293e-05
12:4125788 T C 0.204477 7.0996e-05
12:4133971 G C 0.177819 2.1183e-05
12:4137217 C A 0.024886 1.0163e-05
12:4139679 G A 1.114396 -5.2551e-05
12:4144400 C A 0.120712 3.5359e-05
12:4150894 C T 0.140418 -6.3332e-06
12:4160299 A G 0.031426 5.1904e-06
12:4161871 A G 1.608232 -2.6668e-05
12:4163083 A G 0.137818 -4.3739e-05
12:4169599 A G 0.664511 1.1196e-05
12:4205296 G A 0.075800 -4.5788e-05
12:4221837 G C 0.029936 -3.7181e-07
12:4231390 C T 0.588504 5.3489e-07
12:4241828 A G 0.046036 2.4077e-05
12:4243222 G T 0.771104 -1.3197e-05
12:4246302 C T 0.464166 -3.5428e-05
12:4253583 T C 0.034974 -9.8437e-06
12:4262523 T C 0.067552 6.7828e-05
12:4266078 C T 1.884267 -7.3705e-05
12:4273490 G A 0.934295 6.6459e-06
12:4277192 A G 0.037012 1.0067e-05
12:4279483 G A 0.736325 -4.8527e-05
12:4280107 C T 0.788586 5.5906e-06
12:4280351 A G 0.061239 9.6910e-06
12:4286276 T C 0.627318 -1.5106e-05
12:4288001 C T 0.345044 -3.0931e-05
12:4299313 A G 0.261136 1.1244e-04
12:4300809 C T 0.341172 -1.7038e-05
12:4303153 G A 0.761717 7.2251e-05
12:4303509 T C 0.117525 1.3609e-04
12:4305811 G A 1.151522 -1.0781e-05
12:4308118 G T 0.029602 -5.6144e-06
12:4308922 C T 0.189868 -1.6064e-05
12:4313438 C T 0.424820 -1.1178e-06
12:4313642 T C 0.308600 -3.3759e-05
12:4316081 G C 1.804303 -3.5938e-06
12:4317001 C G 1.711365 -1.7276e-05
12:4318656 T C 0.100371 6.2382e-05
12:4320300 T C 0.036350 -1.2564e-05
12:4324544 C T 0.120186 -4.1312e-05
12:4325155 T C 0.136484 -5.1229e-06
12:4325622 G A 0.635406 -4.1120e-06
12:4325728 A G 0.454753 -5.1074e-06
12:4325880 G A 0.026739 4.3086e-06
12:4326274 G A 0.330295 2.5809e-05
12:4327247 A G 0.868865 -5.6888e-06
12:4328873 G A 0.035986 -3.0376e-05
12:4329977 C A 0.739451 -6.5245e-06
12:4330215 T C 0.420049 -2.6252e-05
12:4334159 G A 0.711845 3.2815e-05
12:4335943 C T 0.134468 4.9351e-06
12:4339707 T C 0.046217 2.0325e-05
12:4340106 T C 0.651541 -4.9763e-06
12:4342710 G A 0.659860 6.7344e-06
12:4342877 C T 0.130411 7.9969e-06
12:4351137 G A 0.234543 -3.4871e-05
12:4351287 C A 1.491775 -3.6680e-06
12:4355889 A G 0.041965 1.1777e-05
12:4358822 G A 0.907659 3.7347e-06
12:4363350 T C 0.784065 -5.0741e-05
12:4366088 C T 0.044646 -1.7526e-05
12:4368440 C T 0.046912 3.9740e-06
12:4373132 G A 1.265207 -3.4253e-05
12:4374373 G A 0.414800 -9.5542e-06
12:4377716 T C 0.249844 -1.7266e-05
12:4381981 T C 0.102617 4.2469e-05
12:4386064 G A 0.175820 5.8922e-05
12:4388084 G C 0.800320 -3.9851e-05
12:4388532 G A 0.053387 -3.6008e-06
12:4393474 G A 1.697515 -6.4494e-06
12:4394877 C T 0.718606 1.8215e-05
12:4395865 T G 0.288255 4.3758e-05
12:4397766 C G 0.484472 -1.4731e-04
12:4399496 T C 0.149152 1.2511e-05
12:4400569 A C 1.944938 9.6581e-06
12:4400808 T C 0.877528 -6.6180e-05
12:4403008 T C 0.075280 -2.0911e-05
12:4403771 G A 1.971713 2.0141e-05
12:4405615 T C 0.041566 -1.2998e-05
12:4405804 A G 1.477487 1.3572e-04
12:4405850 G T 0.059489 -2.9425e-05
12:4406281 G A 0.939650 -2.4247e-05
12:4411639 T C 0.509893 5.1717e-04
12:4411683 C T 0.776551 -2.6824e-06
12:4413000 C T 0.521851 -2.3098e-04
12:4416085 G A 0.630878 9.5640e-05
12:4417127 C A 1.218834 -4.8558e-06
12:4418680 C T 0.113166 -1.5142e-05
12:4418784 C T 1.174697 5.5995e-05
12:4419362 T C 0.162869 3.8211e-06
12:4420703 T C 0.049067 -9.2074e-06
12:4421362 T C 0.491246 1.8594e-06
12:4424675 C A 0.476594 3.6781e-05
12:4425122 A G 1.973423 -1.3459e-05
12:4427666 G C 1.436823 9.7946e-06
12:4430018 A G 0.775483 -2.7666e-05
12:4443502 C T 0.983463 7.5289e-06
12:4446077 A G 0.117327 -8.3825e-06
12:4462146 A G 0.414898 1.8455e-05
12:4462505 A G 1.682221 -1.4281e-05
12:4462598 C T 0.729769 -1.9250e-05
12:4464458 A C 0.528411 -6.8336e-06
12:4467483 G A 1.291316 6.4673e-06
12:4468474 G A 0.022266 -7.1558e-07
12:4468958 G T 0.080159 3.2309e-05
12:4472276 A G 0.118489 9.1670e-06
12:4476546 A C 0.059330 -2.5174e-05
12:4479549 A G 0.237403 2.6271e-05
12:4482544 G A 0.272335 1.8592e-05
12:4490845 C A 0.630778 1.7901e-08
12:4496280 A G 1.025441 -1.6019e-05
12:4498407 T C 1.685122 -2.5937e-05
12:4500695 T C 0.463582 6.8724e-06
12:4505904 G T 1.955230 -2.8666e-05
12:4512035 C T 0.904443 -2.1324e-05
12:4514784 T C 0.029186 2.2412e-06
12:4518169 G A 0.448982 -3.4903e-05
12:4519437 C T 0.426661 3.2911e-06
12:4522056 A G 1.924074 -1.5736e-05
12:4524532 G A 0.046587 -1.2221e-05
12:4530141 T C 0.058467 -2.3158e-05
12:4530236 T C 1.401557 2.0638e-05
12:4530879 C T 0.095197 -1.8378e-05
12:4533676 A G 0.577507 -1.5028e-05
12:4534404 T C 0.036094 -1.4307e-05
12:4536134 A G 0.811982 -9.3728e-06
12:4552231 G A 0.177222 2.1202e-05
12:4553669 C T 0.635338 -3.0865e-05
12:4554413 T C 0.317289 -2.8052e-05
12:4554630 G A 0.321372 -1.3924e-05
12:4556636 C T 0.449566 5.4651e-05
12:4557597 A C 0.634501 -1.8806e-05
12:4561875 A C 0.385848 -1.3592e-05
12:4570329 C T 0.057656 3.0613e-06
12:4572732 G A 0.411506 -1.4526e-05
12:4577676 T C 0.036298 2.6825e-05
12:4578609 T C 0.463510 -3.4714e-05
12:4580442 G A 0.232135 -1.2678e-05
12:4597481 C A 0.382715 -8.8791e-06
12:4599279 C A 0.030829 -1.0252e-05
12:4601882 C T 0.050966 1.2684e-05
12:4602318 C T 0.126337 3.4392e-06
12:4606168 A T 0.205565 -1.3550e-05
12:4627414 T C 0.236449 -2.4356e-05
12:4635045 G A 0.246631 -6.0617e-06
12:4639750 A G 0.052083 -1.6661e-06
12:4649165 C T 0.067637 -1.0920e-05
12:4658118 A G 0.393381 -2.9248e-06
12:4661690 T C 0.045990 1.7582e-05
12:4662210 C T 0.145871 5.3012e-06
12:4672394 G T 0.554488 -2.5665e-05
12:4676899 G C 0.122757 1.6691e-06
12:4681330 G A 0.910156 -2.7918e-06
12:4685444 G A 0.918617 -8.0400e-06
12:4686751 C T 0.054621 -9.0156e-06
12:4696450 G C 0.066864 8.4578e-06
12:4696801 A G 1.546750 3.5027e-05
12:4699165 T C 0.036889 -9.2463e-06
12:4702211 T A 0.048986 -4.2383e-06
12:4706369 T C 1.054069 1.4407e-05
12:4714816 A T 0.070915 -1.6274e-05
12:4716572 A C 0.308340 -3.2727e-05
12:4717177 G A 0.038664 -1.9246e-05
12:4718284 A G 0.149451 9.3417e-05
12:4726068 G A 0.309314 -5.0285e-05
12:4729809 C T 0.642609 2.0573e-05
12:4735894 A G 0.060707 -4.1390e-06
12:4736086 G A 0.059567 -6.5230e-06
12:4736569 G A 0.306623 -4.9384e-05
12:4737715 T C 1.631625 5.1334e-05
12:4742688 G A 0.908140 -1.4891e-06
12:4757261 A C 0.055004 -6.5302e-06
12:4757896 C T 1.082846 8.2124e-05
12:4767865 T C 0.531731 -1.4303e-05
12:4771456 A G 0.517979 -1.8516e-05
12:4791451 T C 0.045237 -4.1107e-06
12:4791761 C T 0.049992 -7.7954e-06
12:4794733 G A 1.923840 6.7123e-07
12:4801791 G A 0.222294 -3.2198e-05
12:4811109 C T 0.322570 -1.7587e-05
12:4820101 G A 0.382430 -1.5289e-05
12:4821879 C T 1.059068 1.7786e-05
12:4830000 G T 0.773523 1.9583e-06
12:4842536 T C 0.041290 4.1287e-05
12:4843044 A C 0.038285 -1.5372e-05
12:4843770 T C 0.067361 -9.7967e-06
12:4845102 G A 0.025480 2.6023e-05
12:4846041 A G 0.034984 2.2070e-05
12:4848336 T C 0.029167 -1.1508e-05
12:4848728 T C 0.049697 -4.5241e-07
12:4853806 G A 0.146341 -2.6926e-05
12:4865669 G A 0.029096 2.2190e-05
12:4867725 T C 1.632478 -4.4107e-05
12:4872989 T C 0.112117 2.6243e-05
12:4873163 T G 0.863802 -3.7290e-07
12:4875334 G T 1.180114 -1.3462e-05
12:4885062 G A 0.095213 6.0704e-06
12:4885258 G T 0.120897 1.0362e-05
12:4901217 T C 0.096823 9.1350e-06
12:4902134 G T 0.961232 2.9184e-05
12:4902524 G A 0.369187 -2.2283e-05
12:4905279 G T 0.138616 1.4775e-05
12:4912598 G T 0.185411 -1.5662e-05
12:4913773 G A 0.109904 1.1916e-05
12:4919267 G A 0.832759 -2.1088e-05
12:4921147 C A 0.159344 -6.1966e-07
12:4933363 G A 0.088900 -1.3162e-05
12:4933440 G A 0.567380 -1.8404e-05
12:4937592 T G 0.554715 -2.3844e-05
12:4939007 T C 0.376775 -2.4683e-05
12:4940665 C T 0.550034 -2.7125e-05
12:4940890 A G 0.518777 2.4665e-05
12:4943786 A G 0.123864 1.6044e-05
12:4950424 A C 0.324414 3.4305e-05
12:4954591 A G 1.390668 -6.1335e-06
12:4957472 A G 0.034665 -1.1624e-05
12:4959133 G T 1.204578 -1.3076e-05
12:4960819 T C 0.050895 2.0081e-06
12:4961241 G A 0.190384 1.5359e-05
12:4963487 T C 0.123682 7.4340e-06
12:4964809 C A 0.084596 -1.1529e-05
12:4968285 C T 0.040381 -7.1892e-06
12:4970019 C T 0.151817 -8.8871e-06
12:4970707 C T 0.249127 -1.1503e-05
12:4970897 G A 0.090773 3.7184e-05
12:4972626 G C 0.384095 1.5317e-06
12:4975156 A G 0.045175 -2.4785e-05
12:4975712 G A 1.896306 -9.3375e-06
12:4979057 T C 0.889775 -5.2830e-06
12:4979479 A G 0.064050 1.2749e-05
12:4990861 G T 0.491795 1.5345e-05
12:4991285 A C 1.653171 -4.4444e-05
12:4991825 T C 0.073671 2.3779e-05
12:4991878 C T 0.050956 2.1717e-05
12:4991921 A G 0.202406 4.2896e-05
12:4995220 T G 0.536259 -5.0389e-05
12:4995371 C T 1.516872 -6.4402e-06
12:4997256 G A 1.203624 -2.8447e-05
12:5005653 T C 0.049210 9.7471e-06
12:5008758 G T 0.217318 -4.2367e-07
12:5012718 T C 0.972735 -3.1628e-05
12:5015224 C T 0.169354 1.4369e-05
12:5016393 T C 1.409633 -5.9916e-07
12:5018869 C T 0.523980 -2.2975e-06
12:5018944 T C 0.032134 1.0603e-05
12:5020411 T G 0.081921 -3.1036e-05
12:5021228 C T 0.977289 -5.2208e-05
12:5021348 C G 1.019653 -3.6346e-05
12:5025094 C T 0.955811 -3.8947e-05
12:5026471 T C 0.371631 2.0309e-05
12:5032469 G A 0.322259 5.6375e-06
12:5035521 A G 0.045270 -4.1107e-06
12:5043977 G C 0.054994 2.9848e-05
12:5047705 T G 0.212303 -1.7143e-05
12:5047776 A G 0.472161 -2.8498e-05
12:5050383 G A 1.376386 -2.1920e-05
12:5052645 T C 0.058496 -6.6006e-06
12:5054130 C T 0.200878 -1.4025e-05
12:5054623 G T 0.853396 -4.8610e-06
12:5056971 C G 0.792150 -4.0818e-05
12:5060570 C T 0.221012 -2.6947e-05
12:5061262 T C 0.046970 1.2394e-05
12:5063150 G A 0.145978 1.3170e-05
12:5063188 T G 0.276749 2.1914e-05
12:5064009 T C 0.021679 2.0216e-06
12:5064945 G A 0.099254 -5.5028e-05
12:5073804 T C 0.035750 3.0810e-05
12:5077121 T C 0.048856 4.1037e-05
12:5077236 A C 1.170516 -3.7824e-05
12:5078571 C A 0.030764 -1.7968e-05
12:5080262 G A 0.368164 -4.0209e-06
12:5086778 C T 1.188534 2.8220e-05
12:5090044 A G 0.057341 -1.5416e-05
12:5091921 C G 1.367460 2.6971e-05
12:5093154 C A 0.169328 2.8978e-06
12:5095910 T C 0.062320 -1.1126e-05
12:5099152 C T 0.690614 8.6508e-06
12:5101299 T C 0.059866 2.4767e-06
12:5101640 T G 1.709135 -2.2798e-05
12:5102606 T C 0.201582 -2.8545e-05
12:5109410 A G 0.050615 -1.3142e-06
12:5124959 C T 0.413096 1.9474e-05
12:5126074 A G 0.039963 -4.2020e-06
12:5128108 A G 0.603681 -5.2526e-07
12:5129570 A G 0.076647 -1.1300e-05
12:5130557 A G 0.386244 3.0699e-06
12:5132061 A G 0.641563 2.2721e-05
12:5133603 T G 0.357067 -9.0258e-06
12:5135474 T C 0.311547 -1.7768e-05
12:5139269 T C 1.011581 1.6700e-05
12:5141487 C T 0.042475 -3.1746e-05
12:5145654 G A 0.313271 8.6026e-05
12:5145777 G A 0.703948 -8.0184e-06
12:5146739 A G 0.065507 -7.8916e-05
12:5149103 A G 0.408266 -3.2602e-05
12:5149138 T C 0.037817 -1.8603e-05
12:5153694 T C 0.100108 -9.9127e-06
12:5155046 A G 0.024042 1.3742e-05
12:5161205 T C 0.029290 3.8334e-06
12:5163048 C T 0.313923 -5.7287e-06
12:5165575 A G 0.814241 1.4608e-05
12:5166333 C T 0.039242 2.1484e-05
12:5169705 A G 0.425599 3.8934e-06
12:5171197 A G 0.087718 2.2564e-05
12:5179058 T C 0.058246 -4.9682e-05
12:5187126 G A 0.029336 5.0248e-06
12:5191243 C T 0.030319 -1.6275e-05
12:5198073 T C 0.124292 2.0886e-05
12:5199008 G A 0.320980 8.5237e-06
12:5199149 C T 1.789038 -5.0063e-05
12:5205399 C T 1.012873 6.9289e-06
12:5205949 C T 0.108235 1.0664e-05
12:5208483 C T 0.057532 -4.9637e-05
12:5210501 G A 0.387633 4.6321e-05
12:5214460 A C 0.157595 3.3318e-05
12:5219876 A G 0.366272 -3.7683e-05
12:5220816 C T 0.398247 3.3127e-05
12:5225392 A C 0.934188 -7.8150e-06
12:5231590 T C 0.072252 -3.1795e-06
12:5234825 A G 1.244946 -4.2611e-05
12:5239527 T C 0.034552 1.2254e-05
12:5247312 G A 0.037950 -4.6321e-06
12:5247709 A G 0.086345 4.4204e-05
12:5254630 A G 0.046776 -2.7606e-05
12:5260125 G C 1.432286 -6.5810e-07
12:5261032 C T 0.252217 6.9810e-06
12:5261802 C T 0.027236 -2.4246e-05
12:5263803 T C 0.304384 5.1645e-06
12:5263804 G A 0.830983 -4.1644e-06
12:5266323 T C 0.026606 2.2181e-05
12:5274771 A G 0.868116 2.2155e-05
12:5280207 A C 0.076361 -4.6057e-05
12:5282013 T C 0.037204 1.6224e-07
12:5282667 T C 0.210696 1.8938e-05
12:5282758 A G 0.064764 -1.4257e-05
12:5294195 A G 0.043585 2.7755e-05
12:5294837 T C 0.127973 -2.1585e-05
12:5295433 G A 0.481155 1.1471e-05
12:5296526 A C 1.167183 2.6252e-06
12:5297678 G A 0.059340 -2.1959e-05
12:5298590 G T 0.436560 1.2702e-05
12:5301650 T C 0.035698 -6.1489e-06
12:5306473 T C 0.212731 3.1215e-06
12:5312412 T G 1.295078 -1.0110e-05
12:5316804 A G 0.036155 -9.0295e-06
12:5317199 G A 0.317127 -2.5985e-05
12:5317858 T C 0.032341 2.2205e-05
12:5318190 T G 0.527099 1.8942e-05
12:5320480 G C 0.298278 9.3147e-06
12:5320806 A G 0.592435 -2.1281e-06
12:5321472 A C 0.679251 7.2144e-06
12:5324764 C T 1.101250 3.2465e-05
12:5333799 T C 0.735157 9.9252e-06
12:5335250 A G 0.065978 3.8221e-05
12:5336275 C T 0.044494 -4.0041e-05
12:5348197 A G 0.267391 4.4542e-05
12:5355097 T C 0.901668 2.0710e-04
12:5356488 T C 0.478802 2.1603e-05
12:5358594 A G 1.972803 -1.1371e-05
12:5365307 T C 0.091717 6.8333e-07
12:5365555 C A 0.394394 -7.0482e-06
12:5365683 T C 1.480389 -7.8527e-06
12:5367421 A G 0.128749 -3.4995e-05
12:5369483 A G 1.524327 -1.5124e-05
12:5371497 A G 0.026233 1.5395e-05
12:5372782 C A 0.042627 -1.0130e-05
12:5377326 A T 0.056455 -3.0416e-05
12:5379761 C T 0.251980 -1.3195e-05
12:5381274 C T 0.025025 -2.5758e-05
12:5383762 A C 0.050284 -2.0482e-05
12:5385379 C T 1.311443 3.5911e-05
12:5386966 A G 1.941199 2.8045e-06
12:5387373 T C 0.046019 1.3352e-05
12:5389806 C A 0.308941 -7.2871e-05
12:5391634 T C 0.047727 2.9153e-05
12:5393404 A C 0.023626 -5.7705e-06
12:5402649 G A 1.049203 -2.8589e-05
12:5404076 A G 0.278138 -9.9170e-05
12:5406807 G T 0.028609 1.4439e-05
12:5411963 A G 0.125334 5.3998e-07
12:5415733 T G 0.481018 -1.7254e-05
12:5436439 T C 1.380229 -6.4497e-05
12:5441312 G A 0.470362 4.2006e-05
12:5441930 A G 0.054410 1.9987e-05
12:5446404 T C 1.484579 -2.5242e-05
12:5458610 C T 0.146539 1.6454e-05
12:5458918 G A 1.716678 -6.6019e-06
12:5461154 T C 0.386571 3.7245e-05
12:5470202 A G 0.143099 -1.8198e-05
12:5473153 T C 0.061979 3.9414e-06
12:5476044 A T 0.469869 -8.9697e-06
12:5476628 T C 0.080763 -7.8752e-06
12:5477030 G A 0.235257 -4.5183e-05
12:5482755 T A 0.475825 -1.2016e-05
12:5489483 A G 1.814196 -1.5093e-05
12:5491820 C G 0.662340 -4.1764e-05
12:5499119 G C 0.490577 -6.9437e-05
12:5499287 T G 0.065777 2.2171e-05
12:5501055 G A 0.053939 -9.6373e-06
12:5502073 G A 0.555510 7.2779e-05
12:5504582 A C 0.038872 1.5170e-05
12:5507432 C T 0.085157 4.3127e-05
12:5508551 G A 0.520488 1.1607e-04
12:5514425 G A 0.055630 1.9244e-05
12:5517078 C T 0.887117 7.1218e-06
12:5534316 G A 1.170584 9.2401e-06
12:5548301 T C 1.541040 6.5610e-05
12:5548441 C T 0.064073 -2.8668e-05
12:5549716 A G 0.055075 7.1514e-05
12:5550738 A G 0.227123 -2.1884e-05
12:5552126 C A 0.174580 3.8545e-06
12:5557527 A G 0.101289 -3.6976e-05
12:5560017 T C 1.383965 1.4811e-04
12:5561865 A G 0.109599 -4.7962e-06
12:5562283 C T 0.175187 -5.9957e-06
12:5567925 C T 0.087667 1.4423e-05
12:5571448 G T 0.326900 -1.0440e-05
12:5571845 A C 0.377600 3.1705e-05
12:5574777 G A 0.183045 6.8816e-05
12:5583939 A G 1.590529 -6.8139e-05
12:5594988 C A 0.055325 3.8748e-07
12:5595435 G A 0.916696 -1.7101e-06
12:5599397 A G 0.042024 -1.7397e-05
12:5600325 T C 0.045289 -1.4596e-05
12:5600466 G T 0.301304 7.8300e-07
12:5603632 A G 1.034185 8.1792e-05
12:5603935 T C 0.380891 -8.8414e-07
12:5605861 A G 1.750188 -1.0130e-05
12:5609024 T G 1.189738 1.7601e-06
12:5610470 A G 0.124046 -7.2028e-06
12:5611833 T C 0.051700 -2.3393e-05
12:5613536 T C 0.421821 -1.0824e-05
12:5622140 T C 1.937060 -3.2617e-06
12:5623325 T C 0.038392 -1.0097e-05
12:5625791 A G 0.152755 -4.5648e-05
12:5628657 G A 0.089987 1.2509e-05
12:5628804 A G 0.972849 -8.2564e-06
12:5628932 C A 1.013509 -1.2991e-05
12:5630746 G A 1.811843 -6.6733e-07
12:5632882 A C 0.359316 9.4500e-06
12:5634216 C G 1.955931 1.3971e-05
12:5635778 T C 0.469369 -3.9822e-07
12:5636435 C T 0.075397 1.8954e-05
12:5638368 A G 0.060178 6.2678e-07
12:5642920 A G 0.546396 3.9330e-05
12:5647987 C T 0.140849 4.6903e-05
12:5658571 T C 0.051047 3.4253e-05
12:5660725 G A 0.562807 -3.5369e-06
12:5665454 T C 0.108239 6.9017e-06
12:5672960 A G 0.024571 -1.5799e-06
12:5676977 T G 0.968363 2.3128e-05
12:5677588 A G 0.170386 2.6456e-05
12:5679465 A G 0.534571 -1.7483e-05
12:5680477 A G 0.377688 -8.2165e-06
12:5680924 A G 0.534594 -7.0987e-06
12:5682353 C T 0.053553 1.4378e-05
12:5682600 C T 0.973897 -8.1656e-07
12:5688200 A G 0.179445 1.2993e-08
12:5691659 T C 0.425138 3.1077e-05
12:5698059 T C 0.430338 4.3550e-05
12:5704804 G A 1.745238 -7.0533e-06
12:5711967 C A 0.049768 -2.8823e-05
12:5721079 C T 0.033318 -2.4278e-06
12:5722788 C T 0.025765 -3.4741e-05
12:5723883 C T 1.359021 3.1063e-06
12:5723935 A G 0.457408 6.2517e-05
12:5730396 A G 0.094668 3.0634e-05
12:5735809 C T 0.024308 8.1598e-07
12:5740393 T G 0.055052 9.7111e-06
12:5740998 A G 0.579821 -2.1060e-05
12:5748079 G A 0.809266 1.5488e-05
12:5748324 G A 0.795562 2.2498e-05
12:5749168 T C 0.798262 -1.7485e-05
12:5749281 T A 1.450423 1.3549e-06
12:5749363 G A 0.334817 -2.9256e-05
12:5756520 T C 0.122819 4.9685e-05
12:5760898 C T 0.030767 -1.9449e-05
12:5760938 T C 0.050651 -4.2207e-08
12:5765786 T C 0.356398 1.2775e-05
12:5767174 C T 1.249000 4.1964e-05
12:5768444 T G 0.062628 6.8254e-06
12:5775830 G A 0.439540 -2.8424e-05
12:5786339 G A 0.363838 1.5190e-05
12:5789690 T C 0.129817 1.8837e-05
12:5797101 A G 0.158757 -4.6545e-05
12:5798755 T C 0.063923 2.2199e-05
12:5799384 G T 0.919799 1.6933e-05
12:5803538 C A 0.038392 -5.1507e-05
12:5813402 C A 0.326306 2.1072e-05
12:5816143 G T 0.177787 -1.3839e-04
12:5826098 A G 0.065069 3.2621e-05
12:5832466 A G 0.068260 -1.8918e-05
12:5841733 C A 0.156611 -3.5320e-05
12:5846893 T G 0.155394 -8.2527e-05
12:5849572 C T 0.928507 6.0817e-06
12:5850147 T C 0.200297 2.3996e-05
12:5852061 T C 0.167511 -4.5265e-05
12:5853200 A T 0.091490 4.0282e-06
12:5858461 G A 0.219479 3.5049e-05
12:5858623 G C 0.028787 8.1121e-05
12:5866902 C G 0.143560 2.2038e-05
12:5876800 C T 0.081759 3.1693e-06
12:5879851 T C 0.345966 -2.1310e-05
12:5881540 T C 0.081837 -5.5965e-06
12:5896497 A G 0.022951 1.2462e-05
12:5896983 G T 0.025444 3.7649e-06
12:5897339 G A 0.242473 2.6960e-05
12:5900632 T C 0.077131 -1.4615e-07
12:5900741 T G 1.751490 7.9261e-06
12:5901663 G A 0.537879 -4.9076e-05
12:5904935 T C 0.060405 -8.6254e-06
12:5906715 G A 0.066578 -1.4688e-05
12:5913167 T C 1.025262 5.8915e-05
12:5917264 T C 0.037343 -1.3732e-05
12:5920051 T C 0.072044 -3.9072e-06
12:5920102 A G 0.022150 -2.5986e-05
12:5922895 A C 1.078640 8.1814e-05
12:5923367 A G 0.706311 -6.4134e-05
12:5923397 A G 0.107898 1.3681e-05
12:5935500 C T 0.035957 1.6954e-05
12:5936762 A C 0.097170 -1.6968e-05
12:5936910 T C 0.056607 1.2931e-05
12:5937354 A C 1.506115 -2.7477e-06
12:5945363 T C 0.047623 2.2241e-06
12:5949262 T C 1.401570 -1.8452e-05
12:5949934 C A 0.694717 3.2980e-05
12:5955486 G A 0.410714 1.8512e-06
12:5958450 T C 0.090656 -7.1533e-05
12:5961048 A G 1.954958 -2.8783e-05
12:5964914 C G 0.182341 5.0594e-06
12:5968429 G T 1.528411 -1.8704e-05
12:5975104 T C 0.720262 -2.5425e-05
12:5984434 C T 0.966156 3.3359e-05
12:5990275 T C 0.539307 -7.9789e-05
12:5994447 A G 0.069006 -1.4226e-05
12:5994600 T G 0.328409 1.8848e-05
12:5995702 G A 1.092143 1.5940e-05
12:6006026 A G 0.023114 1.1646e-06
12:6008592 C A 0.035772 1.2720e-05
12:6009297 A G 0.074699 4.1180e-05
12:6010244 A G 1.815949 6.1471e-06
12:6016251 A G 0.045532 -1.3812e-05
12:6019866 G A 0.392803 -2.8997e-05
12:6020634 T C 0.057318 -2.2645e-06
12:6023716 T C 0.084502 8.2774e-06
12:6027571 A C 0.908529 -1.3198e-05
12:6029460 T C 0.395322 1.3645e-05
12:6030405 G A 0.399623 1.6129e-05
12:6030437 G A 0.130249 3.3228e-05
12:6031512 T C 0.041134 6.4537e-06
12:6034400 C T 0.125506 -3.7671e-05
12:6039379 A G 0.093168 -1.5621e-05
12:6049343 C T 0.235822 -1.6575e-05
12:6050273 A G 0.048090 1.4317e-05
12:6051318 C T 0.519261 -1.7509e-05
12:6051609 A G 0.790855 2.0028e-05
12:6054200 A G 0.077776 -1.3946e-05
12:6054395 G A 1.929299 4.3967e-06
12:6059719 G A 0.432532 1.3074e-05
12:6060032 G A 0.031030 4.7594e-06
12:6061559 T C 0.116473 -2.6578e-06
12:6063905 A G 0.384221 -5.3336e-06
12:6073520 G T 1.209388 -5.4711e-05
12:6074650 T C 0.038781 -6.7805e-06
12:6077639 C T 0.185970 -1.6460e-05
12:6079324 T C 0.261948 -1.2045e-04
12:6079908 T C 0.038012 5.7331e-07
12:6081210 T C 0.163749 -3.0693e-05
12:6081589 A G 0.055799 2.3716e-05
12:6081938 T C 1.291777 -6.3298e-05
12:6084191 C G 1.309363 4.8456e-05
12:6088103 C A 0.316283 -6.5114e-06
12:6090825 C T 0.466454 3.2820e-05
12:6093711 T C 0.168299 2.3561e-06
12:6095901 G A 1.766908 6.6502e-05
12:6099846 G A 0.160380 8.7430e-06
12:6102533 A C 0.312528 -1.1563e-06
12:6102607 C T 1.076205 1.5292e-06
12:6103094 A C 0.049460 -2.7763e-06
12:6103823 C T 0.035496 -1.5767e-05
12:6103998 T C 0.113701 -3.9839e-05
12:6105387 A G 0.755778 7.7202e-06
12:6120431 T C 1.013392 4.1480e-05
12:6126413 A G 0.033507 1.2514e-05
12:6127891 A C 0.172470 -1.5806e-07
12:6128388 T C 0.027073 2.6675e-05
12:6132671 T C 0.039820 6.3162e-06
12:6138702 A G 0.170935 -2.4841e-05
12:6140659 T C 0.047905 1.2665e-06
12:6142402 A G 0.135286 6.9854e-06
12:6143984 C T 1.819542 4.6892e-06
12:6144520 C T 0.521075 -2.2172e-05
12:6146586 A G 0.110855 1.0462e-05
12:6151597 A G 1.745388 2.7914e-06
12:6154206 C T 1.811099 1.7175e-06
12:6154304 T C 0.060525 7.0478e-07
12:6154469 G A 0.753843 -4.6732e-05
12:6166455 A G 0.197586 -2.0753e-05
12:6167196 G A 0.744589 -1.5028e-06
12:6169027 C T 1.362319 -1.2999e-06
12:6169323 G T 0.400214 1.5986e-05
12:6169733 C T 1.039385 1.5221e-05
12:6170486 T G 0.139252 -1.3070e-05
12:6172202 C T 1.292767 7.9136e-05
12:6172393 C T 1.178095 -7.8523e-06
12:6173433 T C 0.233401 1.1811e-05
12:6174414 G T 0.271569 3.5548e-06
12:6181635 A G 0.215721 2.9166e-05
12:6182828 T A 0.053660 -1.2987e-05
12:6186116 C T 0.985491 -1.8377e-06
12:6186807 C T 0.182338 3.2967e-05
12:6187665 T G 0.929494 -8.8714e-06
12:6189396 C T 0.057906 -1.7840e-05
12:6189924 G A 0.131621 4.2522e-06
12:6193096 T C 1.416608 -8.6584e-06
12:6194243 G C 1.435837 -2.0415e-05
12:6194586 G C 0.416602 1.0124e-05
12:6195675 G T 0.255252 1.4330e-05
12:6198035 A G 0.105587 -1.0340e-05
12:6199754 A G 0.162749 -8.9646e-06
12:6200443 T C 0.955604 3.7555e-08
12:6202608 A G 1.406173 -3.8817e-06
12:6204615 G T 0.066679 -3.2463e-05
12:6205767 C T 0.049827 -2.0248e-05
12:6208682 G A 0.066127 -2.5898e-05
12:6221398 A C 0.135166 -1.6121e-05
12:6222087 A C 1.283218 -6.2588e-06
12:6225931 A G 0.143913 2.5051e-05
12:6228117 A G 1.278018 -2.1577e-05
12:6248983 G A 1.825780 2.6060e-06
12:6250284 G A 0.158834 1.3835e-05
12:6261482 C T 1.309236 -3.1548e-05
12:6261916 G A 1.977023 1.6208e-05
12:6280732 T C 0.982992 -2.2828e-05
12:6280805 T C 0.049304 -1.5948e-05
12:6282693 C T 0.057490 -4.7651e-05
12:6283105 C T 0.045003 -1.2614e-05
12:6289219 A G 0.864315 3.3643e-05
12:6291093 A G 0.858417 2.7866e-05
12:6291892 G A 0.989610 2.4369e-05
12:6294417 A C 0.988007 2.0381e-05
12:6298784 C T 0.982654 2.0178e-05
12:6299131 A G 0.038642 -1.3025e-05
12:6320386 T C 0.816796 -1.5294e-05
12:6321862 G C 0.864428 -1.4538e-05
12:6322856 A G 0.025389 -8.2616e-06
12:6323140 A G 0.029608 8.0739e-06
12:6325952 T C 0.024357 2.2284e-05
12:6327437 G A 0.037304 -5.3457e-06
12:6331208 T C 0.116892 -2.0883e-05
12:6332926 A G 0.034237 -4.5083e-05
12:6333608 G A 0.036480 -2.2051e-05
12:6343123 T C 0.065390 2.3458e-05
12:6344174 G A 1.188742 -1.8967e-05
12:6345199 T C 1.008108 -2.0136e-06
12:6348926 G A 0.041654 -9.2145e-06
12:6355163 T C 0.043332 -1.4998e-05
12:6359872 G A 0.134202 -2.8331e-05
12:6363341 G T 0.072934 6.2640e-06
12:6367415 G A 0.118934 1.2277e-05
12:6372381 C T 0.247770 6.2350e-05
12:6375865 T C 0.180205 -1.0431e-05
12:6376428 G A 0.070931 4.2140e-05
12:6378297 C T 0.544211 -2.6401e-06
12:6378970 G A 0.212877 3.6120e-05
12:6383775 C T 0.306610 2.1873e-05
12:6385727 T C 1.781462 3.2317e-06
12:6390397 A G 0.110517 -3.0385e-06
12:6393613 C T 0.265525 2.3596e-05
12:6396286 C T 0.177936 -1.7105e-05
12:6402187 G A 0.301024 2.3928e-05
12:6404780 A C 0.035613 -6.4443e-06
12:6408626 A G 0.185970 2.7826e-05
12:6413279 G C 0.071161 -3.2312e-05
12:6413400 A G 0.187278 -1.0257e-05
12:6415423 T C 1.614873 -6.7679e-05
12:6415426 G C 1.571515 -5.8067e-05
12:6420678 T G 0.245767 2.0663e-05
12:6421495 A G 1.175369 3.0237e-05
12:6425927 T C 1.230304 3.1548e-05
12:6428116 G T 1.260159 2.1707e-05
12:6434625 A G 0.966198 2.6779e-06
12:6440009 C T 0.803348 6.7021e-06
12:6441860 A C 0.035477 1.1743e-05
12:6442643 T C 0.034925 -3.2705e-05
12:6446777 A G 0.791897 1.0517e-05
12:6449211 T C 0.184843 2.7878e-06
12:6449743 A C 0.059645 -4.9951e-06
12:6450203 T G 0.040475 7.7816e-06
12:6451590 C A 1.169851 -1.2635e-05
12:6453212 A G 0.112108 -1.6799e-05
12:6454297 G A 0.020994 -7.3908e-06
12:6457798 T C 0.056354 1.4695e-05
12:6458350 G A 0.043163 1.1385e-05
12:6461229 A G 0.022458 3.8559e-07
12:6464581 T C 0.073349 2.7566e-05
12:6464784 A G 0.042864 7.0836e-06
12:6466371 C T 0.093269 4.6798e-05
12:6469366 A G 0.137733 -4.7695e-06
12:6469671 T G 1.117593 1.9470e-05
12:6473549 A C 0.531621 2.7826e-05
12:6476559 A G 0.035415 -1.3182e-05
12:6476583 T C 0.538135 2.0540e-05
12:6476892 G A 0.814430 -2.4540e-05
12:6477036 C T 0.035896 3.4433e-06
12:6477813 A G 0.083457 2.3359e-06
12:6482514 G T 0.222378 5.6432e-06
12:6482786 A G 1.110819 2.0706e-05
12:6485661 C T 0.498773 -1.0079e-05
12:6486656 C T 0.462592 3.4553e-05
12:6487161 C T 0.623621 3.6138e-05
12:6488450 C T 0.416660 -1.6889e-05
12:6490033 A G 0.080578 -4.2929e-05
12:6490743 C T 0.801177 2.9790e-06
12:6491280 T C 0.059262 4.9618e-05
12:6491629 A G 0.073180 -4.7184e-06
12:6491947 T C 0.473865 8.3032e-09
12:6493911 T C 0.051245 -1.2727e-05
12:6494240 G A 0.024860 2.4577e-05
12:6496122 A G 0.062200 -3.4592e-05
12:6496381 G A 0.041621 -3.3038e-05
12:6497259 T C 0.237500 -3.4091e-05
12:6500843 A G 1.472099 1.4215e-05
12:6502131 G T 0.395592 5.6203e-05
12:6502742 A G 0.852643 -1.2261e-06
12:6505636 G A 0.036983 -1.0148e-05
12:6525121 A G 0.981775 -2.5029e-05
12:6526672 G C 0.816004 -4.1356e-06
12:6533725 T A 0.450277 -1.4993e-05
12:6537544 A G 0.755541 -1.2054e-05
12:6539491 C T 0.180705 -4.9197e-05
12:6545417 A C 1.546263 -1.4086e-05
12:6545611 A G 0.706697 -8.0767e-06
12:6549751 C T 0.795701 -4.4395e-05
12:6552731 A G 0.023708 5.1942e-06
12:6553016 G A 1.213384 -2.6084e-06
12:6553504 T C 0.132358 -5.2006e-05
12:6553806 A G 0.517570 8.9042e-06
12:6554628 A G 0.478091 4.0804e-05
12:6555456 C T 0.044747 -8.2593e-06
12:6562293 T C 0.569100 9.9252e-06
12:6562810 G A 1.425943 -3.9388e-05
12:6567907 T C 0.437742 -1.5110e-05
12:6568572 C T 0.592967 1.6439e-05
12:6572191 C T 0.996465 -1.9103e-05
12:6575044 T G 0.626211 1.7000e-05
12:6577518 A G 0.063018 -1.3888e-05
12:6578469 G A 1.666118 -2.2331e-06
12:6580443 T A 0.179540 -3.7768e-07
12:6580582 G A 0.440566 -1.1944e-05
12:6581534 G C 0.036840 1.2667e-05
12:6588972 C A 0.952215 -1.2762e-05
12:6598122 A C 0.533231 3.3132e-05
12:6602645 C T 0.540073 3.0468e-05
12:6604331 T G 0.065105 -3.5515e-05
12:6619284 G C 1.453981 -3.3845e-05
12:6620226 T C 0.022789 -1.1988e-05
12:6622346 C T 1.434256 -2.8050e-05
12:6624738 C T 0.041579 -4.5925e-07
12:6627975 T C 0.191007 -2.1912e-06
12:6630988 G A 0.020332 -4.8409e-05
12:6635274 A G 0.516537 -2.1750e-05
12:6637752 C T 0.054257 1.8895e-05
12:6637845 C T 1.432857 -3.6844e-05
12:6638350 T C 0.915667 -5.5386e-05
12:6638666 T C 0.496618 1.6650e-05
12:6639981 G C 0.381135 -4.7898e-05
12:6648198 G A 0.424577 -4.1986e-05
12:6651441 T C 0.520280 -3.0637e-05
12:6662661 A G 0.046795 -1.6891e-05
12:6668956 T C 0.041329 6.5413e-06
12:6675870 C T 0.079062 5.3371e-05
12:6677603 G A 0.068201 4.6620e-06
12:6690653 A G 0.130385 2.9402e-05
12:6692672 C T 0.047405 -2.9888e-05
12:6695787 G A 0.361244 -1.0097e-05
12:6708047 A G 0.022403 -1.8532e-05
12:6709945 A G 0.483414 1.7161e-05
12:6741987 A G 1.839231 -2.2401e-06
12:6745554 C T 0.075777 1.1072e-05
12:6746443 G A 0.329542 -4.3671e-06
12:6749947 A C 0.090757 1.3141e-05
12:6754191 G A 0.725179 1.1255e-05
12:6765989 T C 0.071308 8.9310e-06
12:6766197 T C 1.863636 -1.1972e-05
12:6771415 T C 0.057906 -7.7006e-05
12:6772875 A C 1.950248 1.2832e-05
12:6775503 C T 0.032630 7.8407e-05
12:6775967 G A 1.225403 6.4997e-06
12:6785945 C T 0.072849 2.2416e-05
12:6795760 A T 0.327569 -3.2856e-05
12:6797472 G T 0.043452 1.5814e-06
12:6800827 T C 0.043169 -2.2427e-05
12:6802779 T A 0.032634 -5.6690e-06
12:6805206 G C 0.154190 -3.3987e-05
12:6811433 T C 0.035282 1.0560e-05
12:6817264 A G 0.158461 6.4607e-05
12:6818252 T C 0.192250 -4.6646e-05
12:6826159 G C 0.245975 -1.2312e-05
12:6829472 T C 1.362056 -2.1424e-05
12:6830071 A C 0.080646 1.3035e-06
12:6833104 C T 0.235066 -7.9892e-06
12:6836913 T G 1.423418 2.1199e-06
12:6837643 C T 1.264226 2.0066e-05
12:6841813 G A 0.194870 -1.9218e-06
12:6845294 T C 0.231035 1.5319e-05
12:6848892 A G 0.077874 2.4914e-05
12:6858126 A G 0.274490 9.1619e-08
12:6866827 G T 0.745209 -2.9875e-05
12:6867152 A G 0.293319 3.6066e-06
12:6871499 G A 0.829964 -1.3074e-05
12:6871891 T C 0.655657 -1.2823e-05
12:6872512 A G 0.105256 3.1888e-05
12:6873818 A G 0.175164 -2.9114e-05
12:6875048 A G 0.020335 -2.6827e-05
12:6880474 G T 1.922100 1.8028e-05
12:6880996 A G 0.123481 -1.5759e-06
12:6884244 A G 0.662635 3.3523e-06
12:6885410 A G 1.338299 -2.3212e-06
12:6887020 C T 1.255258 1.4108e-05
12:6892826 C T 1.942594 1.6077e-05
12:6896055 A C 1.223732 3.2219e-05
12:6896318 C T 0.293137 7.9391e-06
12:6896546 G A 0.610215 2.8881e-05
12:6898460 A G 1.541884 4.2052e-05
12:6901077 G A 0.939582 7.3364e-07
12:6901134 T C 0.647120 -2.7203e-06
12:6905181 C T 1.258712 2.5170e-05
12:6905417 C T 1.544698 4.5251e-05
12:6918196 G A 0.061671 1.9468e-05
12:6924109 T C 0.038242 -4.3030e-05
12:6924718 A C 1.012574 -1.5284e-05
12:6925149 T C 0.731739 2.7018e-05
12:6928569 A T 0.062800 1.1849e-05
12:6929018 G A 1.205646 -3.3747e-05
12:6930804 G T 1.929660 -1.6438e-06
12:6932247 C T 0.151178 -5.3082e-05
12:6933223 T C 0.175466 -2.0466e-05
12:6933589 T C 0.036337 7.2479e-06
12:6933787 G A 0.931474 9.1369e-06
12:6934300 T G 0.784334 2.6668e-05
12:6935977 G A 0.603431 4.9489e-05
12:6938872 T C 0.467464 -3.3525e-05
12:6939850 G A 0.975598 1.2735e-06
12:6939859 T C 0.083515 6.7968e-07
12:6940254 G A 1.178874 -2.3037e-05
12:6940492 A G 0.066069 -3.0966e-06
12:6941021 A G 0.554569 2.2951e-07
12:6941481 C T 0.192266 -4.3576e-05
12:6943243 C T 0.092668 -5.4841e-05
12:6946247 T G 0.683110 -3.3991e-06
12:6946718 A G 0.031572 6.8913e-07
12:6947196 T C 0.022666 2.9459e-05
12:6947732 T C 0.608969 2.5243e-07
12:6948468 C T 0.735942 5.1101e-06
12:6949026 G A 1.299285 -1.9670e-05
12:6954864 A G 0.140703 3.3149e-05
12:6954875 T C 0.608904 2.4138e-05
12:6955188 G T 0.061843 -1.3793e-05
12:6968741 G C 0.079286 2.4883e-05
12:6973088 T C 0.087303 -3.2105e-06
12:6980973 A G 0.374490 1.7340e-05
12:6982347 C A 0.563732 3.6804e-05
12:6985075 A G 0.066199 -5.5086e-06
12:6998915 G A 0.071002 2.0192e-05
12:7008438 A G 0.553008 3.7588e-05
12:7022085 A T 0.555039 3.4701e-05
12:7023123 G A 0.560791 3.1466e-05
12:7032253 T C 0.363818 2.3478e-05
12:7038321 G A 0.053741 5.1234e-05
12:7043486 T C 0.137139 -2.6095e-05
12:7045178 A G 0.024155 -2.7555e-05
12:7046077 A G 0.067835 -8.7741e-06
12:7047143 A C 0.712115 1.3533e-07
12:7052978 A G 0.109569 -2.2599e-05
12:7053085 G A 0.598787 1.8155e-05
12:7053086 T A 0.026947 5.2815e-06
12:7053149 C A 0.594554 2.0633e-05
12:7053908 T C 0.290894 -4.2415e-06
12:7054350 C T 1.922892 -1.2224e-05
12:7054859 A G 1.965932 3.5009e-05
12:7057437 T C 1.825689 -2.7698e-05
12:7065406 A G 1.880346 -1.4639e-05
12:7065635 C T 1.883361 -1.0775e-05
12:7066066 T C 0.030394 -1.5275e-06
12:7069654 A G 1.757527 5.9845e-06
12:7074365 A G 0.070876 -3.5213e-05
12:7080187 G C 0.087913 -3.2280e-05
12:7082700 T C 0.037645 7.8967e-05
12:7085171 A G 0.178709 -9.4071e-06
12:7090193 G A 0.161574 -6.5674e-06
12:7091918 T C 0.158393 -3.3033e-06
12:7092665 G A 0.030271 1.5751e-06
12:7104806 C T 0.030426 2.5542e-06
12:7112236 G A 0.481171 8.2853e-05
12:7119782 A G 0.809106 2.9163e-05
12:7123033 C T 0.040781 -1.4987e-05
12:7145853 C T 0.164080 -6.0076e-06
12:7151943 T C 0.141206 -3.6216e-06
12:7165427 G A 0.075524 3.1344e-06
12:7170336 A G 0.264665 -6.1599e-05
12:7171620 T C 0.143076 -2.1746e-06
12:7174770 G A 1.928748 -1.6081e-05
12:7176618 A G 0.412097 -5.7237e-05
12:7179080 G T 0.034373 -8.6700e-06
12:7182138 T C 0.033085 1.1425e-05
12:7188562 T G 0.052975 1.7886e-05
12:7242204 T C 0.170782 3.9926e-05
12:7242299 A G 0.476971 -4.6233e-06
12:7243170 C T 0.056042 1.6658e-05
12:7243783 C T 0.632313 2.0767e-05
12:7248675 T C 0.525399 1.0061e-06
12:7248753 G A 0.155387 1.7948e-05
12:7248856 A G 0.176300 -1.3465e-05
12:7249598 C T 0.707603 -7.2745e-06
12:7250237 G A 1.129486 -5.4282e-06
12:7252506 T C 0.146585 1.8054e-05
12:7255370 C T 0.277778 -1.6310e-05
12:7256639 G A 0.982969 -2.1039e-05
12:7259606 A G 0.550255 9.0851e-06
12:7265709 T C 0.096872 -3.9946e-05
12:7267853 T C 0.081185 1.3209e-05
12:7270804 G A 0.658809 4.2659e-05
12:7275676 T C 0.073982 -5.1849e-06
12:7278010 A C 0.237160 -2.0441e-06
12:7279258 A G 0.459044 2.7108e-05
12:7280880 G C 0.177696 -2.1462e-05
12:7281317 T C 0.205253 -4.7718e-05
12:7284301 T C 1.133777 1.5750e-05
12:7284935 A G 0.159721 -3.2954e-06
12:7286591 T C 0.087189 -5.6732e-07
12:7288432 G A 0.119790 -1.9305e-05
12:7289160 G A 0.163164 -2.3443e-05
12:7297252 T C 1.549054 1.5411e-05
12:7309199 A G 1.147137 -7.0251e-06
12:7314819 T C 0.061086 8.3008e-06
12:7316029 G A 1.621848 3.5330e-05
12:7329996 G C 1.034156 3.6758e-05
12:7335778 T C 0.037859 5.3161e-05
12:7335781 G A 0.153206 -2.2726e-05
12:7347802 T C 0.096025 -8.5461e-06
12:7348005 T C 0.097855 8.0443e-07
12:7355327 A C 0.099601 2.0142e-06
12:7358509 C T 1.574897 -1.8997e-05
12:7358646 A G 0.562375 -8.2004e-05
12:7360892 C T 0.085203 3.7769e-05
12:7361287 A G 0.043238 -1.9593e-05
12:7362449 G A 0.044296 3.6920e-06
12:7364442 T C 1.012694 3.8496e-05
12:7365310 C A 0.107476 1.9566e-06
12:7370116 C A 0.764389 2.6189e-05
12:7373498 A C 0.057201 1.5604e-05
12:7377419 A G 0.243440 4.9197e-06
12:7380974 G C 0.921010 -4.7326e-05
12:7389865 A C 0.289615 -2.5177e-05
12:7393094 A G 0.020968 -2.9052e-05
12:7397510 T C 0.047097 -4.6388e-05
12:7400474 A G 0.880385 -5.3261e-05
12:7400526 G T 0.098219 3.1393e-06
12:7401343 C G 0.229392 -6.0470e-07
12:7403576 T C 0.757592 2.1721e-06
12:7410480 G A 0.217973 -3.8922e-05
12:7413307 A G 0.054767 -1.8498e-05
12:7419999 C T 0.435340 -3.2592e-05
12:7423513 T G 0.070084 -1.1474e-06
12:7423648 T C 0.034811 2.8542e-05
12:7435097 T G 0.094817 3.4548e-07
12:7451462 A G 0.042981 2.5665e-05
12:7452463 A G 0.089601 -4.4520e-05
12:7455597 G A 1.701894 9.8893e-06
12:7470064 A G 0.189183 -2.4106e-06
12:7471154 C A 0.090682 -5.4080e-05
12:7471247 T C 0.346443 8.1106e-05
12:7475081 T C 0.089796 -5.4071e-05
12:7476127 A C 0.028281 -8.4274e-06
12:7476237 T C 0.078052 -1.8543e-05
12:7499090 T C 0.149636 2.1170e-06
12:7502072 T C 0.154488 -9.8438e-06
12:7507726 G T 0.700985 3.7572e-05
12:7511504 G A 1.036279 1.2651e-04
12:7522668 C T 0.034503 -1.3003e-05
12:7527124 G A 0.104574 1.2629e-05
12:7529887 C T 1.510783 -7.4857e-06
12:7536128 T G 0.098316 1.4585e-05
12:7541412 A G 0.139376 -3.2137e-05
12:7548996 G C 0.070353 -1.2009e-05
12:7552921 T C 0.070431 -1.3580e-05
12:7555636 G A 1.486001 1.5766e-05
12:7557754 C T 0.099037 -1.9019e-05
12:7558008 C T 0.076657 -1.3624e-06
12:7564190 T C 0.039904 -3.6250e-05
12:7571012 A G 0.107635 3.3033e-06
12:7585247 C T 0.589689 2.2351e-07
12:7585971 G A 1.113175 1.8614e-05
12:7587380 G T 0.038366 1.6716e-05
12:7592379 G A 0.082347 -6.0541e-06
12:7594214 A C 0.108300 1.0719e-05
12:7597627 A G 0.388607 1.5690e-05
12:7598522 A G 0.033146 -3.5490e-05
12:7600979 G A 0.756349 1.8749e-05
12:7603224 G A 0.257706 -8.3424e-06
12:7603245 T G 0.170915 6.2863e-06
12:7608101 G T 0.061619 3.6646e-05
12:7624073 T C 1.162480 -2.0238e-06
12:7631883 A G 1.771711 1.5026e-05
12:7632376 C T 0.289161 2.7970e-06
12:7640336 A G 0.121923 -1.9153e-06
12:7640589 T C 0.191302 -1.1227e-05
12:7641535 A G 0.196028 -1.5279e-05
12:7643246 T C 0.055507 3.0186e-06
12:7645055 A G 0.060204 2.2550e-05
12:7649484 C T 1.948064 9.7649e-07
12:7649653 C T 1.547055 -1.1424e-05
12:7651138 T A 1.948297 5.2150e-06
12:7655137 G A 1.469973 -2.8083e-05
12:7666386 G A 1.952423 7.7953e-06
12:7675799 T C 0.357531 2.5747e-05
12:7709644 C T 1.895351 -1.0834e-05
12:7712932 A C 1.328734 8.6780e-06
12:7719395 C T 0.080169 -2.9450e-06
12:7722817 A G 0.322379 -1.9328e-07
12:7724438 C T 0.445133 -3.4024e-05
12:7730186 G A 1.566176 5.1239e-05
12:7735241 A G 1.452368 3.3097e-05
12:7737334 A C 0.039823 -2.4143e-05
12:7745968 C T 0.091029 -6.7852e-05
12:7757834 A G 0.067766 1.3356e-05
12:7768090 G T 0.032358 -1.3298e-05
12:7769947 G A 0.053176 -6.9274e-05
12:7786545 T C 0.195123 -2.2119e-05
12:7789903 C A 1.140434 2.9689e-05
12:7801532 A G 0.487646 7.0875e-06
12:7805154 A G 0.031562 -6.5178e-06
12:7805236 G C 1.771890 3.8221e-05
12:7805414 T C 0.020413 4.0406e-05
12:7805467 T C 1.770351 3.5445e-05
12:7814547 G A 0.030946 -1.2750e-05
12:7815975 T C 0.255732 -2.3195e-05
12:7817167 C A 1.008059 2.2569e-05
12:7817725 T C 0.036071 -1.6542e-05
12:7828231 T C 0.241301 -1.5329e-05
12:7831955 C T 0.227101 -3.9283e-05
12:7832383 G A 0.886610 -4.1226e-05
12:7835965 A G 0.918796 1.8007e-05
12:7838471 C T 0.065429 -2.2340e-05
12:7838604 T C 0.708690 2.0326e-06
12:7842587 G C 0.064647 -2.1230e-05
12:7842932 T C 0.646208 9.7150e-07
12:7847308 T C 1.343259 7.7617e-06
12:7847834 A G 0.049612 5.0493e-05
12:7847940 T C 1.950955 -7.4412e-06
12:7848202 C G 0.174275 -6.4220e-06
12:7848749 G A 1.739318 1.3870e-05
12:7850371 A C 0.085028 1.4507e-05
12:7852052 A G 0.197499 1.2563e-05
12:7854839 T C 0.481823 5.2633e-06
12:7856726 C T 1.119177 -1.3923e-05
12:7860560 C T 1.485559 2.6842e-05
12:7863398 G A 0.236819 -3.1357e-05
12:7863441 G A 0.181883 1.2831e-05
12:7869278 A G 0.135737 1.0230e-06
12:7870848 C A 0.842938 -9.0854e-07
12:7871112 C A 0.298509 1.8846e-05
12:7876440 A G 0.590909 2.5174e-06
12:7879120 A C 0.609556 -1.5371e-05
12:7880551 T C 0.924973 4.4139e-08
12:7882038 A G 0.276038 -1.7333e-05
12:7897735 T C 0.569860 2.0937e-05
12:7903171 A G 0.283059 -7.6222e-06
12:7905385 A G 0.058347 -7.8521e-05
12:7911270 G A 0.041719 -4.5193e-06
12:7912675 G A 0.811531 7.1581e-06
12:7918339 A G 0.056029 2.3627e-05
12:7933635 T C 1.684873 -6.5623e-06
12:7938378 C T 0.389473 -1.8196e-05
12:7942734 C T 0.030134 -1.6811e-05
12:7943129 T C 0.021913 1.0958e-05
12:7944013 T C 0.110777 -1.9551e-05
12:7945916 A G 0.613192 2.3761e-05
12:7946224 G A 1.144261 2.5115e-05
12:7949230 T G 1.597865 -1.2340e-05
12:7949288 G T 1.585102 -8.1463e-06
12:7953089 T C 1.012412 -3.1877e-05
12:7959591 T C 1.639668 -1.9678e-06
12:7959616 G A 0.440647 -2.8138e-05
12:7967076 G A 0.647971 -2.5543e-05
12:7968006 T C 0.566280 8.0317e-06
12:7968112 C T 1.884312 6.0324e-05
12:7977723 C T 1.202786 4.7058e-05
12:7980058 G A 0.050937 2.2744e-05
12:7985318 A C 0.074560 4.8248e-06
12:7985752 C A 1.957545 -1.0859e-05
12:7992820 T G 0.700167 8.8657e-06
12:7993316 C A 0.426748 1.2696e-05
12:7993553 T C 0.037846 2.6305e-05
12:7997038 C T 0.174307 -3.1880e-05
12:8000336 G T 0.976305 3.1342e-05
12:8000460 T G 1.720651 5.5217e-05
12:8003758 A G 0.758559 -4.6002e-06
12:8008179 T C 0.285169 2.1313e-05
12:8012467 C A 0.629521 1.8947e-05
12:8017427 G A 0.843184 6.3761e-06
12:8017458 T C 0.636042 2.3164e-05
12:8021191 C T 0.084628 3.0994e-05
12:8021897 T C 0.123283 5.0961e-05
12:8023680 T G 0.669114 5.7743e-07
12:8026675 C T 1.761607 -1.0877e-05
12:8034476 G A 1.201926 1.0715e-05
12:8036895 T G 0.428433 -2.3603e-05
12:8038169 T G 0.055754 -2.0406e-06
12:8043688 C G 1.606044 8.4107e-06
12:8044997 A C 0.245099 3.7351e-07
12:8045597 A G 0.853091 -7.7174e-06
12:8049561 G C 0.281144 -1.6432e-05
12:8053467 T C 0.237254 -2.8205e-05
12:8057859 T G 0.834356 -4.9995e-06
12:8062737 A G 0.785539 -2.3876e-07
12:8066802 C T 0.588108 6.4674e-06
12:8069058 A G 1.600390 -1.0982e-05
12:8072008 C T 1.733768 1.7106e-05
12:8081949 C T 0.222410 -1.7798e-05
12:8086166 G A 0.986897 -3.8953e-06
12:8087088 T C 0.036253 1.2358e-05
12:8087394 C T 0.539628 2.3917e-05
12:8089858 T C 0.065209 1.4592e-05
12:8090505 G C 1.238169 3.6779e-06
12:8090703 C A 0.741480 -7.9772e-06
12:8097433 G T 1.443610 -1.8730e-05
12:8101326 T G 0.459895 1.0496e-05
12:8101367 G C 1.075254 5.5381e-06
12:8104883 C T 0.489256 1.0694e-06
12:8106127 A G 0.071885 2.4146e-07
12:8108389 T C 0.568318 -2.3905e-05
12:8109412 A G 0.074845 3.6128e-05
12:8109949 A G 0.073141 2.4955e-05
12:8111930 T G 0.029062 1.2315e-05
12:8114429 T C 0.177414 7.5323e-06
12:8114606 G A 1.014301 4.0051e-06
12:8116066 C T 0.380654 -1.9958e-05
12:8116068 C T 0.560424 -1.4695e-05
12:8123306 A G 1.427806 1.0569e-05
12:8123777 T C 0.071132 -9.9018e-06
12:8125745 T G 1.345661 8.1466e-05
12:8130958 C T 0.603091 -1.9303e-04
12:8133373 T C 0.245556 1.2013e-05
12:8134669 T C 0.080841 3.9293e-05
12:8137597 C T 0.716717 -2.0220e-05
12:8138155 G A 0.065309 -9.2105e-06
12:8142456 C T 1.151437 5.8800e-06
12:8144661 G A 0.117402 1.4253e-05
12:8145520 T C 0.126964 1.6288e-05
12:8163956 T C 1.040407 5.0723e-06
12:8166718 G C 0.849102 -1.1223e-05
12:8171738 T C 0.033656 -1.4225e-05
12:8177804 C T 0.055883 1.7759e-05
12:8178886 G T 1.059090 1.8286e-05
12:8179836 A G 1.050622 1.1967e-05
12:8185551 G C 0.230768 4.5381e-05
12:8186361 A G 0.063988 -3.6826e-06
12:8188334 A G 0.020465 -2.2946e-05
12:8189880 T G 0.747420 1.8296e-06
12:8190206 A C 0.791949 -1.9207e-05
12:8191117 A G 0.020186 8.3165e-06
12:8196445 G T 1.539622 -2.3056e-05
12:8199756 G A 0.787058 -2.1785e-05
12:8200157 G C 0.031416 -2.4336e-06
12:8203273 G T 0.754846 7.4586e-06
12:8205751 A C 0.065881 -2.3414e-06
12:8206167 G A 1.378859 -9.0595e-06
12:8211784 G A 0.054364 -1.6064e-05
12:8216157 T C 0.115065 4.5327e-06
12:8220889 G A 0.084567 -6.3419e-05
12:8221448 T G 0.079571 4.6271e-05
12:8222847 T C 0.602831 -1.4842e-05
12:8224464 C T 0.030683 2.6416e-06
12:8228992 C T 0.223173 -5.4902e-07
12:8229813 C T 0.060888 2.0990e-05
12:8232356 G A 0.713627 -4.9542e-06
12:8233971 C T 0.573057 -7.9359e-06
12:8238135 T C 0.590929 -1.2489e-05
12:8239642 G A 0.883231 2.0632e-05
12:8244972 G A 1.112679 -4.3411e-05
12:8248367 C T 0.520046 -1.5685e-05
12:8251411 A G 0.814952 1.5632e-05
12:8255715 C T 0.125841 -6.2177e-05
12:8263291 G T 1.415073 9.2829e-06
12:8266292 A G 1.372932 1.8894e-05
12:8269644 G C 1.380920 2.9133e-05
12:8271760 A G 1.361705 3.5564e-05
12:8273481 G A 0.070415 -5.3887e-05
12:8276048 T A 1.974429 -3.9483e-05
12:8278181 T A 1.357768 3.1496e-05
12:8278195 A G 0.029569 4.1941e-06
12:8278565 T C 0.059623 3.9641e-06
12:8279824 T C 0.037220 -4.4165e-09
12:8287850 C G 1.808084 -7.7053e-06
12:8287961 A G 1.807691 -9.1734e-06
12:8290194 T C 0.041183 4.5856e-06
12:8299369 A G 0.027823 -1.3073e-05
12:8307004 A G 0.701816 -4.7041e-05
12:8308822 A C 0.065098 1.3163e-06
12:8309400 G A 0.133770 -4.8406e-06
12:8309975 T C 1.962787 -1.4299e-05
12:8310539 G T 1.977906 -5.6323e-06
12:8313370 A G 0.856372 -7.1536e-05
12:8315255 A G 0.878807 -5.6413e-05
12:8325660 G A 1.144929 5.9892e-05
12:8348768 C T 1.114211 9.1730e-05
12:8352832 T C 1.098472 8.7008e-05
12:8361035 T C 1.119583 8.2540e-05
12:8371320 G A 0.020981 1.2013e-05
12:8395803 A G 0.047425 -1.1146e-07
12:8401834 A C 0.430231 2.7302e-05
12:8410202 T C 0.191760 1.1766e-05
12:8414649 C A 0.334998 1.3016e-05
12:8420824 T C 0.136575 -1.4008e-05
12:8431030 T C 0.227269 1.5352e-05
12:8439222 T C 0.091230 -1.8157e-05
12:8439731 T C 0.134854 2.9097e-06
12:8447618 A G 0.300223 -3.0240e-05
12:8452516 G T 1.806406 6.0004e-05
12:8473692 C G 0.046396 4.5433e-06
12:8487047 T C 0.237948 4.5868e-05
12:8489582 A G 0.949161 -3.4048e-05
12:8509868 G A 0.330961 2.5458e-05
12:8513036 A C 0.413168 1.0127e-05
12:8515557 T C 0.533757 7.9572e-06
12:8521482 T C 0.576761 -7.6304e-06
12:8524065 A G 0.737546 -1.9492e-05
12:8528879 A G 0.867655 -3.4898e-06
12:8532482 G A 0.154371 -7.9052e-06
12:8539399 C T 0.029709 -1.6075e-05
12:8554367 A G 1.971573 -1.1985e-05
12:8555348 C T 1.972251 -9.1574e-06
12:8598272 A G 0.276937 -3.4540e-05
12:8608730 C A 0.020358 -4.3009e-05
12:8609795 T C 0.625192 9.9690e-06
12:8611768 C T 1.568114 5.3289e-07
12:8611984 A G 0.027213 -1.4982e-05
12:8623647 G A 0.025885 1.3571e-05
12:8637630 A G 0.034954 2.0182e-05
12:8638222 C T 0.375295 -1.5836e-06
12:8657925 T C 0.026963 -2.2201e-05
12:8661200 G A 0.704649 4.1087e-05
12:8661359 G A 0.036129 -8.6712e-06
12:8664719 C T 0.444685 5.1419e-05
12:8667897 G A 0.441556 4.6082e-05
12:8669804 A G 0.040820 2.4748e-05
12:8674253 C T 0.066426 1.8325e-06
12:8674905 C T 0.041602 -2.4361e-05
12:8686433 G A 0.632264 -5.8275e-05
12:8693521 T G 0.036853 9.5995e-06
12:8696857 C T 1.507904 1.1205e-05
12:8696967 C T 0.135364 1.2568e-05
12:8697920 T C 0.359164 4.0979e-05
12:8699378 A C 0.929322 -2.5599e-05
12:8701311 T G 0.183266 -5.3745e-05
12:8710101 C G 0.059217 1.5910e-06
12:8713658 T C 0.051758 -3.3277e-05
12:8717683 C T 0.710592 -2.6847e-05
12:8722673 A G 1.700284 -4.1121e-05
12:8725426 T C 1.751315 -3.7816e-05
12:8729956 A G 0.363513 1.2345e-06
12:8732461 A C 0.091721 6.7128e-06
12:8738665 C T 0.056685 7.1363e-06
12:8741068 G C 0.080990 -1.3490e-05
12:8742188 T G 0.044455 -2.3490e-05
12:8744009 A C 0.263126 1.8697e-05
12:8755852 A G 0.046406 8.7749e-07
12:8757481 A G 1.300813 -4.5032e-05
12:8758543 G A 0.152651 -3.7424e-06
12:8758594 G T 0.048697 1.9977e-05
12:8759007 A G 0.908802 -9.7658e-06
12:8760296 A C 0.155689 6.9846e-06
12:8761674 G A 1.868937 -3.5510e-06
12:8762466 A G 0.118430 -2.1339e-05
12:8762963 T C 1.867885 4.1572e-07
12:8766361 G C 0.970963 5.8815e-06
12:8766859 T C 0.350504 -1.5005e-04
12:8774610 G A 0.130372 -3.2945e-06
12:8781504 T G 0.104256 -1.2566e-05
12:8785270 A G 0.054627 4.0503e-07
12:8787362 T C 0.084148 3.4109e-05
12:8790191 T C 0.039216 -2.0997e-05
12:8798871 T G 0.122153 -3.0759e-06
12:8800566 G A 0.282001 -1.3370e-05
12:8805909 T C 0.176096 -2.1994e-05
12:8806052 G A 0.062099 4.6792e-05
12:8806750 G A 0.167933 -1.7727e-05
12:8808006 C T 0.738789 7.6791e-06
12:8811050 A G 0.151694 -2.1009e-05
12:8812620 G A 0.078766 5.8118e-05
12:8818108 T C 0.030556 5.6569e-05
12:8818643 G A 0.132706 -1.3975e-05
12:8832203 G A 0.660194 -6.4386e-05
12:8840919 G A 0.448593 -4.2503e-06
12:8847598 G A 0.540612 -2.9027e-06
12:8849804 T C 0.578137 -3.5114e-06
12:8871362 A G 0.030615 -6.1267e-06
12:8872446 T G 0.036989 2.6376e-05
12:8889097 A C 0.034678 -2.0524e-05
12:8895027 C T 0.056052 6.2171e-06
12:8896629 G T 0.079682 -3.5703e-05
12:8896965 T C 0.096187 6.9532e-07
12:8897963 G A 0.061703 6.3582e-06
12:8904132 G A 1.555543 -8.2993e-06
12:8904494 G A 0.062232 2.8078e-05
12:8926119 G A 0.084833 1.0589e-06
12:8932201 G T 0.553712 -1.6966e-05
12:8938709 A G 0.083083 -3.3998e-05
12:8955462 A C 0.041933 3.8475e-06
12:8969005 C T 0.268128 2.8937e-05
12:8970652 C T 1.551229 6.8561e-05
12:8971968 C T 1.272935 2.0181e-05
12:8975605 G A 0.534932 1.8294e-05
12:8981856 C T 1.647854 -4.2925e-05
12:8988777 G A 1.646773 -2.5973e-05
12:8990937 A C 0.024091 4.6686e-06
12:8995694 G A 0.732700 -2.1006e-05
12:8995756 G A 0.206470 7.3812e-06
12:9009779 T C 0.112666 5.8047e-06
12:9009820 A G 0.517433 -1.5012e-05
12:9010226 G A 0.168543 4.0286e-06
12:9010671 A G 0.737267 5.2592e-07
12:9012521 A C 0.861923 -3.5823e-06
12:9012933 A G 0.728126 -4.1970e-06
12:9013755 T C 0.740516 -1.1326e-06
12:9014706 A G 0.181312 2.5867e-05
12:9016456 T C 0.169734 5.7227e-06
12:9020489 G A 1.649902 -2.3343e-05
12:9023259 A G 0.173116 4.1029e-06
12:9029601 T G 1.346171 -2.5151e-07
12:9029812 C T 0.554475 -1.4431e-05
12:9031251 C T 0.131693 -3.4950e-06
12:9032543 G A 0.241999 -4.3577e-06
12:9035849 G A 1.711855 4.1570e-06
12:9038572 C T 0.867781 1.0122e-05
12:9041919 C T 0.466419 4.3908e-06
12:9043671 C T 0.812761 2.4195e-05
12:9047391 C T 0.766966 -1.4383e-05
12:9048538 G A 0.091539 -1.9823e-05
12:9048576 G A 0.797785 -2.9447e-05
12:9063896 G T 0.043789 2.0544e-05
12:9067644 T C 0.020994 6.6068e-06
12:9069383 T C 1.889642 -4.8476e-07
12:9077330 G A 0.455182 1.2240e-05
12:9079625 A G 1.435804 -9.8124e-06
12:9082581 G A 0.203572 -3.3691e-05
12:9084534 C T 0.262169 1.4427e-06
12:9094982 G A 0.084898 -1.4595e-05
12:9095360 A G 0.020624 -1.1007e-05
12:9097902 G C 0.110283 -7.7607e-06
12:9099533 C T 0.932318 4.0995e-05
12:9101137 G A 1.617561 3.0563e-05
12:9108908 A C 0.931610 5.4782e-05
12:9129091 A C 0.917696 6.1693e-05
12:9133500 G T 0.033094 7.6799e-06
12:9133783 A G 0.073930 -6.3522e-06
12:9139282 A G 0.685746 -2.3796e-05
12:9140867 C A 0.087939 -3.1853e-05
12:9141665 C A 0.065585 4.4457e-05
12:9143781 A G 0.033023 -1.3590e-05
12:9147569 A G 0.914930 6.6439e-05
12:9153146 T C 0.069539 -9.1490e-06
12:9153932 A G 0.761396 7.2179e-05
12:9163634 A G 0.028979 3.3216e-06
12:9164113 T C 0.084456 -2.3472e-05
12:9177898 C T 0.696048 2.2726e-05
12:9178852 T G 0.610124 1.5802e-05
12:9179007 C T 0.216412 3.0088e-05
12:9186717 C A 0.085161 1.4137e-05
12:9202577 G A 0.090033 -1.7132e-06
12:9205030 A G 1.768388 4.7199e-05
12:9232268 C T 0.699959 2.3396e-05
12:9235045 G A 0.282747 -2.6573e-06
12:9243017 A G 0.053533 -2.6120e-05
12:9244367 A C 0.066819 -6.8840e-06
12:9247967 C A 0.107174 -6.9295e-06
12:9253894 T C 1.896536 1.8609e-05
12:9261069 G A 0.097631 6.5022e-06
12:9262289 T G 0.705922 2.2188e-05
12:9273449 A G 0.851393 4.0047e-05
12:9277150 A G 0.045360 7.8971e-06
12:9279598 T C 0.764041 3.3842e-05
12:9285480 G A 0.186333 -4.9269e-06
12:9297676 G A 0.037048 2.3768e-06
12:9298538 G A 0.933026 -5.5657e-07
12:9303296 T A 0.633741 3.9847e-05
12:9303440 G A 0.312716 -4.2582e-05
12:9305473 C T 1.236962 -3.4073e-05
12:9311177 T G 0.071317 -1.0103e-05
12:9312024 G T 1.874156 8.8375e-06
12:9312951 A G 0.306932 -4.2133e-05
12:9314207 G A 0.653774 2.9832e-05
12:9317403 T G 0.864756 4.9921e-06
12:9317784 G A 0.580883 -9.1482e-05
12:9322481 C A 1.335080 -3.1500e-05
12:9327441 G A 0.089250 2.0456e-05
12:9332607 T C 0.108654 -3.1942e-05
12:9333749 A G 0.392927 -6.5279e-05
12:9334571 T C 0.199092 -3.0721e-05
12:9336501 C T 0.148363 -4.7163e-06
12:9346792 C G 0.542478 -4.9381e-05
12:9349404 T C 0.196304 -1.7262e-05
12:9359244 C T 0.149818 2.1402e-05
12:9363931 G A 0.085154 -3.4404e-05
12:9368672 A G 0.090179 -8.3917e-06
12:9370773 T C 0.093769 -9.7367e-06
12:9376649 T C 0.731320 1.6855e-05
12:9380859 A G 0.924012 2.5134e-07
12:9381872 C T 0.095200 1.9079e-05
12:9383128 T C 0.062459 -3.2921e-05
12:9384846 T C 0.202932 -3.0504e-06
12:9388569 A C 0.032348 1.4104e-05
12:9393282 G A 0.295662 -3.2955e-05
12:9395022 C T 0.499549 7.2888e-05
12:9399110 T G 0.051813 -1.5529e-05
12:9407639 T C 0.239552 -2.1973e-05
12:9417026 A G 1.295753 4.8196e-05
12:9420995 G A 0.568354 -9.7246e-06
12:9424989 C T 0.067916 1.0560e-05
12:9433992 C T 0.667520 -7.2302e-05
12:9434852 G A 0.944792 4.8443e-05
12:9458525 A G 0.993641 4.3323e-05
12:9463296 T C 0.103704 1.0094e-05
12:9472457 T C 0.797120 3.9055e-05
12:9472643 A G 0.787272 2.6540e-05
12:9474204 C T 1.000325 3.6845e-05
12:9479055 A G 0.071457 3.9009e-06
12:9479498 C A 0.286470 2.6271e-05
12:9480997 C T 0.213640 2.6998e-06
12:9482287 C A 0.104123 2.1488e-06
12:9482817 A G 1.340617 -4.3915e-05
12:9488339 C T 0.039982 1.2806e-05
12:9491907 G T 0.703270 2.1693e-05
12:9492194 G A 0.226309 9.8783e-06
12:9496777 T C 0.220450 1.7260e-05
12:9496981 G C 0.774908 2.3331e-05
12:9506572 T G 0.071197 1.3447e-06
12:9512532 A G 0.088903 7.6008e-06
12:9512922 T C 0.846498 1.1453e-05
12:9517521 C T 0.072950 2.4206e-05
12:9518222 C T 0.819665 -9.2656e-06
12:9524940 A G 0.188595 1.1533e-05
12:9529613 T G 0.601990 -2.3349e-05
12:9532933 C T 1.014846 -3.5732e-06
12:9537345 C T 1.201420 1.0992e-05
12:9540141 G A 0.169757 1.8602e-05
12:9543484 G C 1.014210 -3.8224e-06
12:9565753 G A 0.183678 7.9952e-06
12:9566714 A G 0.165099 1.4803e-05
12:9577051 G A 0.046250 -8.6598e-07
12:9601903 A G 0.185720 1.2655e-05
12:9602380 G T 0.087368 -9.1804e-06
12:9612177 T C 0.646403 -1.7968e-05
12:9624242 C A 0.807312 3.7489e-06
12:9625850 C T 0.085213 -2.6787e-06
12:9631656 G C 0.119927 1.0735e-05
12:9738992 A G 1.733437 -3.4259e-06
12:9739885 A G 1.009179 -2.5070e-05
12:9743238 A C 0.048207 9.4456e-06
12:9744563 T C 0.089955 -7.0337e-06
12:9744627 T C 0.038122 9.4953e-06
12:9747466 C T 1.736124 -2.4041e-05
12:9750669 G A 0.822197 4.6233e-06
12:9750965 C T 1.877632 -2.3076e-05
12:9754044 G A 0.082924 7.0174e-07
12:9755812 G A 0.054157 1.2682e-05
12:9755905 A G 0.725643 -4.5329e-05
12:9760883 T C 0.040011 3.0597e-05
12:9769721 T C 0.048957 -3.3306e-05
12:9788572 A G 1.738497 -3.4420e-05
12:9795254 C T 1.696064 -3.4968e-05
12:9801382 C T 0.578646 -2.4202e-05
12:9806426 G C 0.039570 -2.2269e-06
12:9808278 G T 0.070512 -1.6764e-05
12:9814019 A G 1.725796 -3.9391e-05
12:9816703 C A 0.236861 3.3501e-05
12:9821098 C G 0.153443 -2.6183e-06
12:9822387 G C 0.277106 3.2696e-05
12:9822952 G A 1.154599 1.3817e-05
12:9830609 G A 1.786149 -6.3350e-06
12:9833284 T C 0.043351 3.8475e-05
12:9833524 G C 0.652986 -1.5142e-05
12:9833628 T C 0.923532 -9.8344e-06
12:9838916 G C 0.854454 5.6166e-06
12:9845703 G C 0.069159 2.3820e-05
12:9853384 C T 0.084382 9.2866e-07
12:9853697 T C 0.126159 1.4532e-05
12:9856938 A G 0.066845 -1.5297e-05
12:9864472 C T 0.027567 -1.2026e-05
12:9869271 G A 0.948599 -1.9547e-05
12:9869953 T C 0.102763 6.4077e-06
12:9875323 C T 0.027138 4.4801e-06
12:9875533 T C 0.122319 1.2001e-06
12:9876091 A G 0.990301 -2.0134e-05
12:9878009 A G 0.293890 -2.2072e-07
12:9878047 A C 0.041056 -4.3774e-06
12:9889658 T C 0.076212 -5.9348e-06
12:9893079 G A 1.705659 -3.5837e-06
12:9894663 C G 1.704640 4.3205e-07
12:9897434 A G 1.542718 -1.5213e-05
12:9902857 T C 0.054997 -9.6425e-06
12:9906179 A G 0.091380 -1.2782e-05
12:9910164 A G 0.722394 2.9078e-05
12:9917106 C A 1.379557 7.3992e-05
12:9918266 C T 0.043072 -5.8907e-05
12:9919061 C G 0.104529 -1.2717e-05
12:9920899 T G 0.851195 4.0707e-05
12:9925336 T C 0.544244 4.1209e-05
12:9928292 T C 0.052050 -1.4417e-05
12:9939942 C T 1.969944 -1.2337e-05
12:9941949 T C 0.504012 3.7785e-05
12:9945431 T C 0.106411 -9.0353e-06
12:9945853 A G 0.655501 -1.5150e-04
12:9948301 G T 0.476734 4.6264e-05
12:9949236 G C 0.168273 -8.9092e-06
12:9961073 T C 0.138798 1.4026e-05
12:9961770 G A 0.032913 -9.8295e-06
12:9961827 G A 0.337494 5.0599e-05
12:9965258 A G 0.042812 -2.4278e-05
12:9968088 T C 0.833457 -1.4388e-05
12:9970062 G A 0.463751 -3.7326e-05
12:9970820 T C 0.113623 2.1403e-05
12:9972278 T C 0.058087 1.2645e-05
12:9973552 A G 0.083064 8.5077e-06
12:9976866 T C 0.029414 -1.2512e-05
12:9981162 G A 0.669669 -8.2151e-07
12:9981240 G C 0.088429 -1.5194e-05
12:9985915 T G 0.163612 2.4650e-05
12:9988724 C T 0.131115 2.3393e-05
12:9995082 A G 0.084830 -9.2337e-06
12:9997311 C A 0.167134 2.5711e-05
12:10003841 T C 0.076952 -6.7479e-06
12:10008002 T C 1.115512 -8.2829e-06
12:10008680 C T 0.311418 5.6771e-05
12:10010006 A G 0.105162 1.6800e-06
12:10012101 C T 0.063472 -7.8758e-06
12:10018275 T C 0.032423 -2.6384e-06
12:10020296 C T 0.055520 -1.0924e-05
12:10023591 C A 0.355187 -3.1870e-05
12:10025401 A G 0.126298 4.4001e-05
12:10027009 T C 1.363805 -3.1342e-05
12:10027374 T C 0.120472 -1.9410e-05
12:10033226 G A 1.259958 -3.1638e-05
12:10041364 A G 1.549554 -5.6507e-05
12:10046052 A C 1.401226 -4.7915e-05
12:10049380 T C 0.062855 7.9669e-06
12:10056112 A G 1.359650 -4.6312e-05
12:10061513 T C 0.073722 1.0673e-05
12:10066199 C T 0.022568 -2.6788e-07
12:10066205 A T 0.024603 6.3986e-06
12:10069302 T C 1.291982 -1.8270e-05
12:10072878 T C 0.038645 -7.9881e-06
12:10077175 A G 0.048626 1.4480e-05
12:10077685 A C 0.164427 3.1650e-06
12:10078633 C T 0.049499 1.1239e-05
12:10079527 T C 0.076507 -1.2824e-05
12:10081594 G A 0.023727 -9.9926e-06
12:10089737 T C 0.116324 -2.5570e-05
12:10089806 A C 0.198787 1.4915e-05
12:10091508 T C 0.179062 -1.6147e-05
12:10094643 G A 1.011844 -2.6866e-05
12:10095829 C T 0.059106 2.7916e-05
12:10098552 T G 0.094483 -1.1123e-05
12:10102441 C T 0.236692 1.6583e-05
12:10103208 C T 0.048564 -1.2353e-05
12:10108420 T C 0.461459 2.7799e-06
12:10108499 G A 0.057818 9.8161e-06
12:10113083 A G 0.677083 -2.0642e-05
12:10114475 T G 0.539482 9.8168e-06
12:10123861 A G 1.095281 -8.1297e-06
12:10126249 T G 0.538797 1.1806e-05
12:10132283 T C 0.538135 9.7753e-06
12:10133554 T C 0.047321 1.2012e-05
12:10137557 C A 1.283497 8.5440e-07
12:10138708 C T 0.055325 -1.8367e-05
12:10149406 C T 1.110851 -7.1541e-06
12:10150974 G A 0.887636 1.4070e-05
12:10151228 T C 0.537506 1.1789e-05
12:10151715 A G 0.077721 -9.3245e-06
12:10152578 A T 0.073388 -4.6693e-05
12:10153815 C T 0.135211 -6.3859e-06
12:10155560 C T 0.058847 9.1611e-06
12:10156741 C T 0.027245 -2.7478e-05
12:10157920 G T 0.741139 2.4471e-05
12:10158304 G C 0.046818 1.0800e-05
12:10161067 C T 0.097323 -5.4079e-06
12:10163375 A C 0.754616 2.4282e-06
12:10163379 T C 0.684808 1.6562e-05
12:10163583 G A 0.192419 -4.7203e-06
12:10165849 C T 0.312070 2.8595e-07
12:10167277 C G 1.808824 -7.3750e-06
12:10170727 G A 0.519679 -5.1597e-06
12:10176728 G A 0.916235 1.2578e-05
12:10176824 C G 0.082710 4.7615e-06
12:10181396 G A 0.242603 -5.2573e-07
12:10182454 T C 0.635478 -2.0377e-05
12:10183123 A C 0.204419 -6.3817e-06
12:10190464 T C 0.063888 -1.3351e-05
12:10192719 G A 0.063018 -1.5688e-05
12:10193525 A G 0.055773 -1.3140e-05
12:10196051 G C 0.061343 3.0143e-06
12:10196783 G A 1.331019 3.1926e-06
12:10204478 G T 0.021861 1.6232e-05
12:10222356 T C 0.251662 1.5589e-05
12:10224073 G T 0.038310 -5.8218e-06
12:10224430 C A 0.174638 -6.8519e-06
12:10230072 A G 1.776632 -3.0020e-05
12:10250423 G A 1.751753 -2.6355e-05
12:10251445 G C 1.752850 -1.7686e-05
12:10263139 C A 1.436982 -2.7722e-05
12:10268044 A G 0.375286 -4.1650e-05
12:10271087 C A 0.169143 -7.5767e-06
12:10275533 G A 1.701585 -7.6512e-05
12:10277083 C A 1.512552 -6.3442e-05
12:10282736 C T 0.037755 -1.1953e-06
12:10282987 A C 0.143719 -2.2950e-05
12:10285984 G A 1.660983 -2.9758e-05
12:10290338 G A 0.372595 -1.7221e-05
12:10298009 C T 0.208590 -2.6214e-05
12:10311962 G T 0.964994 3.9163e-05
12:10313448 G C 0.178832 -2.5648e-05
12:10316063 T G 0.023798 1.2584e-05
12:10317246 A C 0.087478 1.1057e-05
12:10322182 C T 0.529358 -6.6920e-06
12:10323009 T C 0.035120 -1.8448e-05
12:10328698 T C 1.177965 2.5480e-05
12:10333347 A G 0.330805 -2.4179e-05
12:10333804 G A 0.034075 -1.1504e-05
12:10336220 G A 0.274142 -1.3865e-06
12:10343093 T G 1.949897 9.3771e-06
12:10345194 A T 0.228837 -2.4007e-06
12:10347925 T C 0.048480 -4.5380e-05
12:10350587 A G 0.786860 1.8671e-05
12:10351901 T G 0.862929 1.8633e-06
12:10356932 G T 1.667231 5.7171e-05
12:10358525 C T 0.027865 -1.7613e-06
12:10359790 A G 1.858213 1.1116e-05
12:10362835 T C 1.860167 1.2745e-05
12:10364170 G A 0.163070 2.2201e-06
12:10366515 A C 0.039735 -8.2235e-06
12:10367376 T C 0.110209 -5.6484e-06
12:10370763 G A 0.291293 3.8871e-05
12:10374054 G A 0.052115 -1.0195e-06
12:10375302 A C 1.632313 -1.1392e-05
12:10379520 G A 0.044500 -2.3850e-05
12:10381259 G T 0.161100 -3.1642e-05
12:10391486 T C 0.046847 -1.4438e-05
12:10392641 A G 0.042358 3.7733e-05
12:10410907 C T 1.953364 1.3405e-05
12:10418405 G A 0.255080 5.6908e-05
12:10426062 C T 0.240762 1.2900e-05
12:10442048 A G 0.066585 2.2372e-05
12:10448838 A G 0.049862 -1.9647e-05
12:10454035 C T 0.114474 -2.0335e-05
12:10456612 C T 0.050096 4.9804e-05
12:10458187 T G 1.279686 -5.9488e-06
12:10468425 C G 0.091026 -6.0025e-06
12:10470029 G T 0.799466 9.1988e-07
12:10479564 C A 0.030498 -2.3454e-05
12:10480508 G A 1.363240 4.3079e-06
12:10482311 A G 0.246699 6.9163e-06
12:10483383 C T 0.451920 1.3820e-05
12:10483878 A C 0.212852 2.0673e-05
12:10484257 G T 0.944750 8.8885e-07
12:10491512 C T 0.128966 7.4091e-06
12:10491546 T C 0.143826 3.5512e-06
12:10492982 A G 1.589974 -1.5830e-05
12:10496066 T C 0.937398 -4.1502e-06
12:10502760 C T 0.769322 9.7622e-06
12:10511662 T C 1.696132 1.1691e-05
12:10513491 A G 0.057785 8.3266e-06
12:10525740 T C 1.440072 2.3201e-05
12:10532326 C T 1.618755 4.1914e-05
12:10534390 A G 0.077945 -2.5182e-06
12:10535352 G A 0.130687 -2.5738e-05
12:10546010 C T 0.090289 1.9117e-05
12:10550074 C A 0.047558 3.3593e-06
12:10553965 G A 0.069016 -9.5765e-06
12:10556016 G T 0.052336 7.6771e-07
12:10559231 A G 0.467714 -3.3620e-06
12:10560957 C T 1.391388 1.7858e-05
12:10561646 C T 0.027099 -6.3873e-06
12:10562089 C A 1.393209 1.7687e-05
12:10562623 A G 0.362166 -4.5572e-05
12:10568624 C T 0.036087 -2.3581e-05
12:10579084 G A 0.379171 -5.2004e-05
12:10598620 C G 0.361144 -5.0155e-05
12:10601633 C T 0.842642 1.2843e-05
12:10608634 A G 0.083379 -1.3862e-05
12:10615671 T G 0.059850 1.0653e-05
12:10621215 T G 1.672103 -2.2949e-05
12:10622175 T C 0.031868 1.4121e-05
12:10648844 G T 0.034824 4.9025e-07
12:10650806 C T 1.205448 -1.7727e-05
12:10661517 T C 0.091763 -1.5216e-05
12:10673541 C G 0.035763 1.1198e-05
12:10675250 C G 1.664985 -1.8095e-06
12:10691944 A G 0.037905 -9.7266e-06
12:10696090 T A 0.336186 -3.0855e-05
12:10697410 G A 0.052625 9.3707e-06
12:10699128 C T 0.335751 1.9645e-05
12:10699812 T C 0.028054 -2.9299e-05
12:10701904 T G 0.812232 1.9871e-05
12:10702844 T C 0.063212 2.9111e-06
12:10707095 T C 0.330649 1.8316e-06
12:10711824 G A 0.055682 4.2192e-06
12:10711901 T C 0.398480 -1.7918e-06
12:10712196 C T 0.764067 -1.9548e-06
12:10720552 G A 1.098988 7.2677e-06
12:10720564 G A 1.098040 5.8043e-06
12:10729172 G A 0.049401 -1.4006e-05
12:10741813 A C 0.060285 1.5089e-05
12:10742357 T C 1.242888 7.0958e-06
12:10742389 C T 0.506560 -5.9665e-06
12:10745008 T C 0.824180 3.5893e-06
12:10747616 A G 0.321554 -1.0163e-05
12:10748314 T C 1.024516 -9.1990e-06
12:10748403 T A 1.602497 -3.9633e-05
12:10748933 C T 0.028271 2.5490e-05
12:10750157 T C 0.073781 -1.0856e-05
12:10751146 T C 0.126493 -1.9797e-05
12:10751678 A G 0.028375 -1.3627e-07
12:10752574 C T 0.048197 2.1140e-05
12:10760762 T C 0.046448 -1.9162e-06
12:10763953 T C 1.477630 -1.3177e-05
12:10765031 G A 0.376678 -1.6144e-05
12:10765500 T C 0.113201 -1.3454e-05
12:10768253 C T 0.693581 -1.7526e-05
12:10768488 A C 0.090276 -2.1650e-06
12:10769208 G A 0.900801 -3.3600e-06
12:10772983 G A 0.703734 -1.9495e-05
12:10776328 A G 0.041417 1.5728e-05
12:10782116 A G 0.102805 1.4102e-05
12:10786797 T C 1.203689 -1.2013e-05
12:10789169 G A 0.413505 1.9715e-05
12:10791540 C A 0.139804 1.3878e-05
12:10794021 T C 0.825319 -1.7143e-06
12:10806500 G A 1.143861 1.2732e-05
12:10817925 A G 0.183207 -2.4137e-05
12:10819146 C T 0.415456 3.4459e-05
12:10819922 C A 0.751724 7.3288e-06
12:10826653 T C 0.056445 1.7669e-05
12:10827799 G T 0.052547 -1.3271e-05
12:10833668 T C 1.281001 6.1933e-05
12:10838111 G A 0.072528 -8.4944e-06
12:10847527 C G 0.907117 2.8920e-05
12:10847800 G A 0.384890 5.3995e-07
12:10851658 A G 0.157942 1.4189e-05
12:10854537 T C 0.403654 1.4312e-05
12:10864204 T C 0.561593 -4.5521e-05
12:10869062 C T 0.062719 -1.4223e-05
12:10880071 A G 0.083970 1.2949e-05
12:10880420 A G 0.035013 -2.2922e-06
12:10881912 G A 0.187768 3.2825e-06
12:10883516 C T 0.351653 1.5519e-05
12:10884263 A G 0.688819 -2.4188e-05
12:10884492 A G 0.161512 1.8164e-05
12:10885625 C A 0.058448 -1.6412e-05
12:10885863 C T 0.980119 7.1129e-06
12:10895135 C T 0.657617 -2.8004e-05
12:10902579 A G 0.731918 1.3555e-05
12:10905137 A G 0.066770 9.4081e-06
12:10905253 C T 0.217532 -5.4204e-05
12:10909412 G A 0.238253 1.7692e-05
12:10913034 C A 0.228649 2.6553e-05
12:10916325 A G 0.135669 -4.2218e-05
12:10921384 G A 0.020484 -4.4136e-06
12:10925439 C T 1.258202 5.5918e-06
12:10928023 C A 0.074712 -3.4656e-06
12:10937355 G A 0.256190 2.2288e-05
12:10939938 C T 0.039667 3.6085e-06
12:10945215 T G 0.097336 1.9954e-05
12:10947853 T C 1.453585 -9.8156e-06
12:10954258 T C 0.254421 -1.2824e-05
12:10957712 G A 0.050219 -2.0795e-06
12:10958896 G T 0.043942 4.7827e-06
12:10960692 C A 0.068568 -3.8708e-05
12:10962115 G A 1.196431 -1.9591e-05
12:10966136 T C 0.046049 -3.4676e-05
12:10975130 C T 0.170218 1.1608e-06
12:10977654 C T 1.177790 -2.1828e-05
12:10980480 C A 0.034990 -2.2270e-06
12:10989065 T C 0.235598 -1.5850e-05
12:10999708 C T 1.644183 8.5984e-06
12:10999780 T C 1.131479 -1.6197e-05
12:11000611 A G 1.764619 1.3321e-05
12:11003178 A G 0.055971 -1.1471e-05
12:11009603 A C 0.293773 -1.9900e-06
12:11035274 T G 1.138600 -7.3619e-06
12:11036278 T C 0.067276 -4.4031e-05
12:11079986 T C 1.128421 -1.6779e-05
12:11082411 G A 0.065050 -1.8135e-05
12:11083356 G A 0.550655 3.6596e-05
12:11088634 G T 0.069393 -6.9257e-06
12:11089355 G A 0.514012 2.1339e-05
12:11091206 A G 0.037483 -2.5561e-05
12:11091551 C T 0.031316 2.8338e-05
12:11093081 C T 0.036993 -1.8216e-05
12:11102861 T G 0.031650 2.1482e-05
12:11111375 C A 0.056490 -4.6700e-06
12:11115248 C A 0.054222 -3.7588e-05
12:11119119 C T 1.636980 7.7579e-06
12:11135721 G T 0.022143 6.2574e-05
12:11138683 T C 1.184240 -1.3455e-05
12:11138852 T C 0.606892 -9.8966e-07
12:11138935 C T 0.313466 -2.4655e-05
12:11146864 A G 0.046681 3.8866e-05
12:11149459 T C 0.040923 -3.5843e-06
12:11169054 A G 0.027460 -1.0098e-05
12:11174845 G T 0.032410 2.7711e-05
12:11181501 T G 0.073112 2.8453e-07
12:11182792 C T 0.031491 2.5807e-05
12:11184140 A G 1.592328 1.7729e-05
12:11185604 A C 0.043669 1.3041e-06
12:11188140 G A 1.029501 6.0685e-06
12:11194384 A G 0.533971 -3.3596e-06
12:11198566 G T 0.037658 -2.4260e-05
12:11214145 T C 0.481466 3.7108e-05
12:11216751 G A 0.640635 1.1224e-05
12:11217237 A G 1.667842 1.9320e-05
12:11225574 T G 0.033270 2.3754e-05
12:11279857 A G 0.077153 2.3728e-05
12:11283936 G A 0.033189 6.4477e-08
12:11292304 C T 0.021046 -1.3568e-05
12:11294862 C T 0.022893 -2.4213e-05
12:11304132 G A 0.607414 -2.7427e-08
12:11307312 C T 1.064602 1.4324e-05
12:11315434 A C 0.059973 -1.3289e-06
12:11315439 C T 0.031192 2.7460e-05
12:11318954 T C 0.551453 -3.0052e-05
12:11325804 A G 1.168588 -1.5524e-05
12:11328198 G T 0.037687 -1.6894e-05
12:11332558 G A 0.057565 -1.9612e-06
12:11335730 A G 0.203082 1.6409e-05
12:11339020 A T 1.167238 -1.5935e-05
12:11346562 C T 1.670847 1.3931e-05
12:11349415 G C 0.501256 3.1038e-05
12:11349503 A G 0.073674 9.5976e-06
12:11353322 C T 0.679413 -3.6965e-06
12:11354121 C T 0.609108 4.3136e-06
12:11370046 A G 0.035370 -1.1181e-05
12:11378557 T C 0.085521 3.6190e-05
12:11382163 T C 0.276720 -9.9301e-07
12:11383264 T C 0.086397 1.3607e-05
12:11385271 G A 1.923142 -5.0347e-05
12:11393828 A G 0.046870 -6.3171e-05
12:11401259 C T 0.292608 7.1158e-06
12:11405633 A G 0.776694 -2.4636e-05
12:11417912 T C 0.088783 2.1335e-05
12:11425424 T C 0.031562 1.4134e-05
12:11428152 G A 1.920851 -5.3404e-05
12:11436008 A C 0.554286 1.0287e-06
12:11437633 G A 1.650515 -1.5720e-05
12:11460094 C T 0.037496 -2.1427e-05
12:11461154 G C 0.037723 -3.9370e-05
12:11462275 G A 1.711706 -1.8778e-05
12:11463508 A G 0.596937 -1.2882e-05
12:11463923 A C 0.024493 1.8158e-05
12:11464705 C G 0.047957 5.0698e-06
12:11477887 T C 0.093986 3.1314e-05
12:11480428 G A 0.063787 -1.7976e-05
12:11482208 A G 0.035857 -2.1105e-05
12:11482970 T C 0.033228 -5.6782e-06
12:11483985 A G 0.066280 4.4107e-06
12:11492818 T G 1.085612 9.0953e-06
12:11496719 T C 0.046159 -9.3008e-07
12:11502532 C A 0.022114 4.6023e-05
12:11503269 T C 0.263772 -1.0564e-05
12:11504091 A C 0.095865 -5.9269e-05
12:11547532 G A 0.054501 1.2264e-05
12:11550899 T C 0.033078 3.4213e-05
12:11553039 T C 0.055961 9.0466e-06
12:11577150 T C 0.038658 1.2099e-05
12:11581608 A G 0.073927 1.0314e-05
12:11582782 T C 0.236316 -4.4881e-05
12:11583159 G A 0.063579 -1.0474e-05
12:11586582 A C 0.850815 -3.6470e-05
12:11586758 C T 0.047938 4.1473e-06
12:11589460 A G 0.163866 7.9440e-07
12:11592851 A G 0.022633 -3.5077e-06
12:11593007 A G 0.034876 3.1413e-05
12:11600364 A G 1.219983 2.0550e-05
12:11604401 A G 1.878217 8.0606e-06
12:11606653 T G 0.148789 -5.7235e-05
12:11609177 A G 0.029466 -3.4159e-06
12:11609904 A C 0.099666 1.2294e-05
12:11614499 T C 1.570357 3.0146e-05
12:11614777 A C 1.877567 7.7412e-06
12:11621349 G A 0.150834 -7.8780e-06
12:11633790 C T 0.122510 -8.6591e-06
12:11634456 A G 0.136282 -9.7304e-06
12:11638238 T C 1.866882 -9.4781e-06
12:11648418 T C 0.476120 -3.0186e-06
12:11654041 T C 0.024870 -1.9636e-05
12:11656621 C T 1.872212 -2.4872e-05
12:11658023 A C 0.368836 -4.0311e-06
12:11658736 C T 0.102091 -1.7176e-05
12:11659529 G A 0.317189 -2.1869e-05
12:11660165 C T 0.082577 6.5839e-07
12:11671395 A G 0.287535 2.0810e-05
12:11673054 T C 0.032130 -2.9416e-06
12:11676354 A G 1.360751 3.2624e-05
12:11680270 C T 0.227081 2.0207e-05
12:11682128 C T 0.096096 -8.3271e-06
12:11687997 T C 1.742093 1.0718e-05
12:11688064 G A 0.152375 -1.7246e-05
12:11697835 T G 1.803134 -1.0374e-06
12:11701602 C T 0.112682 -1.6016e-05
12:11702086 A C 0.095002 -4.6169e-06
12:11708953 C A 1.099744 4.7015e-05
12:11714854 C T 0.056708 -8.0124e-06
12:11725910 A G 0.122215 -2.2725e-05
12:11727655 G T 0.032695 -2.3875e-05
12:11730137 A C 1.813112 1.2054e-05
12:11740837 A G 0.072330 -4.6432e-05
12:11744993 T C 0.120245 2.4716e-05
12:11748120 T G 1.462579 1.0742e-05
12:11750137 T C 0.325397 -1.3334e-05
12:11753188 A G 0.243148 -3.0371e-05
12:11754985 A G 0.508624 -3.0377e-05
12:11757743 A G 0.694587 9.5543e-06
12:11762344 A G 0.081133 -1.1780e-04
12:11769991 C T 0.321739 -2.5878e-06
12:11774771 T C 0.301605 -5.7973e-06
12:11776504 A G 0.150765 -9.0750e-06
12:11784396 C T 0.153592 -7.3788e-06
12:11784641 A G 0.170656 4.8291e-05
12:11786153 A T 0.033494 8.6763e-06
12:11789527 A G 0.809989 -2.7026e-05
12:11791979 C T 0.046110 -7.3793e-06
12:11793197 A G 0.045964 -1.5494e-05
12:11793675 T C 0.160042 2.1580e-05
12:11795363 T G 0.054906 2.9858e-06
12:11801209 A C 0.205243 -3.0069e-06
12:11808534 T C 0.752528 -4.8871e-05
12:11810134 G A 0.022727 -6.7065e-07
12:11816511 C A 0.024386 9.3837e-06
12:11816585 G T 0.063479 -1.9232e-05
12:11818827 G A 1.805637 1.9448e-05
12:11825572 G T 0.050563 -3.5092e-05
12:11829990 T C 0.058934 2.1668e-05
12:11832914 C T 0.083606 -3.1693e-05
12:11836602 G A 0.172840 -1.4740e-05
12:11840504 G C 0.767008 -3.1302e-05
12:11841327 G A 0.159464 -1.8477e-05
12:11841685 T C 0.022516 3.2746e-05
12:11844650 A G 0.041761 3.1701e-05
12:11846864 T C 0.024318 -1.6479e-05
12:11848818 G A 1.149908 1.1125e-05
12:11850388 A C 0.073885 -2.9483e-06
12:11851360 G T 1.900395 6.5053e-07
12:11855624 C A 1.246293 3.2945e-05
12:11855773 A G 1.278485 3.2860e-05
12:11859839 A G 0.060914 1.2501e-05
12:11870464 G A 0.033396 -2.2938e-06
12:11871052 T C 0.047590 -2.4486e-05
12:11877232 C T 0.801930 -4.2151e-05
12:11877958 A G 0.075608 -5.1538e-06
12:11882607 T C 0.082635 -2.8141e-05
12:11885454 A G 0.029537 2.5046e-06
12:11888140 A G 0.123640 -1.7178e-05
12:11897897 C T 0.065004 -2.4282e-05
12:11898545 T C 0.055108 6.2850e-05
12:11904252 G A 0.021646 -5.0395e-06
12:11905187 C T 0.029742 9.5501e-06
12:11906034 G C 1.141161 1.6897e-05
12:11906819 C T 0.053628 5.0788e-05
12:11908138 C G 0.283312 -1.9882e-05
12:11908713 G A 0.056808 1.9509e-05
12:11908980 G A 0.761341 -3.3505e-06
12:11924187 A G 0.060067 4.1089e-06
12:11926549 T C 0.088543 5.8678e-05
12:11928097 C T 1.211949 -8.6507e-06
12:11929153 A G 1.604671 1.1977e-05
12:11930710 G A 0.188485 8.1578e-06
12:11931586 A G 0.312252 7.0654e-06
12:11939472 C T 1.673197 5.6352e-05
12:11942433 C G 1.831379 -2.8134e-05
12:11942777 T C 1.763769 -6.9598e-06
12:11943333 T C 0.064884 -8.1056e-07
12:11943494 G A 1.939465 1.9606e-05
12:11944344 G A 0.041193 1.6884e-05
12:11945952 C A 1.214423 2.6597e-05
12:11947535 C T 0.094616 1.4887e-05
12:11949670 C A 0.082191 -2.5689e-05
12:11955712 C G 0.183983 1.2141e-05
12:11960842 T C 0.501331 -3.4139e-05
12:11965477 G A 0.473978 9.9104e-05
12:11967710 A G 1.008056 5.3826e-06
12:11970248 A G 0.069827 -2.6037e-05
12:11973791 G C 0.050690 -1.6424e-05
12:11973980 G A 0.107021 -1.6205e-05
12:11975818 G A 0.181516 1.8188e-05
12:11980179 A G 0.074281 -1.2848e-05
12:11982256 G A 0.607716 3.4049e-05
12:11986289 A G 0.040326 -1.0686e-05
12:11987759 C T 0.511334 -2.0210e-05
12:11990642 T C 0.049518 6.5343e-06
12:11992168 A G 0.226413 3.0684e-06
12:11993949 A G 0.266096 -2.3294e-06
12:11996609 A G 0.023503 -3.4200e-05
12:12000019 A C 0.038505 -2.5580e-05
12:12001252 C G 0.883319 -1.7671e-05
12:12001582 A G 0.026710 1.5564e-05
12:12002586 T C 0.166758 5.2444e-07
12:12003064 T C 0.101637 2.5234e-05
12:12009741 G A 0.323489 -1.0643e-05
12:12010544 T G 0.398672 4.8636e-07
12:12011520 A G 1.052281 -1.6967e-05
12:12014808 C T 0.134919 1.7713e-05
12:12019372 C T 0.126798 9.8625e-06
12:12023773 A C 1.300800 -2.2785e-05
12:12023844 A G 0.115876 3.6748e-06
12:12025940 T C 0.022669 -5.5407e-06
12:12028157 T G 1.056542 -3.9194e-05
12:12028661 T C 0.021315 2.2996e-05
12:12031894 C G 0.766732 2.5960e-05
12:12033536 T C 0.103837 1.3345e-05
12:12034259 T G 0.063186 -2.0385e-05
12:12035282 G C 0.241243 1.1909e-05
12:12036529 G A 1.111400 -6.2636e-05
12:12036763 C T 0.053527 -2.1416e-05
12:12037318 G C 0.223374 1.5833e-05
12:12039794 G A 0.170442 -3.6844e-06
12:12040381 A G 0.991658 -1.0199e-05
12:12042459 G T 0.609329 5.2726e-05
12:12046429 G A 0.602302 1.9656e-05
12:12047277 G A 0.170539 3.9362e-05
12:12047429 C T 0.857927 4.2282e-05
12:12047474 C T 0.188157 -2.8530e-05
12:12054833 G A 0.618528 2.9933e-05
12:12058009 T G 0.097771 -7.1250e-05
12:12059549 G C 0.073541 3.9418e-06
12:12062539 T C 1.122893 -4.4861e-05
12:12068495 T C 0.045834 -3.1727e-05
12:12076022 T C 0.022841 -2.9766e-06
12:12081442 A C 1.119654 -1.0391e-04
12:12082620 T C 0.047730 1.2691e-06
12:12082699 G T 0.095564 -1.7236e-05
12:12084598 C A 0.122371 -3.5548e-05
12:12084660 G A 0.035905 2.3973e-05
12:12094208 T C 0.051687 1.4625e-05
12:12094475 G A 1.472589 2.7794e-05
12:12094718 T C 0.971927 4.9364e-05
12:12098263 G A 1.597209 1.3526e-05
12:12101174 C G 0.302083 -2.0551e-06
12:12102961 T C 0.035584 -1.5309e-05
12:12103914 C T 0.625045 -1.4112e-05
12:12109867 T C 0.275236 3.4973e-06
12:12112433 A G 0.118995 8.6778e-06
12:12114780 A G 0.559119 -6.1738e-06
12:12116440 A G 0.224507 -2.2260e-06
12:12118184 A G 0.089082 -2.4300e-06
12:12119465 A G 0.049707 1.7814e-05
12:12120029 G A 0.028557 2.7344e-05
12:12123149 A G 1.036360 -9.1871e-06
12:12129214 T C 0.097170 -1.3340e-06
12:12129961 C T 0.216201 -2.4565e-05
12:12134504 G A 0.110842 1.1730e-05
12:12136291 A G 0.123903 -2.4053e-05
12:12136450 G A 1.036746 -1.0594e-05
12:12136751 T C 0.050823 -1.1289e-05
12:12146475 A G 0.168497 8.6338e-06
12:12148314 G A 0.029819 3.7948e-06
12:12156158 A C 1.009306 -6.5100e-06
12:12157880 C T 1.403833 -3.5478e-05
12:12158579 A G 0.109696 2.7371e-06
12:12160730 T A 1.175210 -4.1973e-06
12:12161496 A G 0.042410 6.8858e-06
12:12167398 A G 1.174437 -5.2326e-06
12:12169720 T C 0.078705 -4.1779e-08
12:12174778 G T 0.050661 2.1820e-05
12:12175779 G A 0.339997 2.7857e-05
12:12179827 T C 0.222479 2.3969e-05
12:12186453 T C 1.394777 -3.1480e-05
12:12191926 G C 0.225033 4.0360e-05
12:12197023 C G 0.071700 1.4697e-05
12:12200594 G A 0.351234 -5.6263e-05
12:12201505 G A 0.037544 -3.2645e-05
12:12204292 G A 0.098491 -3.9783e-05
12:12204745 G A 0.613068 5.6984e-05
12:12208578 C T 1.650201 -8.0064e-06
12:12208769 T C 1.822661 -1.4447e-05
12:12209057 C T 1.362150 2.9711e-05
12:12209203 A G 0.172392 -5.9423e-06
12:12219272 C G 0.106934 8.5213e-06
12:12220638 C T 0.241538 4.7292e-05
12:12222042 T C 0.106093 8.7631e-06
12:12224718 A G 1.433285 1.0150e-04
12:12225613 G A 0.549408 -8.2258e-05
12:12229786 G C 0.248799 9.5268e-06
12:12229952 T C 1.076024 -5.5602e-06
12:12231269 A G 0.170643 -9.9855e-06
12:12236353 T C 0.780381 -1.5032e-05
12:12238317 C T 0.561606 7.6616e-05
12:12240851 A G 0.240603 1.5665e-05
12:12243097 A G 0.346459 5.5650e-05
12:12243828 A C 0.037204 -1.0705e-06
12:12247594 G A 0.473212 5.7386e-05
12:12247793 T A 0.028446 -1.8132e-05
12:12247836 T C 0.049203 2.9833e-06
12:12249054 G A 0.028070 -1.0873e-05
12:12251576 G T 0.127165 1.3350e-05
12:12252078 G T 0.557497 9.3418e-07
12:12266353 T C 0.104220 4.4190e-06
12:12267823 C T 0.127347 4.9049e-05
12:12275297 G A 0.129009 -1.1938e-05
12:12275828 T C 0.030731 -1.3957e-06
12:12280521 T C 0.032994 -6.9572e-06
12:12289156 C T 0.324787 -3.7626e-05
12:12301898 T C 1.615490 1.4695e-05
12:12303899 A G 0.028687 2.8150e-06
12:12306974 C T 0.163866 4.4103e-05
12:12307828 A G 1.964036 1.4411e-05
12:12309096 C T 0.338273 4.3116e-05
12:12314808 A G 0.958369 9.1752e-06
12:12315728 T C 0.045688 -2.1525e-05
12:12321181 C A 0.216399 3.0026e-05
12:12323996 C T 0.084320 2.9857e-05
12:12324058 A G 0.074135 -5.4966e-05
12:12324841 G A 0.131245 -2.0118e-05
12:12326128 T C 0.116619 2.8466e-05
12:12331760 T C 0.043364 1.2802e-05
12:12338554 G A 0.088975 3.0514e-05
12:12352490 G C 0.036580 4.5417e-06
12:12354072 T C 0.064439 8.3336e-06
12:12364852 T C 0.062771 -8.6668e-06
12:12377516 T C 0.190598 1.1731e-05
12:12407708 G T 0.187417 1.3879e-05
12:12410062 C T 0.049077 3.0913e-05
12:12415697 C T 0.977997 9.9556e-06
12:12425833 T G 0.110008 3.5562e-05
12:12426161 G C 0.355450 6.1101e-06
12:12434238 G A 1.653203 5.0753e-05
12:12434997 A C 0.605454 -3.0565e-06
12:12437482 G T 0.937472 1.3906e-05
12:12439431 T C 1.077608 2.9673e-05
12:12440038 C T 0.337890 2.5956e-05
12:12440249 G A 0.025636 8.3031e-06
12:12440378 T C 1.540949 -9.8364e-06
12:12442273 C T 0.155861 -3.4691e-06
12:12444014 T G 1.221631 2.1124e-05
12:12447249 T C 1.222375 1.0666e-05
12:12450399 G T 0.052625 1.8328e-05
12:12457960 C A 0.311651 1.2940e-05
12:12458379 A C 0.111043 1.2250e-05
12:12460071 G A 1.675349 8.3971e-06
12:12462144 T C 0.119333 1.7960e-07
12:12467207 C T 0.106771 -9.8504e-06
12:12471802 G A 0.516667 -1.7944e-05
12:12472918 C T 1.554978 -3.0900e-05
12:12477016 T C 0.173694 -5.1287e-05
12:12477531 C T 1.944094 1.5888e-05
12:12480360 C T 0.285727 -5.1066e-05
12:12483713 G A 1.510260 3.8166e-05
12:12483764 T C 0.174051 -4.8300e-05
12:12487698 G A 0.252931 -5.5001e-06
12:12495925 T C 0.048343 -2.0495e-05
12:12495959 T C 1.093778 4.5675e-05
12:12496635 G A 0.244966 -5.2117e-05
12:12502001 A G 0.892531 2.0918e-05
12:12508903 C A 0.064433 -2.1315e-05
12:12509865 T C 0.119700 7.8971e-06
12:12511517 A G 0.116593 1.2759e-05
12:12515184 T C 1.508309 1.4514e-05
12:12518657 G A 0.744174 2.6226e-05
12:12521332 G T 0.145296 8.2480e-06
12:12525610 A G 0.743599 -6.9352e-06
12:12526576 G A 0.100445 -7.3192e-06
12:12549963 G A 0.733901 2.5278e-05
12:12580009 C A 0.294013 -6.1402e-06
12:12584109 T C 0.056737 4.1481e-05
12:12586842 A G 1.204104 1.2078e-05
12:12592252 A G 0.039567 -3.0391e-05
12:12593275 T C 0.060710 3.0900e-05
12:12601760 T C 0.315592 4.7193e-06
12:12606506 C T 0.029865 -3.1800e-05
12:12607102 G A 0.192529 -6.2435e-06
12:12608050 T C 0.593201 3.7911e-05
12:12613847 T C 0.192056 1.7658e-06
12:12616403 C T 0.585271 2.9602e-05
12:12618690 A G 0.188612 -1.2022e-05
12:12619184 T G 0.053404 2.4337e-05
12:12621567 G T 0.196405 -8.2163e-06
12:12630669 T C 0.064030 3.0834e-06
12:12650954 T C 0.059019 -8.8920e-06
12:12655795 C T 1.098923 -6.6459e-06
12:12658282 T C 0.189037 -6.0415e-05
12:12664650 A C 0.029595 3.2974e-06
12:12679491 G A 0.181971 4.3488e-05
12:12680166 A G 0.286931 -3.6409e-05
12:12687224 A G 0.062771 -1.3493e-05
12:12690235 C T 0.047045 2.9209e-05
12:12690562 T G 0.131709 3.9232e-06
12:12700958 G A 1.159364 2.2196e-05
12:12701791 C G 0.064050 -4.7618e-05
12:12704027 C T 0.582330 3.1570e-05
12:12707576 T C 0.257874 -1.3270e-05
12:12710575 C T 0.039830 2.9470e-05
12:12716979 A G 0.161733 8.2095e-06
12:12717504 T C 0.093652 1.5418e-05
12:12718142 C G 0.091276 -2.0834e-05
12:12721143 T C 0.514846 -1.0618e-05
12:12721149 G C 0.243885 5.9777e-06
12:12721298 T C 0.963202 -4.5412e-06
12:12728945 T G 0.116785 9.0033e-06
12:12728951 C A 0.036133 1.8343e-05
12:12729316 A G 0.512837 -2.2498e-05
12:12730537 A G 0.166933 1.1415e-06
12:12733105 T C 0.038609 9.4877e-06
12:12734261 A G 0.066380 -1.7127e-05
12:12734920 A G 0.048684 2.5045e-05
12:12735409 C T 0.067318 -1.0865e-05
12:12736547 T C 0.031881 1.3073e-06
12:12736912 C A 0.177793 1.1190e-05
12:12739125 C T 0.426135 2.1648e-05
12:12739197 A C 0.382362 -1.8569e-05
12:12741405 T C 0.182899 -3.2970e-05
12:12745334 A G 0.818250 -5.5379e-06
12:12745873 T C 0.222161 -1.0082e-05
12:12746903 G T 0.126194 -2.9258e-06
12:12757953 A G 0.064336 3.5430e-05
12:12762259 A C 0.028515 1.6364e-06
12:12772866 A C 1.193789 1.2273e-05
12:12786190 A G 0.772101 -2.7817e-05
12:12790089 T C 1.930588 -3.3566e-05
12:12796969 C T 0.028054 -3.5016e-06
12:12802521 A G 0.062729 -1.9412e-05
12:12810328 G C 1.101030 -9.6832e-07
12:12811209 T C 1.627340 -4.6755e-05
12:12812881 G A 1.923025 -2.0656e-05
12:12813647 A C 0.970122 3.9885e-07
12:12815037 T C 0.049216 -2.8153e-05
12:12815674 T C 0.037168 -5.0389e-05
12:12815726 A G 0.063446 -3.6721e-05
12:12816097 T C 1.310080 4.8511e-07
12:12817965 G T 0.476549 9.3203e-06
12:12819636 A C 1.863808 -8.3845e-07
12:12828130 G A 0.277813 -1.2442e-05
12:12831568 T C 1.167345 -1.1875e-05
12:12839118 C T 0.196970 -9.8715e-07
12:12847990 G A 0.189267 4.2120e-06
12:12851339 G T 0.408234 8.8189e-07
12:12857086 G T 0.040943 1.2458e-05
12:12863388 C T 0.469236 4.2642e-05
12:12868452 T C 0.238357 -1.2032e-05
12:12871099 G T 0.464552 6.8595e-06
12:12879057 A G 1.193007 7.1924e-06
12:12879254 G T 0.572869 1.8980e-06
12:12879570 C T 1.047658 4.5901e-06
12:12884357 G A 0.699148 -1.9488e-05
12:12885173 G C 0.181805 6.8987e-06
12:12887402 T C 0.286340 -2.4772e-05
12:12890754 A G 0.032731 -1.6255e-05
12:12898699 C T 0.933172 1.0142e-05
12:12900504 G T 0.024120 1.0858e-05
12:12900512 G A 0.718515 -4.8893e-05
12:12901887 C A 0.140152 1.8171e-05
12:12902011 G T 0.635309 2.7895e-05
12:12903539 A T 1.345684 -1.0576e-05
12:12904907 G A 0.086875 2.1952e-05
12:12905989 C T 0.051466 -4.8328e-06
12:12909286 T C 0.050651 -6.3769e-05
12:12910099 G A 0.042731 1.7223e-05
12:12910304 A G 0.214711 5.1393e-05
12:12916202 T G 1.547285 -7.5303e-05
12:12916226 G T 0.046951 4.3930e-06
12:12920279 A C 0.136786 2.4424e-05
12:12922323 C A 0.689696 5.5030e-05
12:12922690 C G 0.114224 -4.1920e-05
12:12928295 A G 0.370949 1.4188e-04
12:12932281 C T 1.129116 -7.7787e-05
12:12939551 G T 1.061395 4.6828e-06
12:12940830 C T 0.532874 -3.0441e-05
12:12941696 A G 1.696226 -1.0247e-05
12:12942126 T C 0.087439 3.6359e-06
12:12942264 C A 0.103113 5.2227e-05
12:12943749 A T 0.035558 -3.7261e-05
12:12944138 A G 0.125857 -5.0110e-05
12:12949313 G C 0.030819 2.2716e-06
12:12949882 C T 1.273785 -4.8441e-05
12:12950602 G T 0.187226 4.1296e-05
12:12952593 G C 1.457463 -6.1262e-05
12:12953664 C T 0.053806 -1.9978e-05
12:12960276 G A 1.582726 -7.7160e-05
12:12961064 T C 0.039920 4.1215e-06
12:12966151 T C 0.435246 3.5043e-05
12:12966967 G A 0.724514 -3.6523e-05
12:12967127 T C 0.542660 2.6699e-05
12:12970100 T G 0.048992 1.6139e-05
12:12973420 G A 0.213627 -2.4198e-05
12:12974543 A G 0.093298 -3.0634e-05
12:12981519 C A 0.103970 -9.2713e-06
12:12986051 T C 0.171042 -1.4986e-05
12:12986182 T C 0.138538 9.4212e-06
12:12988718 G C 0.041521 -3.7845e-05
12:12989427 C T 0.608310 7.1311e-07
12:12990743 G C 0.135575 -4.7744e-06
12:12991526 A C 0.262285 -1.9411e-05
12:12998388 T C 0.110838 1.1266e-05
12:13007952 G A 0.209168 4.7360e-05
12:13008488 T C 0.737211 2.5501e-06
12:13011576 A G 0.026048 -3.5353e-07
12:13013826 G A 0.396419 -7.5267e-05
12:13014573 A G 0.449352 2.7108e-07
12:13026620 A T 0.324037 -6.6326e-05
12:13030845 G A 0.380690 6.3456e-05
12:13032787 C T 1.284380 9.9842e-05
12:13033985 C T 1.190816 -1.9936e-05
12:13034585 C T 0.314297 -6.3364e-06
12:13034729 A G 0.110530 1.1754e-05
12:13036807 G A 1.277502 2.8528e-05
12:13038247 T C 0.039709 -2.2303e-05
12:13038295 G C 0.125513 2.8907e-05
12:13044987 C T 1.177414 1.9942e-05
12:13046211 T C 0.304449 -3.5876e-05
12:13047277 C T 0.053079 -8.1926e-07
12:13050366 G A 0.593490 -2.2254e-05
12:13050484 T C 0.174405 -2.5828e-05
12:13053909 G T 0.203919 2.0110e-05
12:13054317 G A 0.621923 -1.8989e-05
12:13055428 A G 0.020617 -2.1014e-05
12:13058306 G C 0.021510 -2.2120e-06
12:13061294 T C 0.533039 -4.1610e-05
12:13061453 T C 0.021059 -6.3887e-06
12:13061727 G A 0.020822 -1.2083e-05
12:13063003 G C 0.055358 -1.1418e-05
12:13072952 A G 0.811031 -2.5414e-05
12:13078086 G A 0.414223 6.9223e-06
12:13078482 A G 0.054127 -1.7316e-05
12:13079836 G T 0.038174 1.6593e-05
12:13079933 T C 0.303196 8.6962e-06
12:13088147 A G 0.104801 2.6061e-05
12:13089917 C G 0.093347 2.9694e-05
12:13090831 G A 1.073648 -4.4146e-05
12:13091573 A G 0.235761 3.0315e-06
12:13091656 A C 0.022591 -3.6611e-06
12:13092583 A G 0.434769 -7.7488e-05
12:13093342 A G 0.631261 1.3950e-05
12:13094335 T C 1.008118 3.4259e-06
12:13094854 G C 0.371894 1.8254e-05
12:13096761 T C 0.146715 3.4481e-05
12:13097327 C T 1.821827 2.9073e-05
12:13098264 C T 1.174849 1.4729e-06
12:13102576 A G 0.025483 9.1242e-06
12:13103266 T G 0.152327 2.3768e-05
12:13104138 T C 0.056240 -2.7600e-05
12:13109958 A G 1.244076 4.8906e-05
12:13112000 A G 1.766460 2.1821e-05
12:13113794 A G 0.051839 2.7674e-06
12:13116801 A G 0.040764 -1.1066e-05
12:13123769 G A 0.832921 -3.8751e-06
12:13125834 G A 0.172743 -1.1103e-05
12:13128058 C T 1.887604 4.8909e-05
12:13128263 G C 0.076008 -3.9424e-05
12:13140338 G T 0.050119 -6.5301e-06
12:13141452 T C 1.752509 1.5033e-05
12:13145457 A C 1.607635 1.3757e-05
12:13147428 T C 0.072252 -3.4747e-06
12:13154911 G A 1.301940 1.7783e-05
12:13155166 T G 1.289560 1.4994e-05
12:13158974 T C 0.026210 2.2454e-07
12:13169260 C T 0.140100 -9.5016e-06
12:13181472 C T 0.070499 -2.0513e-05
12:13183951 T C 1.162973 1.5709e-05
12:13184050 T C 1.547801 6.3161e-06
12:13189747 T C 0.140905 6.2206e-05
12:13191995 G C 1.527181 -1.3984e-06
12:13200105 A G 0.084054 -8.6566e-06
12:13211471 A G 0.035853 4.6745e-06
12:13212226 A G 0.271653 1.2274e-05
12:13213682 G T 0.060288 2.8718e-06
12:13215613 A G 0.040411 2.5910e-07
12:13217724 G C 0.037746 1.1299e-05
12:13222535 A G 0.058146 -1.9612e-05
12:13222679 A G 0.026421 -3.5957e-05
12:13227541 G C 0.313232 8.9146e-06
12:13229306 T C 0.962443 2.8333e-06
12:13235944 G A 0.340042 2.2676e-05
12:13240597 G A 0.800151 -2.7876e-06
12:13243647 G A 0.030660 3.2405e-05
12:13246547 A G 0.055046 1.0954e-05
12:13257838 A C 0.499484 -6.3556e-05
12:13257875 G A 0.197087 -1.7432e-05
12:13267703 T C 0.032916 2.9245e-05
12:13269208 G A 0.213222 -3.0750e-05
12:13279148 G A 1.419874 2.0740e-05
12:13285371 G T 0.059094 -4.6093e-06
12:13285981 C A 1.465659 2.2892e-05
12:13302532 T C 0.060626 -1.0536e-05
12:13303095 A G 0.189436 2.9272e-06
12:13306942 A G 0.063962 3.1585e-05
12:13319380 C G 0.070632 -1.0281e-05
12:13319685 A G 0.026252 -1.0414e-05
12:13320841 T C 0.110410 1.6816e-05
12:13322171 C A 0.136834 1.1067e-05
12:13322867 T C 1.090656 7.1843e-06
12:13331931 T C 0.115142 1.1833e-05
12:13335670 G A 1.199488 -1.9475e-05
12:13341032 C T 0.058694 3.4579e-06
12:13341209 T C 0.948625 3.3042e-06
12:13344982 A G 0.241837 1.6976e-05
12:13347027 C T 0.037389 2.0000e-05
12:13347567 T C 0.286305 -1.6398e-05
12:13349036 G A 0.082032 -2.7731e-05
12:13352977 G A 0.192020 -1.3421e-05
12:13355925 T C 0.407043 1.0199e-05
12:13362446 A G 0.481450 -5.6625e-05
12:13362818 C A 0.178949 8.2792e-06
12:13366504 A G 0.152921 4.6864e-06
12:13370961 C A 0.425849 4.0805e-05
12:13375068 A G 0.054816 -1.0662e-05
12:13380338 T G 1.575005 -1.4029e-05
12:13380419 C G 0.973595 -5.9965e-05
12:13382117 T C 0.155105 -2.3583e-05
12:13385707 C T 0.434395 -1.7655e-05
12:13403073 C T 0.536866 -2.5671e-05
12:13403367 A G 0.132352 -9.0403e-06
12:13405140 A G 0.030693 -1.8538e-05
12:13405378 G A 0.453731 -7.2562e-06
12:13406688 G T 0.214562 -2.2759e-05
12:13410443 G A 0.102870 1.3258e-05
12:13418859 G A 0.116950 1.3554e-05
12:13423186 G A 1.556617 2.5183e-05
12:13435651 A G 0.887052 3.4072e-05
12:13437496 A G 0.033328 6.4948e-05
12:13448558 G A 0.549963 3.7476e-05
12:13450412 G T 0.025694 -6.9847e-06
12:13450775 A G 0.048519 7.9466e-06
12:13452949 A G 0.468158 -1.5383e-05
12:13454164 A G 0.134737 2.0571e-05
12:13466366 G A 0.189332 -1.4776e-05
12:13468453 G A 0.329033 2.9501e-05
12:13470586 C T 0.767037 2.8963e-05
12:13474729 T C 0.038853 -1.2007e-05
12:13479485 T C 1.639992 4.4554e-05
12:13481710 G C 0.159623 3.5641e-05
12:13481819 A G 0.762552 2.6105e-05
12:13490282 A G 0.444769 3.4895e-05
12:13501229 G T 0.888055 2.8175e-07
12:13509806 T C 0.046013 4.2983e-05
12:13512761 C T 0.126762 9.8618e-06
12:13515734 C T 0.043663 2.6489e-05
12:13521343 T C 0.054413 -3.4307e-05
12:13521600 C T 1.860160 7.3438e-06
12:13525943 T C 0.051313 1.6498e-06
12:13526328 T G 0.713504 4.6507e-05
12:13530145 A G 0.075784 -1.9524e-05
12:13530528 G A 0.093301 7.5836e-06
12:13533981 C T 0.239026 -7.9414e-06
12:13534777 T G 0.515814 1.0273e-05
12:13541120 A G 0.028820 -1.2995e-05
12:13541424 G C 0.284519 -1.1998e-04
12:13553794 T C 0.147916 2.3341e-05
12:13554632 A G 1.706168 -2.4064e-07
12:13555544 A G 0.247679 1.6490e-05
12:13555908 G C 0.647072 -2.5212e-05
12:13555947 A G 0.102214 -4.3877e-05
12:13556792 A G 1.889142 4.9688e-07
12:13557238 A C 0.042767 -3.2579e-05
12:13559471 C T 0.029005 -1.4136e-05
12:13559819 T C 1.602435 -1.9694e-05
12:13560255 A C 1.446282 -1.4906e-05
12:13561793 G A 0.155615 -1.4241e-05
12:13570684 A G 0.074307 -1.2985e-05
12:13571348 T C 0.030822 1.1499e-06
12:13571657 T C 0.042150 1.3806e-05
12:13574009 G A 0.868492 -5.4985e-05
12:13575292 G A 0.043851 1.6228e-05
12:13576211 A G 0.590393 2.5751e-05
12:13583937 C G 0.342691 -3.0183e-05
12:13584000 A G 1.151791 -2.4353e-05
12:13588748 T C 0.079928 2.4079e-05
12:13590359 G A 0.197505 -4.2164e-06
12:13602110 C A 0.068545 6.7292e-07
12:13603607 A G 0.292994 -2.6267e-06
12:13612160 G A 0.217152 2.6200e-05
12:13618558 C T 0.049015 -2.3608e-05
12:13626132 T C 0.117418 -1.0950e-05
12:13627623 T G 0.095541 -1.2116e-05
12:13629381 T C 0.279560 2.5229e-05
12:13636176 A G 1.108722 -3.9215e-05
12:13636432 A G 0.122569 -1.9757e-05
12:13643519 T C 1.067309 -4.8219e-05
12:13644060 A G 1.821168 -1.7034e-05
12:13646062 C A 0.232255 -6.9631e-06
12:13655971 G C 0.451923 1.0458e-05
12:13657536 T C 0.035542 -8.0665e-06
12:13662749 C T 0.307656 3.7575e-05
12:13663806 A C 0.956847 2.7382e-05
12:13674937 T G 0.137928 -2.7352e-05
12:13676099 C T 0.544763 4.2094e-05
12:13676937 G A 0.054059 6.1058e-06
12:13682508 C T 0.709168 -7.1802e-06
12:13688908 G A 0.217389 2.5885e-05
12:13695122 C A 0.202160 3.7561e-05
12:13700649 G A 0.601520 -6.0251e-06
12:13703465 C T 0.205863 4.5618e-05
12:13705892 C T 1.452702 -1.8770e-05
12:13710267 C A 0.170747 4.0613e-05
12:13711987 C T 0.073388 -1.4525e-06
12:13715150 G T 0.042611 -1.1758e-05
12:13715308 C A 1.045721 -2.0721e-06
12:13715975 G A 0.149785 -8.3699e-06
12:13716638 A G 1.049018 1.1826e-05
12:13721148 C A 1.127960 -1.3354e-05
12:13732966 A G 0.120518 5.0800e-08
12:13738168 C T 0.099426 -2.8769e-06
12:13752832 G A 0.770640 -9.4223e-06
12:13785674 T C 0.019994 1.4854e-05
12:13787846 C T 0.049483 -6.7878e-06
12:13788827 A G 0.700384 -2.2321e-05
12:13798059 T C 0.066789 5.0044e-06
12:13807004 C A 0.203685 -7.0948e-06
12:13820027 C T 0.792154 -8.0890e-06
12:13827948 G A 0.249552 3.9037e-05
12:13836059 C T 0.023743 -1.1325e-05
12:13842155 C T 1.616636 -6.8706e-06
12:13847424 T C 0.291465 3.7361e-06
12:13855449 T C 1.966568 -2.8164e-05
12:13856861 C T 1.115561 1.9050e-05
12:13857554 T C 0.917770 1.7283e-05
12:13858771 C T 0.201816 3.9342e-05
12:13859584 A G 0.118541 -1.8297e-07
12:13861951 C T 1.082512 1.4560e-05
12:13862534 A C 1.354623 2.5546e-05
12:13870464 G A 0.106317 2.6517e-05
12:13872044 T G 0.114737 2.9325e-06
12:13874474 T G 0.081275 -4.1141e-05
12:13893865 C T 0.487676 8.0429e-06
12:13894396 A G 0.490022 -3.6379e-05
12:13898156 T C 0.276707 6.7053e-05
12:13904807 G T 0.210047 1.6509e-05
12:13911665 C T 0.069266 -1.5210e-05
12:13913209 T C 0.049129 1.7509e-06
12:13916300 A G 0.026820 -5.7473e-05
12:13918320 T C 0.340604 -2.1494e-05
12:13927896 T C 1.583632 -3.9034e-05
12:13937320 C T 1.162025 -5.2862e-06
12:13940083 G A 0.506336 1.3453e-05
12:13945607 T C 0.038797 1.2970e-05
12:13953703 C T 0.570519 7.5355e-06
12:13955016 A G 0.143495 1.0271e-06
12:13957830 T C 0.031611 1.5350e-05
12:13964967 A G 0.629083 6.1266e-05
12:13970704 A G 0.031433 -7.9998e-06
12:13975298 A G 0.681169 1.9730e-05
12:13985992 A C 0.033776 6.2280e-06
12:13987986 T C 0.039122 -2.2872e-05
12:13988493 G A 0.448430 -2.2810e-05
12:13994519 C T 0.539210 -7.1414e-06
12:13995233 A C 0.217126 1.6083e-05
12:14001448 T C 0.214124 6.2038e-05
12:14004308 G A 0.070009 1.5463e-05
12:14006305 C T 0.081405 -2.9663e-05
12:14009187 T G 0.085157 3.0865e-05
12:14010378 C T 0.038969 -6.2237e-06
12:14011562 T C 0.187330 -1.8350e-06
12:14018167 T C 0.083726 1.2436e-05
12:14019128 T C 0.069668 2.0820e-05
12:14019157 T C 0.234053 1.2453e-05
12:14022546 A C 0.055306 1.8194e-05
12:14026448 A G 0.084878 1.5540e-05
12:14029888 T G 0.085638 1.0285e-05
12:14033444 G T 0.026346 -8.1065e-06
12:14045266 C T 0.173301 5.7519e-06
12:14054916 T G 0.272990 -9.4843e-06
12:14061569 T G 0.398282 1.6195e-05
12:14061933 A G 0.021244 -2.6894e-05
12:14064461 T C 0.143628 1.0051e-07
12:14068697 A G 0.416589 -7.9808e-06
12:14072230 G T 0.041719 3.8029e-05
12:14083859 G A 1.728435 -5.6282e-06
12:14086593 T G 0.102244 1.1231e-05
12:14086683 A G 0.198064 -1.0162e-05
12:14091633 C A 1.759744 -7.8091e-06
12:14093403 T C 0.178816 1.3709e-05
12:14094914 G T 1.212543 -1.1712e-05
12:14096896 C T 0.025366 2.3974e-05
12:14105762 C T 0.110507 -2.7995e-06
12:14115355 C T 0.029427 4.6078e-05
12:14115482 T C 0.161681 -1.6195e-05
12:14120489 G A 0.699177 -4.1517e-05
12:14127702 T C 0.046954 -5.1962e-05
12:14132811 G T 1.949144 2.5330e-05
12:14136141 C T 1.075887 -2.4207e-06
12:14141030 A C 0.033270 -1.8095e-05
12:14142036 C T 0.141002 -3.8816e-05
12:14142486 C A 0.577540 3.7361e-06
12:14144656 A G 0.080039 -1.8971e-05
12:14153668 T C 0.122777 8.5151e-06
12:14156876 A G 0.659523 1.1863e-05
12:14161147 T G 0.085713 5.9994e-05
12:14179521 C T 0.154037 8.4217e-06
12:14181764 T C 0.041874 3.3305e-06
12:14182283 T C 0.025256 -8.7804e-06
12:14197140 A G 0.034266 3.6958e-05
12:14197508 C T 0.032958 -4.6873e-05
12:14200602 T G 0.302108 4.5743e-05
12:14205666 A G 0.345022 -3.2853e-06
12:14209479 T C 0.037282 1.5975e-05
12:14212129 T G 0.024451 -2.6069e-05
12:14217473 G T 0.074002 -2.7545e-05
12:14225505 G C 0.320340 3.8938e-06
12:14226627 C T 0.302479 -5.0325e-05
12:14230675 C T 0.250539 -3.3058e-05
12:14247984 C T 1.417416 -1.3740e-05
12:14264289 A G 0.892018 -9.4367e-06
12:14264599 T C 0.783880 -1.3579e-05
12:14264695 C T 0.827189 -2.3415e-05
12:14265171 C T 0.224076 -2.3535e-06
12:14265870 T C 0.088731 2.3679e-05
12:14266144 G T 1.126999 -1.0964e-05
12:14266345 T C 0.640535 4.9245e-06
12:14271203 C T 0.062898 7.7840e-06
12:14277051 T C 0.030949 4.2489e-05
12:14277877 A G 0.392190 2.3076e-05
12:14281615 A C 1.547925 -8.5803e-06
12:14289414 T C 0.415823 -2.7967e-07
12:14290517 C T 0.045912 -3.8494e-06
12:14290964 C T 0.922214 -2.8191e-05
12:14294621 C T 0.022477 -1.7669e-05
12:14299083 C T 0.117178 1.4108e-06
12:14300449 T C 0.115535 1.3583e-06
12:14304708 C T 0.554900 2.6381e-06
12:14312518 G A 0.262444 5.7222e-06
12:14317347 C T 0.111445 2.1171e-05
12:14318556 A C 0.041683 -8.5457e-06
12:14325293 A G 1.674801 -3.3383e-05
12:14325980 C G 0.263834 -1.3832e-05
12:14326698 C T 0.191624 -3.4086e-05
12:14341143 A G 0.020887 4.8803e-06
12:14342428 A G 0.296113 -1.3502e-05
12:14342473 C T 0.079740 6.0009e-06
12:14344879 T C 0.192085 1.9768e-05
12:14344939 T C 0.372140 4.8770e-06
12:14348635 T C 0.254168 1.6355e-05
12:14356938 T C 1.888214 1.7202e-06
12:14358839 T C 0.110193 1.2575e-05
12:14361754 G A 0.068107 -2.1416e-05
12:14363655 A G 0.126876 -6.0224e-05
12:14366764 T G 0.237922 -1.4557e-06
12:14367408 G T 0.100033 -3.9964e-05
12:14367905 T G 0.059366 3.0578e-06
12:14369343 A T 0.029177 -4.2449e-05
12:14388518 T C 1.851886 -2.0429e-06
12:14390700 T C 0.200978 -1.3238e-05
12:14396892 G T 0.860812 -5.0529e-06
12:14399714 T C 0.248877 1.1969e-05
12:14403600 A G 0.065984 3.4156e-05
12:14407855 C T 0.020410 8.3496e-06
12:14408639 T C 0.391768 2.0917e-05
12:14408741 A G 0.831980 1.1008e-05
12:14410634 T C 0.400804 5.6776e-06
12:14412901 A G 0.036444 -9.4162e-06
12:14413123 T C 0.113435 -1.3109e-05
12:14414886 C G 0.044526 -9.5676e-06
12:14416130 T C 0.277112 5.9348e-05
12:14426383 T C 0.039765 8.8121e-06
12:14426816 C T 0.162499 -1.3333e-05
12:14428118 A G 0.754025 1.6754e-05
12:14430436 C T 0.217431 -1.8653e-05
12:14431168 A C 0.044069 -1.1425e-05
12:14433765 C G 0.687784 -3.8100e-05
12:14445548 C T 0.050060 -1.0421e-05
12:14451076 T C 0.572557 -6.5206e-06
12:14451770 C T 0.407721 -7.8753e-06
12:14461010 G A 0.138918 1.7223e-05
12:14466020 C A 1.706834 5.8331e-06
12:14466871 A G 0.685061 2.0511e-05
12:14477187 C T 0.558691 -4.9101e-05
12:14483680 C A 0.080344 9.3577e-06
12:14487349 T C 0.025314 -1.8890e-05
12:14492516 G A 0.865373 -3.7311e-05
12:14548314 C A 1.058117 4.2979e-05
12:14557680 T C 0.836086 5.7883e-05
12:14560191 G A 0.163223 -3.8563e-06
12:14561102 T C 0.074631 2.9580e-05
12:14562724 C A 0.060463 3.0449e-06
12:14563307 T C 0.107054 -8.5881e-06
12:14577892 T A 0.838517 5.7300e-05
12:14580590 A G 0.032439 -1.7544e-05
12:14583110 A G 0.192078 -5.2468e-05
12:14585941 G A 0.051362 1.2604e-05
12:14587301 G A 0.920185 -3.2610e-05
12:14601250 C T 0.040803 -4.0614e-06
12:14631753 C G 0.066922 -2.2250e-05
12:14642072 T C 0.059856 -3.1155e-06
12:14653867 T C 0.755855 6.1266e-05
12:14656072 C G 0.047519 -2.0856e-05
12:14656768 C G 0.997442 3.5885e-05
12:14660184 C T 0.282984 1.1640e-05
12:14660494 C A 1.750698 -3.8303e-05
12:14663757 C T 1.226267 -7.7487e-06
12:14664250 G A 0.134121 9.4757e-06
12:14674637 C T 0.026499 -2.4931e-06
12:14677643 G A 0.398964 1.9107e-05
12:14680320 C A 0.736689 1.4739e-05
12:14685519 C G 0.179822 1.4039e-05
12:14688644 T C 1.962602 8.3243e-06
12:14693353 A G 0.622095 2.0503e-05
12:14700841 T C 0.030832 6.6012e-08
12:14711123 T C 0.100153 1.6507e-05
12:14715793 T C 0.602779 -3.3095e-05
12:14717253 T C 0.045201 -5.7737e-06
12:14723788 A G 0.026466 -6.4045e-06
12:14735003 T C 0.061271 -3.7221e-06
12:14737497 C T 0.153998 -1.6115e-05
12:14741557 G A 0.067322 3.4341e-05
12:14744468 A G 1.961722 1.6065e-05
12:14765555 T C 0.035438 -1.5612e-06
12:14770417 A G 0.083694 1.7745e-05
12:14770729 A C 0.153067 -1.5317e-05
12:14775214 C T 0.832025 -2.7200e-05
12:14797088 G C 0.044831 -1.9599e-05
12:14798664 C T 0.250075 8.9576e-08
12:14802050 G A 0.026379 1.3222e-05
12:14812266 C T 1.144313 5.9360e-06
12:14824846 T C 1.703848 -9.4347e-06
12:14829702 T G 0.077621 -4.7607e-05
12:14836878 G A 0.075657 8.9572e-07
12:14841126 T C 0.181763 -7.7474e-06
12:14841358 G T 0.234946 1.0104e-06
12:14841524 C T 0.310535 6.9800e-06
12:14849828 C T 0.036895 -1.5722e-05
12:14866749 G T 0.503606 -7.5499e-06
12:14891740 T C 0.054325 2.7125e-05
12:14891897 C T 0.360180 4.1298e-05
12:14894148 A C 0.512935 -7.6543e-06
12:14895023 T C 0.024525 -2.6283e-05
12:14896899 T C 0.052414 -2.2585e-05
12:14902160 A G 0.043614 1.7339e-06
12:14902622 A G 0.083989 4.4450e-05
12:14915907 T C 0.041706 1.4290e-05
12:14923347 A C 0.075414 3.3400e-06
12:14924365 C T 0.167128 -2.7205e-06
12:14925996 C T 0.141963 -3.6157e-05
12:14928493 A G 0.053053 3.2497e-05
12:14929721 T C 0.094411 -1.6330e-05
12:14930055 T G 1.176352 -1.9838e-06
12:14930869 T C 0.037392 4.2997e-05
12:14934971 A G 0.114208 1.3053e-05
12:14935047 G A 0.067237 -9.8836e-07
12:14950247 T C 0.038151 2.1497e-05
12:14951341 G A 0.422331 -1.6115e-05
12:14955413 G C 0.499224 -1.4174e-05
12:14955702 A T 1.132566 -6.0140e-06
12:14958488 A G 0.406381 -8.2598e-06
12:14959470 G A 0.052118 1.5211e-05
12:14966643 T C 0.176054 7.6523e-06
12:14976178 A T 0.283013 1.1230e-05
12:14980005 A G 0.215331 -3.6157e-05
12:14982352 C G 0.204847 5.4510e-06
12:14985204 T C 0.398867 -4.1736e-06
12:14993439 T C 0.796094 3.7995e-05
12:15000276 T G 0.084817 -2.1691e-07
12:15000451 A G 0.218279 -8.8694e-06
12:15004591 C T 0.038651 1.3989e-05
12:15027480 G A 0.225948 -5.0192e-05
12:15035081 C T 0.790495 4.0328e-05
12:15039295 A G 0.101617 3.8514e-05
12:15041228 T C 0.077718 -1.6291e-05
12:15044239 G A 0.039395 -2.3295e-05
12:15054743 T G 0.040628 -1.8658e-05
12:15057079 T C 0.046769 1.5425e-05
12:15057859 T C 0.400885 3.6311e-05
12:15062382 T C 0.034091 2.1449e-05
12:15064688 T C 0.055036 -1.0478e-05
12:15064883 A G 0.371874 -4.8638e-05
12:15070314 G A 0.039313 2.3869e-05
12:15070810 G A 0.050826 6.8731e-06
12:15071941 G A 0.024032 -1.1039e-05
12:15081218 A G 1.223547 -3.1731e-05
12:15084767 A G 0.081470 -1.4533e-05
12:15090599 T C 0.023094 -2.4820e-05
12:15090695 T A 0.040826 -4.2072e-06
12:15091701 T C 0.033990 -1.7567e-05
12:15101435 C T 0.093064 2.3881e-05
12:15101759 C T 0.084122 1.8531e-05
12:15102521 A G 1.076988 -9.6299e-06
12:15104605 G T 0.057854 -4.0944e-06
12:15104675 A G 0.482652 2.1006e-05
12:15105984 C T 0.544017 2.1735e-05
12:15107849 A G 0.034815 -5.8994e-06
12:15108696 T C 0.052008 5.0307e-05
12:15112447 A C 0.051553 -4.1847e-06
12:15113971 G T 0.235423 -3.6759e-05
12:15116840 G A 0.363532 1.4991e-05
12:15126938 C A 1.970612 1.8633e-05
12:15130644 T C 0.051596 -1.1064e-05
12:15135956 C A 0.022468 -2.1255e-05
12:15137857 C G 0.029203 1.9163e-05
12:15138159 A G 0.912301 -2.8361e-05
12:15138775 T C 0.085443 1.0787e-05
12:15140219 G A 0.223449 -1.1296e-05
12:15163084 G A 0.092341 -1.5521e-05
12:15163601 T C 0.161181 6.1962e-07
12:15169444 A G 0.255716 -4.5149e-05
12:15176831 C T 1.661064 1.6299e-05
12:15190441 T G 0.757790 -6.7067e-06
12:15192814 G A 0.312904 -2.0755e-05
12:15201824 C A 0.808662 -2.6059e-05
12:15203238 G A 0.046694 1.6987e-05
12:15205163 C T 0.091415 -4.1463e-05
12:15205467 T G 1.720122 -3.0161e-06
12:15218445 A G 1.160357 3.0071e-05
12:15230290 C T 0.497076 -2.0724e-05
12:15238321 T C 0.891460 -2.2628e-05
12:15239535 A G 0.857031 -3.1078e-06
12:15241484 A G 0.291141 -1.3857e-05
12:15243647 A G 0.060428 -1.6732e-05
12:15245164 T G 0.904888 -7.8275e-06
12:15250843 T C 0.032913 1.9785e-05
12:15259723 A G 0.477503 -3.2997e-05
12:15261881 G A 0.041498 -1.5020e-05
12:15270194 T C 1.331775 -1.8861e-05
12:15275119 T C 0.074800 5.6374e-06
12:15277357 C A 0.257160 -1.8467e-05
12:15292753 T G 0.872958 1.1073e-05
12:15302829 C T 0.053053 2.4046e-05
12:15303708 G A 0.943808 1.0174e-05
12:15305161 C T 0.373280 -1.9836e-05
12:15310339 T C 0.310710 3.0250e-05
12:15311829 C A 1.523071 2.4056e-05
12:15317413 G A 0.123156 3.1070e-06
12:15318866 C T 0.071583 3.5013e-06
12:15319537 G A 1.278015 -1.5360e-05
12:15320159 A G 0.044517 -2.5071e-05
12:15321802 C T 0.428537 2.8794e-05
12:15341028 C T 0.300187 -1.8277e-05
12:15344407 C T 0.241980 -4.2658e-05
12:15351588 A G 0.164086 2.7060e-05
12:15351989 T C 0.035915 -8.8805e-06
12:15356376 G A 0.037084 -2.2160e-05
12:15364914 C T 0.039573 -2.0822e-05
12:15367871 A C 0.049593 -5.1331e-06
12:15371606 G A 0.646384 1.3093e-05
12:15387778 T C 0.046084 1.1096e-05
12:15395793 T C 0.364094 1.9526e-05
12:15398104 T C 0.031588 1.7966e-05
12:15422233 C T 0.063466 2.3487e-05
12:15422326 A G 0.023438 -4.0335e-05
12:15430153 G A 0.061784 9.5046e-06
12:15437997 A G 0.388918 1.8147e-05
12:15456529 T C 0.051021 -8.9519e-06
12:15471757 A G 0.037778 2.8718e-05
12:15498725 T C 0.037781 -3.4107e-05
12:15500146 G A 0.136854 1.2782e-05
12:15503107 C T 0.039460 8.4418e-06
12:15506641 C T 0.566030 7.9528e-06
12:15508031 A G 0.234576 2.7284e-05
12:15509853 A G 0.031033 1.4475e-05
12:15515239 G A 0.534390 3.2316e-06
12:15520729 T G 0.561567 -1.5291e-07
12:15523603 G A 0.028174 -1.8604e-05
12:15528049 G A 0.076452 1.5071e-05
12:15547710 A G 0.410915 -5.6365e-06
12:15552594 A G 0.144173 -1.8800e-05
12:15567923 A G 0.426291 -2.2037e-05
12:15568254 A G 0.076215 1.3361e-06
12:15570450 A G 0.182487 -1.0323e-05
12:15574860 G A 0.023724 3.7949e-05
12:15577635 T G 1.068837 5.8465e-05
12:15582344 A G 0.202832 -1.7505e-05
12:15583214 T G 0.267187 5.2381e-06
12:15609844 T C 0.683899 2.8058e-05
12:15623603 G A 0.520049 -1.1976e-05
12:15625273 G T 0.045568 -1.8782e-05
12:15625399 C T 0.062151 8.5191e-06
12:15626920 T C 0.057896 1.2014e-05
12:15630762 G A 0.063978 1.7899e-05
12:15638143 A C 0.079575 9.2339e-06
12:15641002 T C 1.236994 9.5150e-06
12:15656846 G C 0.066218 -1.4297e-05
12:15661441 G A 1.329347 -2.3786e-05
12:15663238 T C 0.030456 -1.9938e-05
12:15663968 A G 1.412148 -1.1842e-05
12:15668152 A G 0.756164 -1.8578e-05
12:15668642 A G 0.045529 1.5327e-05
12:15679208 A G 0.780761 -2.9452e-05
12:15681099 G A 0.078208 1.4145e-06
12:15689109 T C 0.023948 7.8938e-06
12:15689418 G A 1.545042 2.9078e-06
12:15693895 G A 0.129921 1.7154e-05
12:15699498 A C 0.066299 1.7496e-05
12:15700364 C T 0.086261 2.0844e-05
12:15703938 T C 0.569311 9.3473e-06
12:15723681 C A 0.054150 3.3615e-06
12:15723745 A C 0.067068 1.3977e-05
12:15731744 T C 1.439050 -2.6876e-05
12:15735442 A G 0.381550 3.8851e-05
12:15738030 C A 0.102519 1.7330e-05
12:15738735 A G 0.094314 2.2873e-06
12:15745091 G A 0.086186 -1.4407e-06
12:15756489 G T 0.290774 1.3545e-05
12:15759588 C T 0.077325 1.2749e-05
12:15764436 A G 0.303384 -1.8242e-05
12:15771079 A G 1.947638 3.6370e-06
12:15775786 A C 0.338244 1.6383e-05
12:15799990 C T 0.080026 -3.9245e-06
12:15801554 T C 0.118973 -5.4036e-06
12:15808421 G T 0.221375 -1.1625e-05
12:15812177 G A 0.367801 -9.8833e-06
12:15816183 T G 1.947700 6.1399e-06
12:15826413 C T 0.043738 -1.6614e-05
12:15834192 C T 0.027252 4.7841e-06
12:15836518 T C 0.052790 4.0809e-06
12:15838602 G A 0.080909 -2.1179e-05
12:15849625 A C 0.121501 3.9957e-06
12:15856513 G T 0.367220 2.8631e-05
12:15861393 A C 0.061762 2.9940e-05
12:15864308 G A 0.024720 2.6678e-05
12:15875749 A G 0.023688 2.7171e-05
12:15899535 C T 1.410750 -2.9749e-06
12:15915361 T C 0.023088 4.0757e-06
12:15930366 A G 0.497731 -3.4119e-05
12:15930805 C T 0.072752 -3.6862e-05
12:15941484 G A 0.059548 6.5267e-06
12:15972355 C T 0.221167 1.6791e-06
12:15984819 G A 0.305169 4.8895e-06
12:15986148 T G 0.108005 -5.2681e-06
12:15997805 A G 0.040823 -1.6537e-06
12:16004467 G A 0.091688 -2.0814e-06
12:16007121 T C 0.101825 -8.3847e-06
12:16012689 G T 0.092422 8.7884e-06
12:16016108 C T 1.525405 -8.7302e-08
12:16024672 C T 0.052436 -5.9384e-05
12:16024769 T C 0.084674 -5.2656e-06
12:16036261 G C 1.700748 2.6456e-06
12:16040464 C G 0.065186 9.0095e-06
12:16042988 T C 0.023152 1.2455e-06
12:16049958 G A 0.298337 -5.2965e-06
12:16060925 A G 0.055825 8.1487e-06
12:16061804 C G 0.052177 8.3420e-06
12:16072620 C A 0.423804 1.4240e-05
12:16096497 G T 0.448567 7.0218e-06
12:16104291 G T 0.085239 1.6102e-05
12:16105710 T C 0.068662 -2.3706e-05
12:16105834 A G 0.050963 2.4774e-05
12:16106230 A G 0.075293 2.0440e-06
12:16109673 G T 0.710657 -8.6409e-07
12:16128785 G C 0.539310 1.6075e-05
12:16129119 T C 1.196158 5.5020e-06
12:16130165 A G 0.626769 -8.1175e-06
12:16131292 T C 0.280709 8.3791e-06
12:16138787 C G 1.177651 1.1643e-05
12:16138806 C T 0.418329 -7.3734e-06
12:16141549 T C 0.265755 3.6004e-06
12:16143569 C T 0.060343 8.3020e-06
12:16148805 G C 1.956581 2.1727e-05
12:16150512 A G 0.158241 -1.1550e-05
12:16153532 T C 0.068097 1.9312e-05
12:16155283 A G 0.543974 1.4091e-05
12:16163105 A G 0.038398 3.0568e-05
12:16169287 C T 0.067075 -1.3221e-05
12:16170574 C T 0.058081 -2.7638e-05
12:16174267 G A 1.472212 -1.6839e-06
12:16180922 G A 0.066312 -1.4060e-05
12:16184839 T G 0.037470 6.8877e-06
12:16187967 A G 0.417105 7.5249e-06
12:16202190 C G 0.120436 -2.6778e-05
12:16213713 A C 0.127584 -1.1814e-07
12:16214979 G A 0.041287 -1.4838e-05
12:16218747 G T 1.481187 -1.4585e-05
12:16222043 A C 0.099734 -2.3866e-05
12:16223147 T C 1.500549 -1.5299e-05
12:16227751 T C 0.064975 -4.7247e-06
12:16231209 T G 0.038116 2.9827e-06
12:16235817 G A 0.021319 -9.9745e-07
12:16241655 A G 0.267414 4.9839e-06
12:16242177 A G 0.113490 2.3414e-05
12:16246415 A G 0.047431 1.5115e-05
12:16250713 A G 1.761162 2.9247e-07
12:16253170 C T 0.034007 -1.9086e-05
12:16253493 C T 1.116412 -2.0578e-05
12:16260142 C T 0.056163 -5.0925e-06
12:16261743 T C 0.946077 -2.4588e-05
12:16262265 T G 0.151106 -1.7694e-05
12:16266652 C A 0.093519 1.1472e-05
12:16270410 T C 0.033695 1.0824e-05
12:16272937 C A 1.030008 -2.3604e-05
12:16273550 G A 0.618145 2.3842e-05
12:16276559 C T 0.813388 2.8432e-05
12:16277030 A G 1.395231 -3.1050e-06
12:16277174 G C 0.776109 -8.2181e-07
12:16277422 C G 1.315462 -3.9462e-05
12:16278812 A G 0.083255 -1.4489e-05
12:16285718 T C 1.755005 3.7506e-06
12:16294049 T C 0.924476 4.0258e-05
12:16295453 G A 0.159837 2.4692e-05
12:16295582 A G 0.436570 -2.5760e-05
12:16299842 A G 0.239578 -2.1928e-05
12:16300444 C T 0.132946 9.2506e-07
12:16301626 G A 0.473258 -1.9944e-05
12:16304213 T C 0.247329 -4.3533e-06
12:16307468 G A 0.072960 2.2351e-05
12:16307995 A G 0.092061 -2.9192e-06
12:16309061 G A 0.721034 -1.1460e-04
12:16309290 G A 1.127415 -5.2004e-06
12:16310816 G A 0.783276 -1.1534e-05
12:16317511 T G 0.058532 1.1282e-05
12:16317914 A G 0.154274 -1.8075e-05
12:16320013 G A 1.514301 -2.1203e-05
12:16320109 G T 0.024545 2.8711e-05
12:16320547 C T 0.099429 8.2436e-05
12:16322428 A C 0.197862 -2.3581e-05
12:16323450 C A 0.368515 -1.6486e-05
12:16325402 A G 0.086845 2.2703e-06
12:16325851 T C 0.075024 -1.6883e-06
12:16328667 A G 1.206253 -1.5327e-05
12:16329053 G A 0.970911 -1.1864e-05
12:16329764 C A 0.107541 1.6276e-06
12:16330140 G A 0.030141 7.5536e-06
12:16330884 T C 0.039739 2.8835e-06
12:16332781 T G 0.069243 -3.0710e-06
12:16337500 G A 0.046506 2.6521e-05
12:16337967 T C 0.234297 -3.8374e-05
12:16338513 T C 0.842581 3.0285e-05
12:16340300 T C 1.508121 -2.5491e-06
12:16343700 T G 0.076339 2.5946e-05
12:16345657 T C 0.080266 8.0546e-06
12:16347308 A G 0.969431 6.2434e-06
12:16355504 T C 1.068698 2.2991e-05
12:16358948 G A 0.038508 4.8586e-05
12:16363176 C T 0.339786 -3.8874e-05
12:16364884 G A 0.351675 5.4576e-04
12:16375114 T C 0.028868 1.7388e-05
12:16377514 C T 0.071859 -1.7283e-05
12:16384735 C A 0.222430 -6.2347e-05
12:16392018 C G 0.069263 -1.9446e-05
12:16394164 T G 1.928611 1.7123e-05
12:16395148 A G 0.162243 -2.5756e-05
12:16397677 A G 1.928696 1.8074e-05
12:16397734 A C 0.878259 2.0592e-06
12:16407309 A G 0.845281 -1.6507e-05
12:16414097 C G 1.928034 1.8354e-05
12:16419405 G T 0.618138 2.2634e-05
12:16421539 T C 0.308587 -1.5221e-05
12:16423998 G T 0.136289 3.8174e-06
12:16425656 T A 0.401674 1.4988e-05
12:16426631 T C 0.282715 3.6672e-05
12:16429167 G A 0.036191 6.1400e-05
12:16442476 G A 0.029112 4.8118e-05
12:16443522 C A 1.592357 -2.5862e-05
12:16461783 G A 0.194746 -1.5159e-05
12:16464540 G A 1.702562 -5.3104e-05
12:16475760 G A 1.876571 -2.9004e-05
12:16480895 G C 0.437154 -6.9092e-06
12:16480949 A C 1.050320 -2.2300e-05
12:16482540 G A 0.282046 -2.6415e-06
12:16504304 T C 0.039268 1.1562e-05
12:16505296 A G 1.470768 -3.5600e-06
12:16513161 C G 1.377178 -5.6029e-05
12:16513370 G A 0.335774 3.3261e-06
12:16514921 A G 0.639515 -1.0793e-04
12:16514931 T C 0.158309 4.9530e-05
12:16519385 G A 0.795714 -4.0647e-05
12:16529342 G A 0.177242 2.9288e-05
12:16537669 A G 1.049320 -3.2494e-06
12:16537735 G C 0.078581 1.8486e-05
12:16539850 C T 0.661227 -5.4611e-05
12:16546705 T C 0.079727 -2.8536e-05
12:16547010 G A 0.636604 -1.7065e-04
12:16549372 T C 0.229509 1.0691e-04
12:16565164 C T 0.806367 -3.9816e-05
12:16568790 A G 0.102870 5.4402e-07
12:16571129 T C 0.131355 1.2255e-06
12:16571448 G A 0.863779 -2.0404e-05
12:16577024 A G 0.039544 -3.7562e-05
12:16586596 G A 0.046539 3.7197e-06
12:16589369 T G 0.089062 7.3865e-06
12:16590311 T C 1.283322 3.9338e-05
12:16609038 C T 1.074923 -3.1860e-06
12:16622999 A G 0.099153 2.7948e-05
12:16640907 C T 0.050002 5.3585e-05
12:16650668 A G 1.179225 -9.5764e-06
12:16652161 T G 1.852033 5.0478e-05
12:16662428 T C 0.026807 9.4869e-06
12:16666657 A G 0.082554 -1.5039e-06
12:16670599 G A 0.181831 -3.4511e-05
12:16670944 A G 0.094794 -8.6052e-06
12:16672401 G T 1.087193 1.0512e-06
12:16674220 G A 0.278914 2.4352e-05
12:16687223 T G 0.673798 -9.6163e-06
12:16695762 A G 0.811424 9.5552e-06
12:16699139 A G 0.034052 3.0938e-06
12:16707237 G A 0.358910 -1.1483e-05
12:16710805 T C 0.573080 2.3773e-05
12:16729539 T C 0.040060 -4.7362e-06
12:16730275 T C 0.081529 3.3126e-06
12:16731959 A C 0.255784 -9.6208e-06
12:16733283 T C 0.133426 -3.8359e-06
12:16737369 A G 0.024379 2.0199e-05
12:16738120 C T 1.120573 1.1006e-05
12:16743217 G A 1.172035 1.0036e-04
12:16746127 G A 1.056838 -7.9573e-05
12:16753352 T C 1.755115 -1.5658e-05
12:16757757 C A 0.048142 8.0397e-06
12:16757863 C T 0.227568 4.7687e-06
12:16773372 A C 0.631969 1.7280e-05
12:16776256 G A 0.074446 -1.0454e-05
12:16778817 G A 0.107830 7.2633e-06
12:16796779 T C 0.055215 -2.0600e-05
12:16796927 G T 0.087436 -7.2933e-06
12:16799226 G T 0.047224 -4.0990e-05
12:16800090 T C 0.031465 2.6418e-05
12:16814306 G A 0.510877 -1.2604e-04
12:16817197 A C 0.973991 -5.7368e-05
12:16817767 A G 0.238594 -5.0656e-06
12:16827653 A G 0.105480 -4.5890e-05
12:16835652 T A 0.670841 2.2236e-05
12:16837560 A G 0.037931 7.1475e-06
12:16842124 C T 0.084070 -9.0555e-06
12:16848162 C T 1.802121 -3.8067e-05
12:16855409 C T 0.039245 2.7317e-05
12:16856066 G A 0.144426 1.7775e-05
12:16856880 T C 0.043900 9.1496e-06
12:16858726 G A 0.029774 -2.9944e-05
12:16869546 T C 1.362857 -5.1642e-05
12:16872317 C T 1.646169 -3.3491e-05
12:16872687 C A 0.086667 -1.2779e-05
12:16872910 G C 0.293504 2.3700e-05
12:16880852 A C 0.066965 -4.2136e-06
12:16881345 C A 0.068643 2.3916e-05
12:16890177 C T 0.524844 -8.8246e-06
12:16897233 G A 0.101542 -2.3868e-05
12:16908506 C T 0.602876 -1.3397e-05
12:16912173 A G 0.122530 -1.1202e-04
12:16914486 A G 0.123692 5.0599e-05
12:16914688 T C 0.094700 -9.0787e-06
12:16928510 G T 0.086767 -5.3481e-08
12:16937823 G A 0.040015 -1.8110e-05
12:16942023 C A 0.356103 9.0639e-05
12:16958019 A G 1.220878 3.1933e-05
12:16963879 A G 0.055844 1.1543e-05
12:16964245 G T 0.258696 4.2845e-06
12:16989525 G A 0.748043 5.1761e-05
12:16998148 T C 0.048074 1.4844e-06
12:17008555 G A 0.304439 -1.6462e-04
12:17010248 A G 0.066280 -7.8273e-06
12:17010595 A T 0.070363 3.4506e-05
12:17010988 T C 0.062106 2.0561e-05
12:17025362 G A 0.969340 6.2853e-05
12:17028884 T G 0.652203 4.2321e-05
12:17029434 T G 0.141378 8.0123e-06
12:17053234 T C 0.057782 4.2851e-05
12:17054504 C T 0.912269 4.9317e-05
12:17055157 A G 0.098959 -8.7701e-06
12:17056829 G A 0.056237 6.7336e-05
12:17057795 A C 0.033929 -5.0171e-05
12:17067227 C T 0.055715 -2.5958e-06
12:17070922 C T 0.035269 5.0805e-05
12:17077553 C T 0.065965 -1.1096e-05
12:17082057 G A 0.021062 1.2386e-05
12:17101836 G A 0.055562 -2.4101e-05
12:17139900 T C 0.326410 1.1301e-05
12:17145006 T C 0.031812 -2.7000e-05
12:17168386 C G 0.063501 4.2003e-05
12:17169177 C A 0.067146 2.6607e-05
12:17174618 C T 1.022627 -5.2485e-05
12:17174622 G A 0.411434 -3.1404e-05
12:17193780 G A 0.092318 -2.6271e-05
12:17201808 G A 1.622261 -8.2182e-05
12:17208539 A C 0.025889 1.7765e-05
12:17232920 C T 1.405066 -2.0734e-05
12:17236951 A G 0.053839 -1.8226e-05
12:17241392 T C 0.613958 -2.5981e-05
12:17243894 A G 0.030358 -2.6846e-05
12:17246848 T C 0.410396 -7.4449e-05
12:17249469 C T 1.092548 -1.7744e-06
12:17257066 G T 0.032802 -4.8973e-06
12:17259227 C T 1.959625 -1.8057e-05
12:17261163 C T 1.630661 -1.3368e-05
12:17262296 A G 0.044461 3.2984e-05
12:17264606 G A 0.326582 -5.4109e-06
12:17274640 A C 0.689034 6.4209e-06
12:17281712 A G 0.041832 -5.5038e-07
12:17282350 T C 0.936382 -1.8290e-05
12:17298933 A G 0.022292 -1.6473e-06
12:17317161 A T 0.065647 -1.8120e-05
12:17322791 C A 0.040501 1.7955e-05
12:17339144 C A 0.313605 -1.0162e-05
12:17341343 C T 0.054069 1.3172e-05
12:17348169 G A 0.066513 2.1301e-05
12:17352290 A C 1.818036 -2.5027e-05
12:17355056 G T 0.376366 -8.5614e-07
12:17355174 G A 0.677326 -2.1091e-06
12:17355887 C A 0.466480 -3.9380e-05
12:17356185 T C 1.419299 -3.1426e-06
12:17361114 T C 0.085816 2.3350e-06
12:17363694 T C 0.528424 1.1159e-06
12:17364274 G A 0.603613 -9.3414e-07
12:17368155 A G 0.025464 8.7861e-06
12:17368540 T C 1.357391 2.6673e-05
12:17368721 T C 1.356106 1.9933e-05
12:17369014 A G 0.056039 3.9776e-05
12:17369769 G A 0.066471 3.0599e-05
12:17373739 A G 0.105145 8.9967e-06
12:17376899 G A 1.094872 -4.5359e-06
12:17379051 C T 0.105067 -5.7228e-06
12:17387563 G A 0.502535 -9.5302e-06
12:17392449 T C 0.819613 -2.0428e-05
12:17398514 C T 0.358336 8.8462e-06
12:17403746 G C 0.029242 1.1045e-05
12:17410181 C G 0.026447 -3.6034e-06
12:17410365 C T 0.089718 3.0263e-06
12:17434118 T C 0.871926 8.6206e-06
12:17447349 C A 0.168205 -1.3807e-05
12:17462627 T C 0.877155 -2.9475e-05
12:17465883 T C 0.036584 -1.0949e-06
12:17467001 T C 0.099364 5.0835e-05
12:17474427 A G 0.159094 1.7769e-05
12:17478622 T C 0.064920 1.9246e-05
12:17481539 G A 0.067013 9.4213e-06
12:17500701 C T 0.311638 2.9431e-05
12:17502660 G A 0.162015 -3.0341e-05
12:17503818 C T 0.068740 -1.1830e-06
12:17506210 G T 0.021461 -1.3496e-05
12:17522852 T C 0.271572 3.2315e-05
12:17522997 C T 0.039959 2.2254e-05
12:17523754 C A 0.117054 1.5472e-07
12:17543321 A G 0.096411 -5.0353e-05
12:17570599 A C 0.065666 2.1443e-06
12:17572290 G A 0.630722 -2.1719e-05
12:17575269 T C 0.084236 -4.5468e-05
12:17579995 C T 0.097027 1.0415e-04
12:17596073 A G 0.049181 -7.6211e-05
12:17596117 T C 0.049635 6.0416e-06
12:17602841 G A 0.152255 -4.5598e-05
12:17608424 A G 0.705483 -3.2274e-05
12:17615363 C T 0.125575 1.5950e-05
12:17616124 T C 0.502762 9.9529e-05
12:17618955 C G 0.021757 -3.0894e-06
12:17645847 A G 0.052005 -4.8034e-06
12:17646311 A G 0.170351 -2.8281e-05
12:17651718 A C 1.167361 -1.5099e-06
12:17662085 A G 0.022987 -3.0155e-05
12:17664633 C T 0.107836 3.2404e-05
12:17672547 G C 0.137727 -3.7678e-05
12:17678372 A C 0.281235 3.0191e-06
12:17688011 C T 0.155647 6.2446e-05
12:17704383 A G 0.482813 7.7992e-05
12:17708675 G C 0.212154 -2.1010e-05
12:17713750 G A 0.021643 2.6291e-05
12:17738829 A G 0.725475 9.8722e-06
12:17741906 G T 1.883907 3.4245e-05
12:17744928 C T 0.419234 -1.7291e-05
12:17745826 T G 0.043799 -1.9051e-05
12:17745917 T C 0.029673 -2.5833e-05
12:17750376 C T 0.022386 -3.4540e-05
12:17764274 A G 0.550538 -1.8017e-05
12:17774637 T C 0.066332 3.3758e-05
12:17786693 A T 0.567565 -1.4298e-05
12:17786786 G A 0.653193 -1.0990e-05
12:17791485 T A 0.058081 -2.3239e-05
12:17795398 T C 1.223092 -4.5240e-05
12:17804455 C G 0.072229 2.8538e-06
12:17816777 T C 0.353071 -4.1294e-06
12:17821038 A G 0.224877 -6.4665e-06
12:17821101 T C 0.908140 -1.0559e-06
12:17822790 T C 1.718616 -3.0085e-06
12:17831311 C A 0.021958 -6.9189e-05
12:17832927 T C 0.392712 1.0912e-05
12:17833713 C G 0.056279 -7.5572e-05
12:17835628 A G 0.072135 1.9289e-05
12:17837857 G T 0.137045 9.3504e-05
12:17840127 T C 0.635565 1.8160e-05
12:17844630 T C 1.824011 3.5360e-06
12:17849601 T C 1.917868 7.7762e-06
12:17851495 A C 0.620660 -1.0148e-04
12:17870765 C T 0.598949 -4.1401e-05
12:17884776 T C 0.744524 3.5732e-05
12:17884937 A G 0.614961 -5.6046e-05
12:17886835 G A 1.215727 1.2617e-05
12:17886960 A C 0.035230 9.7405e-06
12:17894506 G T 0.103195 1.1925e-05
12:17895222 A G 1.831493 3.2562e-06
12:17896849 T C 0.207584 1.2138e-05
12:17904181 C T 0.067299 -2.2888e-05
12:17905767 G A 1.031588 2.1989e-05
12:17928152 A C 0.085407 -7.3788e-05
12:17930677 T G 0.069873 5.0238e-05
12:17931904 T C 0.418335 -1.9283e-05
12:17933554 A G 0.309194 9.0506e-06
12:17934156 G C 0.036327 3.9281e-06
12:17943846 T C 0.063057 -1.3509e-05
12:17944000 A G 0.055750 -6.7570e-05
12:17944586 C T 0.093473 1.0357e-05
12:17947648 C T 0.394936 -7.7728e-05
12:17954912 A C 1.856401 -7.0098e-05
12:17964679 A G 0.035798 5.7485e-05
12:17982880 C T 1.412239 2.0881e-05
12:17989172 T C 1.395218 3.1561e-05
12:18005419 A G 0.224053 -3.4207e-05
12:18026239 T C 0.134205 -2.0717e-05
12:18028135 A G 0.027034 -2.5380e-05
12:18040077 T C 0.070373 -6.9173e-06
12:18043538 C T 0.022601 9.2726e-06
12:18049226 G A 0.344648 5.9120e-07
12:18065810 A G 0.071213 1.6785e-05
12:18085024 T C 1.965559 2.4529e-05
12:18091459 G A 0.329844 4.4543e-05
12:18097464 G A 0.572463 -2.8061e-05
12:18107647 G A 0.109615 -3.1264e-05
12:18113421 C T 0.131498 -3.7619e-05
12:18119569 T C 0.203890 5.4619e-05
12:18125515 A G 1.524900 -3.1022e-05
12:18128212 A G 0.053413 -3.4126e-05
12:18129375 C T 0.050142 -8.9510e-06
12:18135826 G A 0.195817 1.9721e-07
12:18138862 T C 0.224816 1.2659e-07
12:18139438 C T 0.261682 2.7212e-05
12:18142192 A G 0.213695 -2.0039e-06
12:18146047 C T 0.179643 5.3414e-05
12:18147653 C G 0.027112 -2.3051e-05
12:18152229 G T 0.229087 2.8886e-05
12:18160534 A G 0.150145 -3.5045e-05
12:18184944 C G 0.242953 -4.9792e-06
12:18185053 T C 0.169744 -4.2089e-05
12:18195118 T G 0.020209 -2.5333e-06
12:18196110 G T 0.218178 -2.3211e-07
12:18203558 C G 0.041592 1.9056e-06
12:18210143 A G 0.050297 7.0820e-05
12:18220079 T C 0.128369 -2.4431e-05
12:18232377 C G 0.105139 -3.7043e-05
12:18233067 C T 0.390791 4.3875e-05
12:18261281 A G 0.037148 -1.1906e-05
12:18264013 G T 0.264502 1.0301e-05
12:18272889 T C 0.148464 -2.3861e-05
12:18287298 A G 0.130122 1.1554e-04
12:18297916 C T 0.787168 9.1717e-06
12:18300746 G A 0.670750 -7.5205e-06
12:18304128 T C 0.744930 -8.9067e-07
12:18307287 A G 1.794432 -1.0819e-06
12:18310551 C T 0.124753 -7.6801e-05
12:18318298 A G 0.068708 -2.1936e-05
12:18321010 G T 0.146147 -1.2966e-05
12:18323689 T C 0.028226 -2.7684e-05
12:18329459 G A 0.128184 2.9262e-05
12:18330582 A C 0.044202 -1.0158e-05
12:18330877 T C 0.453530 7.4311e-06
12:18342503 A C 0.164434 -1.1366e-05
12:18343378 T G 1.038177 -4.1063e-06
12:18344211 C T 0.114753 -1.1451e-05
12:18345507 G T 1.049616 -1.0269e-05
12:18358271 A G 0.097053 -1.5402e-05
12:18361477 T C 0.108959 -7.9029e-05
12:18362907 G A 0.172522 -1.7649e-05
12:18371430 T C 0.278956 -8.4960e-05
12:18376533 A G 0.568467 -3.1213e-05
12:18382920 G T 0.986595 -8.3130e-06
12:18383033 G A 0.110468 -2.8601e-05
12:18394902 T C 0.045247 7.8987e-06
12:18399030 T C 0.056802 -1.0303e-05
12:18400269 C A 0.232635 -1.0153e-05
12:18401879 C T 0.082493 5.1042e-06
12:18405963 G A 1.019511 2.2481e-06
12:18406727 A G 0.845090 2.1451e-06
12:18414399 T C 0.057334 -1.5399e-05
12:18430857 C T 0.212251 -6.6412e-06
12:18434000 C T 0.138181 -1.3434e-05
12:18435452 T C 0.828763 1.5203e-05
12:18438080 G A 0.225640 2.2089e-05
12:18440116 C T 0.063719 2.6021e-05
12:18443809 A C 0.172876 4.7525e-06
12:18463752 G A 0.264616 -4.4310e-05
12:18466442 T C 0.087092 -6.9439e-06
12:18467005 T C 0.088111 -3.6149e-05
12:18484033 T C 0.032095 3.7102e-05
12:18487363 C T 0.125006 -1.5466e-05
12:18487714 A G 0.032965 -3.7803e-05
12:18488064 G A 0.580815 -2.6196e-05
12:18488169 T C 0.043199 -8.3789e-06
12:18497329 A G 0.027116 5.3869e-06
12:18527463 C T 0.049515 1.1725e-05
12:18528562 C T 0.119320 2.8867e-05
12:18533329 C T 0.688735 -1.9592e-05
12:18534866 A C 0.152547 2.6655e-06
12:18558176 G T 0.362984 3.9924e-06
12:18558204 G A 0.231788 3.0681e-05
12:18569224 A G 0.357843 -4.7385e-05
12:18571221 G A 0.062125 -1.4689e-05
12:18575554 C T 0.360705 -4.5707e-05
12:18578181 C A 0.107648 -1.1133e-06
12:18588015 G A 0.252272 -7.8302e-06
12:18589360 T C 0.361874 -2.8336e-06
12:18589718 T C 0.110413 3.8936e-06
12:18592889 G C 0.063472 -1.8251e-05
12:18617441 A G 0.063251 -1.4417e-05
12:18619730 A G 0.027106 -1.6787e-05
12:18622411 G T 0.124146 8.4189e-05
12:18629432 G A 0.039677 -3.6770e-06
12:18629649 A G 0.032312 1.8836e-05
12:18629717 C T 0.641512 -1.2404e-05
12:18636441 A C 0.360972 -2.5151e-05
12:18638263 T C 0.136977 4.9896e-06
12:18651537 G A 0.116626 4.1334e-07
12:18655475 G T 0.051622 -1.4370e-05
12:18656225 A G 0.329730 -6.5959e-07
12:18663922 A C 0.732265 1.4156e-05
12:18677238 C T 0.260825 -1.5655e-05
12:18685521 C T 0.691254 2.8110e-05
12:18686733 C T 1.406416 -6.4621e-07
12:18690612 G A 0.039667 -5.1271e-06
12:18690977 G A 0.349313 4.1271e-05
12:18691966 A G 0.038528 1.9799e-05
12:18701314 T C 0.040563 3.6121e-05
12:18706024 G A 0.034847 7.6120e-06
12:18706892 G A 0.046162 -1.2819e-05
12:18712243 G A 0.118184 2.5296e-05
12:18718019 A G 0.038943 -2.0904e-06
12:18719972 G T 0.035428 3.1334e-06
12:18721719 T C 0.023990 1.0235e-07
12:18733250 C T 0.396952 -1.8099e-05
12:18733372 A G 0.069493 -1.9190e-05
12:18744322 G A 0.028122 -1.9572e-05
12:18773504 A G 0.033156 -2.1340e-05
12:18784357 A G 0.162129 -3.5400e-08
12:18787066 C T 0.048132 -1.0576e-05
12:18787403 G A 1.271994 1.8365e-05
12:18788943 C A 0.290693 1.6933e-04
12:18795667 A G 0.043981 -3.2069e-06
12:18796311 C G 1.657806 3.5376e-05
12:18797676 T C 0.255271 -4.7751e-06
12:18800961 C G 0.040904 2.2459e-06
12:18801018 A G 0.060207 -2.0448e-05
12:18802064 G A 0.246124 -7.2094e-06
12:18802140 T G 0.053439 3.2720e-05
12:18802189 T G 0.027294 3.1606e-05
12:18802580 G A 0.051638 -2.6358e-06
12:18808012 T G 0.922684 -8.4080e-05
12:18809872 G A 1.636390 4.5503e-06
12:18809975 A G 0.037765 2.2841e-05
12:18813505 A G 0.983005 5.9789e-05
12:18820035 G A 1.201907 1.8849e-05
12:18823192 T C 0.028248 9.6182e-05
12:18829657 C T 0.239626 -4.7582e-05
12:18836699 C T 0.052868 -4.5189e-06
12:18839235 T C 0.792926 -2.1824e-05
12:18839869 C T 0.754421 -7.9454e-06
12:18841115 A G 0.101523 8.0932e-07
12:18844727 C T 1.962884 6.5153e-05
12:18845136 G A 0.158740 -3.0259e-05
12:18847532 T C 0.299629 -2.7603e-06
12:18871359 C A 0.042851 -2.0996e-05
12:18872984 T C 1.097086 4.3655e-05
12:18882763 T C 0.400334 -4.4673e-06
12:18884314 G A 0.063180 -2.7123e-05
12:18891318 A G 0.024227 1.7944e-05
12:18895278 G A 0.024535 5.7786e-05
12:18895455 G T 0.133280 -1.5601e-05
12:18900373 T C 0.056302 8.6361e-06
12:18902716 C T 0.051495 -3.0986e-06
12:18912321 G T 0.191987 1.5237e-05
12:18913524 G A 0.073375 2.9387e-05
12:18935188 T C 0.114847 -4.6392e-06
12:18949404 A G 0.063628 -4.4465e-05
12:18955155 T C 0.062862 -2.4346e-05
12:18957254 T C 0.180942 3.5035e-05
12:18959432 C T 0.209914 -2.1762e-05
12:18961108 C T 0.203630 -5.5140e-06
12:18964607 A G 0.023487 -6.6925e-06
12:18965900 T C 0.086599 -3.3040e-05
12:18968599 G C 0.053809 -5.7075e-05
12:18971674 T C 0.042592 1.1071e-05
12:19004415 A C 0.335261 9.8527e-05
12:19016013 T G 0.063352 -1.7895e-05
12:19022388 A G 0.115642 2.7802e-05
12:19022416 T C 0.124740 -1.0235e-05
12:19022468 A G 0.022604 1.7803e-05
12:19034348 C T 0.113646 -2.4431e-05
12:19037097 C T 0.062729 -2.6806e-05
12:19038319 A G 0.196249 -9.7546e-05
12:19041274 G C 0.029083 3.1004e-05
12:19042725 A G 0.022351 3.2443e-05
12:19049683 T C 0.034065 -5.2174e-06
12:19053043 T C 1.064796 2.8532e-05
12:19056073 G A 0.067899 -2.8832e-05
12:19057106 T C 0.152596 4.3331e-05
12:19080966 C T 0.123497 -2.4676e-05
12:19082159 T C 0.127029 -2.1068e-05
12:19087282 A C 0.034545 -2.8535e-05
12:19089030 C T 0.032955 -3.5550e-06
12:19089827 A G 0.041547 7.7026e-05
12:19092553 T C 1.356012 1.2808e-06
12:19096208 T C 1.273078 -3.6939e-06
12:19096972 T G 0.103263 1.6313e-05
12:19099697 A C 0.069863 -2.4287e-05
12:19103960 G T 0.043981 -3.0066e-06
12:19104007 C G 1.373481 -3.1575e-06
12:19105689 G A 1.270566 4.9982e-06
12:19106523 T C 0.052849 7.4466e-06
12:19107330 C A 0.040959 -6.1519e-06
12:19115850 T C 0.080461 1.5106e-05
12:19119248 C T 0.026882 5.4096e-05
12:19122916 T C 0.151187 -9.5348e-05
12:19126621 C T 0.055202 -1.6450e-05
12:19128595 A G 0.041164 -2.7590e-06
12:19141273 A G 0.031144 -1.7712e-05
12:19142197 T C 0.143332 1.9713e-06
12:19145903 T G 0.028605 2.2229e-06
12:19148920 A G 0.347862 4.4156e-05
12:19152341 A G 0.384105 5.1050e-05
12:19160261 T C 0.029725 -1.5827e-05
12:19169453 A G 0.034805 1.8463e-05
12:19172663 A G 0.071827 1.0738e-06
12:19172840 C T 0.032802 -2.4604e-05
12:19173081 T G 1.348686 -1.3816e-05
12:19173507 C T 1.974627 2.0070e-06
12:19179640 G T 0.332162 8.8121e-06
12:19183702 T G 0.033497 2.0965e-05
12:19190539 G A 1.881712 -2.2480e-05
12:19191292 G A 0.042890 -4.1932e-06
12:19192691 A G 0.025717 1.0541e-05
12:19193000 A G 0.106625 -1.8023e-06
12:19202658 C A 0.071359 -1.0884e-05
12:19203581 A G 0.177884 8.7518e-06
12:19204571 G A 0.100637 3.0214e-05
12:19217690 C T 1.497663 -3.8254e-05
12:19218576 G C 0.021426 -3.6837e-05
12:19223541 G A 0.271666 2.6682e-05
12:19226740 A G 0.083736 3.0263e-06
12:19239067 T C 0.052949 2.0796e-05
12:19241028 A G 0.094067 -3.6719e-06
12:19251492 A G 1.421600 1.6817e-05
12:19261049 A G 0.026629 -1.3960e-05
12:19266133 G A 1.901596 1.4757e-05
12:19277678 T C 0.289898 3.5951e-06
12:19281902 T C 0.021984 1.3512e-05
12:19291884 A G 0.039268 1.0189e-05
12:19297329 C T 0.066624 2.0765e-05
12:19303901 G A 0.025626 1.2828e-05
12:19320243 T C 1.682389 1.2526e-05
12:19321072 C A 0.035392 -9.8006e-06
12:19322754 A G 0.252168 1.2263e-05
12:19326757 A G 0.082577 1.2675e-06
12:19330570 C T 0.030598 -1.9394e-05
12:19331026 T C 1.797905 3.5637e-06
12:19340003 C A 1.964351 1.1797e-05
12:19344365 C A 0.157692 -1.0794e-05
12:19344476 G A 0.038882 8.9780e-06
12:19359192 A G 1.517716 8.3793e-06
12:19366123 C A 0.158578 5.0633e-06
12:19370580 A G 0.028683 1.6243e-05
12:19376346 A G 0.067461 2.6179e-05
12:19406469 A G 0.221631 1.3666e-07
12:19408144 A G 0.087313 -3.5625e-06
12:19414842 G C 0.070613 6.0039e-06
12:19414900 G C 0.223693 1.7077e-05
12:19416628 A G 0.301949 8.5835e-07
12:19416864 G A 1.949193 -1.6467e-05
12:19427513 G A 0.030787 -1.5129e-06
12:19428009 A T 1.646195 -7.8917e-06
12:19443544 G A 0.067328 -4.5486e-05
12:19447611 C T 0.162957 2.5161e-05
12:19459756 G A 0.049794 -4.9874e-06
12:19472656 A G 1.859670 1.8618e-05
12:19472835 G A 0.158753 2.2889e-05
12:19485889 G C 0.073638 -5.9892e-06
12:19501182 T C 0.120891 1.5430e-05
12:19512563 A G 1.861114 1.6376e-05
12:19522884 A G 0.040342 1.6305e-05
12:19528638 A G 0.194808 -1.0733e-05
12:19529796 G C 0.084736 8.5657e-06
12:19531925 C G 0.026736 7.5264e-06
12:19533819 T C 0.179225 2.3193e-05
12:19535709 A G 0.126470 1.3132e-07
12:19540094 G A 0.609939 5.7917e-06
12:19542163 A G 0.055176 1.2193e-05
12:19546635 G A 0.096972 1.7699e-05
12:19547577 A G 1.542478 -3.8966e-05
12:19562440 A G 0.075595 3.7740e-05
12:19563201 T C 0.109261 7.4374e-06
12:19564722 C A 0.071911 1.2604e-05
12:19571867 C T 0.230314 1.8341e-05
12:19590807 G A 0.047535 1.6918e-05
12:19597947 A G 0.025392 -3.0197e-05
12:19604133 T C 0.024840 -3.5687e-05
12:19617041 T C 0.059879 -6.6372e-06
12:19619726 A G 0.049077 -1.4485e-06
12:19623408 A C 1.648464 -1.6531e-05
12:19623741 G T 0.089543 2.5045e-05
12:19626964 C T 0.302073 -3.7568e-05
12:19644251 G T 0.025687 -2.3281e-05
12:19644932 G A 0.112786 -5.3227e-06
12:19653062 G A 0.050437 2.1442e-06
12:19657579 G A 1.471687 -2.0187e-05
12:19659947 T G 0.068081 1.9385e-07
12:19662055 G A 0.065559 1.1410e-05
12:19668267 C T 0.049427 9.9352e-07
12:19669455 G A 1.103292 -2.3690e-05
12:19675702 G A 0.228798 1.4747e-05
12:19683720 C A 0.147182 -1.2425e-05
12:19685284 T C 0.061210 5.8255e-06
12:19696844 T G 0.113860 4.5051e-06
12:19701695 C T 0.040897 2.6591e-05
12:19703703 T C 0.572437 -1.9351e-05
12:19723328 G C 0.030118 -1.5461e-05
12:19724105 C A 1.025405 3.4791e-05
12:19726646 A C 0.625351 -2.2850e-06
12:19726982 T C 0.101909 -1.0616e-05
12:19732288 T G 0.952650 4.7892e-06
12:19733293 C T 0.078611 -1.1355e-05
12:19734378 C G 0.021241 8.8825e-06
12:19735023 T C 0.022179 -2.4201e-05
12:19740347 A G 0.038411 -8.6405e-06
12:19741802 T C 0.025022 -1.2062e-06
12:19745334 G A 0.254301 1.8137e-06
12:19747950 T C 0.078348 -2.5787e-05
12:19750658 A G 0.031264 -9.1015e-06
12:19756366 C A 0.122971 -5.4784e-05
12:19765837 G A 0.522153 2.9830e-05
12:19766390 G A 0.762195 1.3821e-05
12:19766650 G A 0.130070 -1.1108e-05
12:19767668 C T 0.040544 3.9961e-05
12:19770928 G A 0.141888 3.6844e-05
12:19772987 C T 1.872248 1.0884e-05
12:19775200 T C 0.039537 4.1669e-06
12:19776466 T C 0.207386 -1.9783e-05
12:19778561 G A 1.786759 -1.8007e-05
12:19779958 G A 0.119946 -1.9616e-05
12:19781710 T C 0.056617 1.2518e-05
12:19783721 T G 1.013467 6.4378e-06
12:19786227 C A 0.287791 2.7798e-05
12:19792173 A G 0.120333 -1.9986e-05
12:19793979 T C 1.305640 1.7355e-05
12:19794064 C A 0.035678 1.9508e-05
12:19795300 A G 0.063537 -6.0907e-06
12:19797922 G A 1.773620 -4.5183e-05
12:19801595 T G 1.672869 -6.3579e-05
12:19805862 A G 0.195866 2.7493e-05
12:19812159 A G 0.254862 -3.3017e-05
12:19815284 G T 0.727727 -4.7305e-05
12:19820242 A G 1.429056 -2.0397e-05
12:19840469 A G 0.091029 -1.4356e-05
12:19848087 G T 0.616739 -4.5358e-05
12:19849490 G A 0.487114 -1.1711e-06
12:19864420 T G 0.020462 6.9061e-06
12:19866129 G A 1.471810 3.7362e-05
12:19871599 A G 0.027064 2.6164e-06
12:19874174 G A 0.091886 1.6708e-05
12:19888150 G T 0.202458 -3.4417e-05
12:19891879 C A 0.089627 1.1479e-06
12:19893246 G A 1.634332 -1.4562e-05
12:19895722 A G 0.086511 1.3885e-05
12:19897136 T C 0.811674 2.3092e-05
12:19899608 T C 0.051972 5.6865e-06
12:19910602 T C 0.034682 -1.3208e-05
12:19911308 T C 0.133894 -2.5121e-05
12:19917862 C G 0.072291 -3.3818e-05
12:19923025 T C 0.110735 2.9359e-06
12:19923758 C T 0.102594 -3.4609e-06
12:19924660 G T 0.082145 -4.0284e-05
12:19926251 A C 0.030949 -5.3177e-06
12:19928758 C A 1.477467 -6.9069e-06
12:19929190 T C 0.030475 1.8403e-05
12:19929495 A C 0.304410 1.8707e-05
12:19930494 G A 0.192549 3.1573e-06
12:19931411 G A 0.057811 3.2156e-05
12:19931643 T G 1.749244 -1.7178e-05
12:19932384 A G 0.026015 8.4841e-06
12:19932485 G A 1.325650 2.2186e-05
12:19933196 C T 0.206149 8.4770e-06
12:19933262 A G 0.080545 1.9564e-05
12:19943220 G A 0.846235 -4.6725e-05
12:19952886 T C 0.246215 -1.9575e-05
12:19959375 C T 1.978948 -1.9881e-05
12:19964114 G T 0.452994 -5.4790e-05
12:19964634 G A 0.056610 -2.8938e-05
12:19970967 A C 1.069010 5.6077e-05
12:19975862 C T 1.452413 1.1699e-04
12:19979708 C T 0.038736 -7.0141e-06
12:19980873 C T 0.055004 -1.2814e-05
12:19989440 A C 0.555539 -3.4164e-06
12:19994917 G C 0.196606 -3.9035e-05
12:19997262 A G 0.217983 -1.5312e-05
12:19997513 C T 0.089160 2.1787e-05
12:20000865 A G 0.023422 -2.4253e-05
12:20006985 T C 1.393972 4.2300e-05
12:20011371 G A 0.051612 -3.8878e-06
12:20012639 A C 0.512831 -1.8934e-05
12:20012675 T C 0.021994 1.5983e-05
12:20018222 C T 0.969885 -1.8730e-05
12:20018727 G A 0.127603 1.7231e-05
12:20021125 A G 1.270260 -1.2807e-05
12:20022049 T C 0.102055 1.9827e-05
12:20023128 A G 0.087903 1.0335e-05
12:20023841 G A 0.419104 -3.4566e-05
12:20025790 G A 0.087546 2.1779e-05
12:20030873 T C 0.365895 -1.1217e-05
12:20036137 A G 0.774065 -2.8905e-05
12:20046100 C T 0.133608 1.3276e-04
12:20046132 G A 0.294637 2.7461e-05
12:20048258 C T 0.044419 2.0902e-05
12:20048513 C T 0.625049 -3.7899e-06
12:20065496 T C 0.898286 2.7054e-05
12:20065876 T A 0.787902 -1.1389e-05
12:20069139 A G 0.132478 1.1006e-05
12:20072962 G A 0.767615 -3.5330e-06
12:20076298 A G 1.245647 4.6265e-06
12:20076358 T C 0.161249 9.2741e-06
12:20076928 T C 0.119297 3.2534e-05
12:20077135 G T 0.293247 3.9163e-06
12:20077695 A C 0.037051 -3.1387e-05
12:20079447 A G 0.772088 1.5355e-05
12:20079490 A C 0.208905 -1.1406e-05
12:20085660 C T 0.582291 3.9994e-05
12:20093620 T C 0.043144 -2.4945e-05
12:20099140 C T 0.029738 -7.0125e-06
12:20099306 T C 0.148276 -1.3291e-05
12:20103757 A C 0.105872 4.5855e-05
12:20111569 T C 1.089666 8.0072e-06
12:20118528 A G 0.035824 -3.8579e-06
12:20122470 T C 0.069496 3.7601e-05
12:20122534 G A 0.449024 3.1166e-05
12:20125065 G A 0.069750 9.8879e-06
12:20128692 A G 0.070240 -3.3458e-05
12:20129090 C A 0.081522 3.0117e-05
12:20130875 A C 1.014408 -7.3000e-06
12:20135242 A G 1.605106 -1.3150e-05
12:20136035 G A 0.167313 -6.9623e-05
12:20146185 T C 0.075287 6.8099e-06
12:20147892 T C 0.492499 2.8400e-05
12:20150910 C T 0.020368 -3.7328e-06
12:20151739 T G 0.059009 -2.7891e-05
12:20158160 T C 0.768861 2.1621e-05
12:20160507 T C 0.157913 -3.9177e-05
12:20164705 C G 1.455341 3.5080e-05
12:20166069 C A 1.526671 3.8651e-05
12:20169706 G A 0.072492 1.6160e-05
12:20175190 C T 1.706460 -9.9752e-06
12:20177148 T C 0.107132 -4.8633e-06
12:20182895 A C 0.063401 -4.8008e-05
12:20192972 A G 1.435846 2.6623e-05
12:20196154 G A 0.193912 -3.5587e-05
12:20197472 A G 0.049479 -3.6327e-06
12:20215110 A G 0.118502 6.0567e-06
12:20218803 T G 0.344210 -5.3684e-06
12:20223124 A C 0.020497 -6.0410e-06
12:20230357 C T 1.422840 9.3899e-06
12:20230639 G A 0.399779 -3.3166e-05
12:20230940 A G 0.068497 2.6544e-06
12:20232456 A G 0.031215 -7.5723e-06
12:20233284 C A 0.020592 9.8304e-06
12:20243244 T G 0.052842 -1.2012e-05
12:20247409 A G 0.255787 5.7454e-05
12:20249136 A G 1.912288 8.5993e-06
12:20251030 A G 0.040313 3.1676e-05
12:20251924 A G 0.025600 2.8563e-06
12:20257908 G A 1.268232 -2.3293e-06
12:20264279 T G 0.456733 3.9280e-05
12:20273905 T C 0.264038 -2.9848e-05
12:20274416 C T 0.075219 -2.2752e-05
12:20274936 T G 0.021796 6.9860e-06
12:20274968 A G 0.031322 -1.5086e-05
12:20278430 A G 0.635861 1.8236e-05
12:20280672 A G 0.054601 -2.0626e-05
12:20283673 G T 0.140401 -4.5851e-06
12:20287145 T C 0.715675 -2.8292e-05
12:20288286 G A 0.087874 -2.8806e-05
12:20290523 G A 0.026385 -8.0592e-06
12:20290761 G T 0.208749 -7.0770e-06
12:20291846 C T 0.107606 2.1872e-05
12:20293893 T C 0.921393 -1.4559e-05
12:20305518 A G 0.044361 1.5775e-05
12:20307118 G T 0.096868 2.7200e-05
12:20313437 C A 0.514327 1.5121e-05
12:20317201 G A 1.162077 2.0855e-05
12:20317548 A G 0.240538 -2.6564e-05
12:20321728 G A 0.129164 -3.2597e-05
12:20327408 T C 1.299976 1.0394e-05
12:20328644 A C 0.079967 1.0934e-05
12:20330370 T G 0.077465 -8.4494e-06
12:20334200 G A 0.921126 -7.2709e-06
12:20334823 G C 0.077744 2.4781e-05
12:20334981 C T 0.264411 4.4916e-06
12:20337185 C T 0.486854 2.4483e-05
12:20337201 T G 0.301450 -1.5458e-05
12:20344546 G A 0.075290 -1.3707e-05
12:20347787 A G 0.106982 -1.8114e-05
12:20348651 G T 0.276236 -1.3532e-05
12:20365563 T C 1.531248 -5.2937e-05
12:20366213 G C 0.043744 1.4483e-06
12:20368321 A C 0.063307 -2.5910e-05
12:20372444 T C 0.251048 6.7254e-06
12:20378131 T C 0.893086 1.9387e-05
12:20381235 G A 0.044737 -1.3027e-05
12:20394299 T C 0.648049 1.4975e-04
12:20395121 T C 0.062284 1.2230e-05
12:20397774 C T 0.525337 3.9858e-05
12:20400011 G A 0.462066 -8.1757e-05
12:20407206 A G 1.671363 3.5492e-05
12:20416472 C T 0.147013 -5.0223e-05
12:20417147 C T 0.141054 -1.7932e-04
12:20426588 A G 1.276499 7.7136e-07
12:20427707 A G 0.068461 2.2351e-06
12:20431100 G A 0.046522 -1.9528e-05
12:20458686 T C 0.132550 -4.6108e-05
12:20464073 A C 0.029923 2.2913e-05
12:20467697 G A 0.465127 -1.0618e-04
12:20468094 A G 0.428874 -9.3660e-05
12:20473758 A C 0.861734 -1.1445e-05
12:20478324 C A 0.039709 5.9661e-06
12:20479425 G T 0.050557 9.8298e-06
12:20480437 C T 0.921555 3.2868e-06
12:20481286 A C 1.868232 -2.5804e-05
12:20492724 C T 0.531017 -1.4934e-05
12:20494145 A G 0.033536 3.6349e-06
12:20500961 G A 0.793484 -1.3329e-05
12:20501791 A G 0.201605 -5.1609e-06
12:20505035 A C 0.031410 9.0858e-07
12:20507156 A C 0.034286 3.1882e-05
12:20508037 T C 0.774707 3.2904e-06
12:20514485 A G 0.071106 3.9518e-06
12:20516358 G A 1.005249 1.1121e-05
12:20520295 T G 0.196639 -5.6584e-06
12:20521654 A C 1.025347 -1.0583e-05
12:20522252 A G 0.600130 2.5185e-06
12:20524202 T G 1.097943 2.6037e-05
12:20526181 C T 0.858846 1.8313e-05
12:20528692 C T 0.624166 1.7381e-05
12:20530097 G A 0.367869 5.0955e-05
12:20531641 C T 0.377701 9.6015e-05
12:20536297 G A 1.379590 5.6582e-05
12:20536371 A G 1.023123 2.0636e-06
12:20542034 G T 0.187271 -4.3567e-05
12:20543806 G A 0.292316 1.1552e-04
12:20572030 G A 0.127269 5.2524e-05
12:20573236 A G 1.384066 3.4374e-05
12:20573593 A G 0.021270 6.8349e-06
12:20573687 A G 0.067283 -1.6982e-05
12:20574818 T C 0.116392 -3.7782e-05
12:20576596 C T 0.021718 1.6101e-05
12:20576874 G A 0.095982 -1.1550e-05
12:20576951 A G 0.091600 6.0569e-05
12:20579600 T C 0.470096 -4.4558e-06
12:20579969 T G 0.400340 -6.9935e-05
12:20584099 A G 0.130356 1.2771e-05
12:20585303 T C 0.279122 4.5697e-05
12:20585884 G A 0.110637 1.9643e-06
12:20586278 G A 0.131404 -1.1184e-05
12:20586901 T C 0.068987 -2.3840e-05
12:20589390 G A 0.757258 7.5312e-06
12:20590063 A C 0.041524 -1.5241e-05
12:20592624 A G 0.144780 3.4351e-05
12:20600896 G T 1.947642 -1.5266e-05
12:20602477 T C 0.042559 2.7014e-05
12:20603024 A G 0.046341 1.2845e-05
12:20603641 G A 0.109556 -2.2926e-05
12:20607266 A G 1.947151 -1.3817e-05
12:20609297 C T 0.344444 3.0396e-05
12:20619090 T C 1.208100 7.9870e-06
12:20622033 A G 0.064251 2.2573e-05
12:20624799 T C 0.239032 4.7817e-06
12:20627297 A G 0.040028 1.2957e-05
12:20642560 C T 0.165196 -1.1153e-05
12:20644432 T C 1.946889 4.2081e-06
12:20644663 A G 0.045620 -6.5643e-06
12:20648187 C A 0.072690 6.5447e-06
12:20650951 T C 0.517258 -7.3636e-09
12:20652339 C T 0.088212 4.1493e-05
12:20663536 C G 0.088371 1.8011e-05
12:20668544 G T 0.582441 3.0450e-06
12:20678518 C T 0.357362 1.5897e-05
12:20684933 A G 0.036785 -1.0872e-05
12:20691072 A G 0.218035 -1.8017e-05
12:20698548 C T 1.212939 -4.9203e-08
12:20708306 C T 1.026651 -3.7433e-05
12:20708518 G C 0.096115 -1.1945e-05
12:20710598 T C 1.743093 -3.2449e-05
12:20713699 C T 0.954244 8.3483e-05
12:20724352 A C 0.832054 -1.1292e-04
12:20731846 G A 0.220314 7.8392e-06
12:20743031 G A 0.493872 -7.4864e-05
12:20751526 G A 1.116584 7.4635e-05
12:20754154 T C 0.195389 2.1386e-05
12:20756038 G C 0.233271 1.3166e-06
12:20758613 A G 0.114123 -4.7742e-05
12:20773378 T C 0.035334 -3.1308e-05
12:20774915 C T 0.487306 5.6244e-05
12:20775890 C T 0.665102 1.1328e-04
12:20782116 C T 1.311469 -1.5347e-05
12:20787484 T C 0.171630 -1.3162e-05
12:20789083 T G 0.181779 -6.6021e-05
12:20789625 T C 0.393959 2.9542e-05
12:20789876 A G 0.050839 -2.2966e-05
12:20794150 A G 0.948223 -9.9234e-05
12:20795573 A G 0.082512 2.5812e-05
12:20795627 A G 0.102367 -1.1198e-05
12:20797003 T A 0.038142 2.1877e-06
12:20797429 G T 0.800758 -2.2605e-04
12:20800020 T C 0.132547 -1.1000e-05
12:20800470 T C 0.499575 9.7476e-05
12:20801159 C T 0.411886 3.0776e-05
12:20806178 G A 0.250536 -1.1454e-06
12:20809745 A G 0.058405 -8.4626e-06
12:20810122 T G 0.054092 -2.7109e-06
12:20813109 T G 0.050340 6.8455e-06
12:20831714 C T 1.125935 -3.5902e-05
12:20839851 C A 0.144761 -3.6590e-06
12:20840839 C T 1.187427 -5.1833e-05
12:20849399 T C 0.092655 1.4080e-05
12:20852546 T C 0.169208 6.9148e-05
12:20853121 C T 0.067536 2.1916e-05
12:20857467 C A 1.318597 -5.8426e-05
12:20860093 A G 1.183519 -5.0273e-05
12:20861525 T C 0.070535 -1.8279e-05
12:20862939 A G 1.247183 -3.4702e-05
12:20863469 T C 0.465565 7.2551e-06
12:20863549 A C 0.706779 1.2372e-05
12:20863607 C A 0.088192 6.4605e-06
12:20864133 G A 0.095090 -8.4811e-05
12:20864342 A C 0.107602 3.2622e-05
12:20865301 A G 0.454185 -2.3888e-05
12:20868247 T C 0.250526 2.0392e-05
12:20868469 T C 0.062459 -1.2025e-05
12:20876993 T C 0.079481 2.4438e-05
12:20881762 G A 0.694915 -1.6005e-05
12:20884800 T C 0.445989 -3.2048e-05
12:20885438 T G 0.110683 -3.2964e-05
12:20885641 C T 1.117970 -2.0233e-05
12:20889086 T C 1.818542 3.8828e-07
12:20889186 A C 0.075777 2.7940e-05
12:20890501 T C 0.020348 3.1630e-05
12:20900839 T C 0.170974 1.3600e-05
12:20902534 C A 0.052138 -2.0096e-05
12:20902648 A G 1.128554 3.7864e-06
12:20902795 C T 0.204003 9.3838e-06
12:20907111 A C 1.105986 7.8120e-06
12:20908165 G A 1.330980 1.5121e-05
12:20915065 C T 0.223634 1.0712e-05
12:20915109 C T 1.328721 1.6750e-05
12:20928398 T C 1.325930 1.5299e-05
12:20952032 A C 1.328309 9.4098e-06
12:20952165 C T 0.225475 8.2784e-06
12:20954486 A G 0.334103 2.3105e-05
12:20954879 C T 1.738221 2.7436e-06
12:20958886 C T 0.309204 1.5073e-07
12:20959196 T C 1.947311 -3.2381e-05
12:20971231 C G 0.091013 2.0734e-05
12:20972693 T C 0.031153 -1.9515e-05
12:20977974 A G 0.258605 3.7585e-06
12:20978241 T C 0.032682 1.2879e-05
12:20980800 C G 1.090692 -2.0369e-05
12:20984832 T C 0.861036 5.6506e-06
12:20985229 G A 0.039524 -1.0182e-05
12:20985903 C A 1.090533 -2.0435e-05
12:21016375 C T 1.743148 -4.6029e-05
12:21018956 A C 0.037626 -1.6348e-05
12:21020988 T G 0.024668 1.5424e-05
12:21025531 G A 0.054280 -4.6137e-05
12:21027327 T C 0.294036 3.1510e-06
12:21035981 G A 1.716915 -4.5070e-05
12:21036411 G A 1.712459 -4.5054e-05
12:21038609 A G 0.047977 9.5942e-06
12:21045694 G A 0.282273 3.5101e-05
12:21056168 A C 1.787629 -3.1416e-05
12:21074122 T C 1.286249 -3.1427e-05
12:21085911 A G 0.062125 -2.1561e-05
12:21110657 T C 0.035678 -4.9680e-05
12:21121769 C T 0.078705 -1.0992e-05
12:21142621 A G 0.086514 2.6430e-07
12:21144438 G A 0.106616 4.3858e-05
12:21144925 C T 0.091756 6.5341e-05
12:21154087 A G 0.106207 4.3674e-05
12:21163457 A G 0.079296 -6.8928e-05
12:21166323 A G 0.506719 3.2792e-05
12:21168582 G A 0.036801 -6.4495e-05
12:21171495 G A 0.044809 -2.7090e-06
12:21172053 C T 0.785435 -1.4366e-04
12:21173005 A T 0.043491 -1.3727e-05
12:21174496 T C 0.039583 -2.3272e-05
12:21176135 C T 1.874711 2.8051e-06
12:21179263 G A 0.046081 3.3486e-05
12:21180864 G A 0.066439 -5.5625e-06
12:21185523 C T 0.064092 2.7165e-05
12:21185656 G T 1.147536 -6.7729e-05
12:21193963 A G 0.046182 -3.5957e-05
12:21205561 G A 0.380097 1.6150e-05
12:21205801 T C 0.064624 -5.3101e-06
12:21206834 C T 0.253256 2.2656e-05
12:21207642 T C 0.058324 -1.4478e-05
12:21210451 A G 1.322992 -3.4336e-05
12:21224690 G T 0.120326 3.5532e-05
12:21235850 T C 0.108605 1.3037e-05
12:21242299 C T 0.063446 -4.7169e-06
12:21264941 T C 0.047412 3.0284e-05
12:21271298 A C 0.076663 -3.0680e-05
12:21272302 G A 0.384767 1.3621e-05
12:21282410 G A 0.102795 1.1422e-05
12:21295279 A G 0.069730 1.8491e-05
12:21305298 A C 0.094827 6.7605e-07
12:21313160 G A 0.171211 8.7735e-06
12:21317791 T C 0.675716 -6.0315e-06
12:21320501 T C 0.024474 1.3771e-05
12:21321731 C T 0.075141 1.3511e-05
12:21328211 G A 0.067604 -9.0513e-06
12:21329738 G A 0.779092 3.1216e-05
12:21329813 A C 0.323223 2.8855e-06
12:21331549 C T 0.300622 2.6791e-05
12:21331599 C T 1.257553 -1.5551e-05
12:21332843 G A 1.766453 1.7191e-05
12:21336010 T C 0.029122 -2.2002e-05
12:21343404 G A 1.938595 2.6487e-06
12:21351133 T C 0.053128 -3.7177e-05
12:21379398 A G 0.695214 3.2400e-05
12:21379565 A C 0.081831 4.3062e-06
12:21382619 C T 0.321372 3.4910e-05
12:21392562 G T 0.809947 1.1575e-05
12:21392819 C T 0.373195 3.8561e-06
12:21396659 T G 0.103584 2.3395e-05
12:21399069 A G 0.037775 2.9456e-05
12:21457434 G T 0.126642 -1.1034e-05
12:21462211 A G 0.063566 -4.2464e-06
12:21468230 G A 0.030186 1.3966e-06
12:21476983 G A 0.302972 9.6458e-06
12:21478111 G A 0.114610 5.2644e-05
12:21487544 G A 0.262756 -4.3245e-06
12:21488004 T C 0.043027 -2.8857e-05
12:21488075 A G 0.058805 -5.3781e-05
12:21489164 A G 0.021685 -1.1209e-05
12:21489626 A G 0.637831 -1.2400e-06
12:21490182 C T 0.021341 5.5923e-06
12:21495542 A G 0.253775 -3.0465e-05
12:21495792 A G 0.113497 4.9631e-05
12:21496418 T C 0.071827 4.1144e-05
12:21497556 A G 0.049551 3.3343e-05
12:21497954 A G 0.100643 -3.6138e-05
12:21508230 A G 0.522016 -3.9819e-06
12:21509694 T C 0.167150 -2.3935e-05
12:21510541 G A 0.101669 9.7773e-05
12:21520971 A G 0.068068 3.5566e-05
12:21533355 T C 0.364922 -4.7009e-05
12:21539769 G A 0.056942 7.4819e-06
12:21541947 A G 0.147490 7.9651e-05
12:21547095 A G 0.029131 3.1168e-05
12:21558220 G A 0.098021 -2.4375e-05
12:21563144 A G 1.286847 1.9617e-05
12:21564358 C T 0.895059 1.9898e-05
12:21571978 G A 1.152632 -7.2295e-06
12:21578559 A G 0.712959 5.6840e-06
12:21580823 G A 0.029660 3.0562e-06
12:21586636 A G 0.812229 9.7654e-06
12:21592094 T G 0.980788 1.5000e-05
12:21595451 C T 0.026230 1.2428e-05
12:21597569 A G 0.026463 -7.0656e-06
12:21601870 G A 0.074845 2.2793e-05
12:21602020 T G 0.113347 -3.8016e-05
12:21602237 C T 0.087352 1.0159e-04
12:21604740 T C 0.989152 1.1135e-05
12:21604779 G A 0.084713 -7.5626e-05
12:21609936 G A 0.250068 3.4338e-05
12:21613270 A G 1.100806 1.1613e-05
12:21623969 G A 0.168471 7.3925e-06
12:21625064 G T 0.036710 -2.5184e-06
12:21643398 T C 0.044121 6.8098e-06
12:21643892 G T 0.074631 6.9962e-06
12:21646768 G A 0.032306 1.8855e-05
12:21647545 T G 0.072168 2.3714e-06
12:21647758 G A 0.504788 1.0820e-05
12:21648203 T C 0.039326 -2.2815e-05
12:21649160 C T 0.978613 -4.3641e-05
12:21654265 A G 0.063842 -9.0412e-07
12:21657074 A G 0.139619 -2.7131e-05
12:21666908 A G 0.035558 -8.1802e-06
12:21669027 G A 0.895114 -3.0358e-05
12:21670252 C G 0.026651 -1.7967e-05
12:21670261 C T 0.054699 3.9466e-05
12:21673089 C T 1.853798 4.2582e-05
12:21680363 C T 0.568675 1.2710e-05
12:21690678 C A 0.030501 -4.9926e-06
12:21691046 A G 0.118275 1.9618e-05
12:21691789 G C 0.040005 -1.1626e-05
12:21695439 C T 0.038645 3.6393e-06
12:21696251 C T 0.056250 -1.8731e-05
12:21701199 T C 0.041936 1.0380e-05
12:21703496 T C 0.038375 1.0331e-05
12:21707533 T C 1.262250 -3.6566e-05
12:21711381 T C 0.285152 -7.6738e-06
12:21713402 C T 1.606155 -4.0311e-05
12:21715049 A G 1.549054 -3.8347e-05
12:21716815 T C 1.265807 -4.2860e-05
12:21722014 T C 0.025506 -1.8647e-05
12:21724360 A G 1.595846 -2.1169e-05
12:21725625 C T 0.040235 7.2153e-06
12:21731675 T G 0.093769 -7.0609e-05
12:21734542 G C 0.356340 1.5587e-05
12:21743118 G A 1.239922 -3.1288e-05
12:21744229 G A 1.848238 -1.9998e-05
12:21747308 G T 0.060794 5.2103e-06
12:21757238 C T 0.028820 8.1404e-06
12:21765015 C T 0.098858 -1.3150e-05
12:21766390 G A 0.067364 2.8470e-05
12:21768046 G A 0.647348 -6.0274e-06
12:21768209 C T 0.080568 3.8745e-05
12:21781141 G A 0.186687 -8.5432e-06
12:21787232 T C 0.039025 4.9167e-06
12:21791062 G T 0.062411 -1.5914e-05
12:21793834 C T 0.046996 -2.9506e-05
12:21801579 G C 0.096804 -2.3669e-06
12:21815800 C T 0.529836 -1.6482e-05
12:21819903 T C 0.531822 -1.3833e-05
12:21869672 G A 0.468688 1.1248e-05
12:21874540 A C 0.111452 -2.3947e-05
12:21880035 C T 0.278427 6.9917e-07
12:21881378 C T 0.098783 -1.1005e-05
12:21883218 T C 0.084875 -5.3872e-06
12:21885429 T A 0.120612 4.7785e-05
12:21909041 G T 0.022244 -1.7016e-05
12:21911561 A C 0.623208 -4.3939e-06
12:21928928 A G 0.027719 3.4234e-05
12:21930527 T C 0.101374 -3.7693e-05
12:21936398 T C 0.108248 -3.6878e-07
12:21957838 G T 0.095843 -1.1671e-05
12:21967057 G T 0.056013 2.6602e-05
12:21979507 G C 0.050112 1.6657e-05
12:21980378 T C 0.025772 -1.1870e-05
12:21981225 G A 0.442237 4.3553e-05
12:21987247 T G 0.046393 -3.9799e-05
12:21988088 G T 0.256803 4.8421e-07
12:21992297 A G 0.110498 1.0114e-05
12:21992744 T C 0.068364 7.3711e-06
12:21995555 A C 1.172788 -2.3064e-05
12:22008490 A G 0.092246 1.0109e-05
12:22009062 G A 0.032027 3.6810e-05
12:22013350 T C 0.081720 3.0237e-05
12:22021195 A G 0.568432 -2.2564e-05
12:22030165 A C 1.308831 -2.5398e-06
12:22034501 G T 0.093918 1.0918e-05
12:22035425 G A 0.730382 1.2948e-05
12:22035883 G T 0.414333 -1.5738e-05
12:22045853 G A 0.889671 3.8093e-08
12:22072257 G A 0.322125 1.4040e-05
12:22075960 G T 1.170711 -4.8375e-06
12:22076173 A G 0.089481 -1.4284e-05
12:22077187 G A 0.052913 -1.6354e-05
12:22079726 T C 0.020075 -1.4520e-05
12:22089348 A G 1.937813 -1.7634e-05
12:22097831 T G 0.025707 2.5969e-05
12:22098550 T G 0.040300 5.7847e-06
12:22099296 G A 0.037262 -1.4766e-05
12:22106347 T C 0.964075 4.1006e-05
12:22106571 T C 0.273471 -1.0827e-05
12:22115601 T C 0.047506 3.3097e-05
12:22122233 G A 0.092100 6.8801e-05
12:22127012 A G 0.093194 -2.9821e-05
12:22133274 G A 0.071674 3.0723e-05
12:22136957 A G 0.025837 -1.8630e-05
12:22146881 C A 0.033494 1.3967e-05
12:22151274 G A 0.072421 1.6663e-05
12:22151573 T C 1.907624 -8.4760e-05
12:22166323 G A 0.073025 -2.2969e-05
12:22167801 G A 0.175515 -3.6992e-05
12:22169854 C A 1.408432 -2.2928e-05
12:22179668 A G 0.037616 1.0491e-06
12:22187526 A G 0.570012 1.2136e-05
12:22193012 G A 0.393073 1.4686e-05
12:22193117 G C 0.765687 1.4518e-05
12:22195805 G T 0.755868 -3.3725e-05
12:22197751 C T 0.083674 1.3154e-05
12:22199053 C T 0.030446 -2.0682e-05
12:22222263 T G 1.627912 -3.9209e-05
12:22225715 G A 1.307555 -6.7546e-05
12:22228428 T C 0.177965 2.8839e-05
12:22229187 A G 0.085544 6.0252e-06
12:22232375 G A 0.032030 1.1002e-05
12:22238815 C T 0.106914 1.6280e-06
12:22239298 A G 1.520355 -3.5076e-05
12:22239819 C T 0.093769 -4.2822e-06
12:22242532 G A 1.974530 1.2043e-05
12:22244635 A G 0.326072 2.3319e-05
12:22246462 A G 1.883738 -6.1617e-06
12:22247482 C A 0.081610 -4.8674e-06
12:22247584 C T 0.949787 -2.6941e-05
12:22250653 A C 0.037444 2.3080e-06
12:22254134 T C 0.084382 -2.4220e-05
12:22255576 C T 1.260205 -3.4376e-05
12:22263219 T C 1.567195 2.6344e-05
12:22268399 C A 0.254515 -1.5319e-05
12:22269456 T C 0.073382 1.5058e-05
12:22279852 A G 1.784315 -1.9883e-06
12:22281327 C T 0.142657 -1.1815e-05
12:22281609 T C 0.718168 1.9193e-05
12:22283236 A G 1.402817 -8.0698e-06
12:22283614 A C 0.073154 7.8204e-06
12:22310453 T C 1.026986 1.6988e-05
12:22313905 T C 0.031731 -4.9663e-06
12:22322265 C G 0.061447 -1.3376e-05
12:22325245 C T 1.564469 -1.6577e-05
12:22340593 T C 0.124747 -1.1766e-05
12:22344479 A G 0.376185 -6.2915e-06
12:22347497 T C 0.080357 2.1716e-05
12:22348724 T C 0.063670 1.9372e-05
12:22349620 C A 0.347615 -4.5212e-05
12:22355332 C T 0.159428 -2.7173e-05
12:22358907 A C 0.027541 1.4774e-05
12:22365835 C T 0.328195 -6.8971e-06
12:22378919 G A 0.078325 2.2012e-05
12:22381181 G A 1.533886 -1.9441e-05
12:22418094 C T 0.088793 1.7230e-05
12:22420513 C T 0.047603 -3.7743e-05
12:22421257 A G 0.542390 2.4549e-05
12:22425323 T C 0.539070 2.9191e-05
12:22426023 T C 0.310145 1.4012e-05
12:22427761 T C 0.135124 -4.7450e-05
12:22428853 T C 0.053296 1.4889e-05
12:22436414 A C 0.027661 -3.2079e-05
12:22444310 G A 0.034626 1.2738e-05
12:22465775 T C 0.873903 2.6997e-05
12:22466747 A C 0.062167 -1.9391e-05
12:22469613 G C 0.049320 -2.6980e-05
12:22470426 A G 0.041784 2.5140e-05
12:22475701 A G 0.033581 1.6971e-05
12:22476044 A G 0.986329 1.0358e-05
12:22478847 A G 0.076455 1.0734e-05
12:22482438 A G 0.997063 -2.5318e-05
12:22512401 T C 0.020663 -1.1164e-05
12:22513130 T C 0.212254 -1.8021e-06
12:22525353 C A 0.083476 -4.4013e-05
12:22543499 T G 0.029264 -1.6106e-05
12:22544231 T C 0.068179 -6.2263e-05
12:22560173 A G 0.037850 -4.3196e-05
12:22565625 G A 0.218220 -3.4857e-06
12:22566085 T G 0.099150 -3.6485e-08
12:22570161 G A 0.188946 5.0291e-06
12:22590207 A G 0.036778 8.6978e-06
12:22624431 C T 0.032666 -5.9696e-06
12:22626071 C T 0.197411 3.0693e-05
12:22642902 A G 0.098822 -7.2052e-06
12:22647856 T G 1.602110 2.5774e-05
12:22649897 C T 0.102799 -4.3676e-06
12:22657770 C T 0.056036 -3.5929e-05
12:22660184 A C 0.020984 1.6965e-05
12:22664901 G C 0.043874 -1.2196e-05
12:22694282 C T 0.087907 1.1365e-05
12:22696425 G A 0.087517 1.9205e-05
12:22705485 G T 0.039057 4.7197e-05
12:22706558 G A 0.021578 7.1930e-06
12:22717933 T G 0.104152 -6.5586e-05
12:22721098 A G 0.080633 2.2381e-05
12:22743213 T C 0.039550 -9.7754e-08
12:22778633 T C 0.098086 -7.9212e-06
12:22778701 G C 0.902340 6.7182e-05
12:22784433 T C 0.032374 1.7502e-05
12:22790958 G A 0.704146 -4.2760e-05
12:22796804 T C 0.062573 -6.9229e-05
12:22814023 G A 0.039268 -1.6417e-05
12:22814036 G A 0.200868 -6.7908e-07
12:22833518 C T 0.067198 -3.1510e-06
12:22837282 G A 0.178903 1.1190e-06
12:22844916 T C 0.053559 -8.0383e-06
12:22853234 C T 0.139687 -3.1388e-05
12:22853733 G A 0.721440 -6.4267e-05
12:22855883 T C 0.237283 1.9330e-05
12:22861168 T C 0.040329 1.3313e-05
12:22862483 C T 0.098183 1.9536e-05
12:22864523 A G 0.844135 1.9177e-05
12:22864574 C G 0.157802 1.4232e-05
12:22868305 A G 0.534078 1.4780e-05
12:22869781 C A 1.103266 -1.7269e-05
12:22873402 G T 0.725507 4.5662e-05
12:22878417 G A 0.907423 -1.0555e-05
12:22878765 T C 0.033578 1.2301e-05
12:22881006 A G 0.141927 -2.4889e-05
12:22882950 G A 0.232064 -7.1983e-06
12:22884537 C G 1.621394 -1.1849e-05
12:22884721 A G 0.483777 2.8429e-06
12:22892059 T C 0.539398 -5.2057e-05
12:22895416 G A 1.256008 3.3473e-05
12:22899899 T C 0.070308 -1.5984e-05
12:22904050 T C 1.384757 -1.0956e-06
12:22909000 T C 0.103159 -1.3777e-05
12:22912138 G T 0.526522 -1.6287e-05
12:22912953 T C 0.046594 -2.7430e-06
12:22914003 C T 0.211319 -2.1779e-05
12:22914591 G A 0.037116 1.8132e-05
12:22914854 A G 0.029829 5.3763e-06
12:22915363 A G 0.390048 -1.3839e-05
12:22919174 T G 0.042014 6.5964e-06
12:22920713 T C 0.060716 1.1763e-05
12:22922036 G A 0.061200 5.7840e-06
12:22925988 G A 0.085132 -2.8816e-05
12:22927253 G T 0.201845 -1.3375e-06
12:22928066 G T 0.102059 -2.3859e-05
12:22928167 G A 1.867220 -2.5470e-07
12:22942130 C T 0.726458 -1.7724e-05
12:22942604 G A 0.021033 8.4622e-06
12:22944771 T C 0.409610 4.0852e-07
12:22945450 G A 0.098258 1.7769e-05
12:22945808 A G 0.081623 -8.2787e-06
12:22951604 C T 0.484037 -1.4880e-05
12:22952731 A G 0.162671 -1.9196e-05
12:22955609 A G 0.031572 -2.8863e-05
12:22956137 C T 0.143271 -2.8911e-05
12:22957758 T C 0.144245 -4.9828e-05
12:22957878 T C 0.044202 2.7527e-05
12:22958804 C A 0.824290 -3.7716e-05
12:22960127 T C 0.737951 -6.2092e-05
12:22963386 G C 0.190082 1.4553e-05
12:22965541 G T 0.155014 9.7613e-06
12:22974913 G A 0.140755 3.3507e-06
12:22975329 C T 0.269163 1.3699e-05
12:22977975 C T 0.049210 1.5036e-06
12:22978045 G A 0.114834 6.5215e-06
12:22981261 G A 0.885945 -3.6172e-06
12:22985151 T C 0.719655 -1.0067e-05
12:22985629 C A 0.545396 5.3725e-06
12:22986827 A C 0.198839 -3.4603e-06
12:22987463 C A 1.239026 -2.0085e-05
12:22990142 A G 0.369492 -1.3331e-05
12:22992389 T C 0.751035 -4.1490e-05
12:22995666 A G 0.898325 -3.9541e-05
12:22997986 G A 0.304728 6.3670e-05
12:22998324 A G 0.082376 -4.0453e-06
12:23000188 A G 0.529384 -3.9261e-05
12:23012943 G A 0.104149 -1.0829e-05
12:23014998 G A 0.446077 -4.5856e-06
12:23016110 C T 0.707944 1.0624e-05
12:23019248 T G 0.045075 -4.5928e-06
12:23020258 T C 0.051044 -3.6117e-05
12:23021423 A G 0.109417 1.9150e-05
12:23024430 C A 0.129457 8.0304e-05
12:23027722 C T 0.616064 2.2696e-05
12:23027770 G A 0.135912 4.1173e-05
12:23035313 T C 0.436385 9.8569e-06
12:23036600 A G 0.061930 2.9525e-05
12:23041711 C T 0.040683 6.0567e-05
12:23042521 A G 0.067825 5.5579e-06
12:23051623 C T 0.131290 3.8458e-05
12:23057588 C T 0.548863 1.5095e-05
12:23068682 C T 0.068467 -4.2558e-06
12:23069053 A G 0.037441 1.1635e-05
12:23073302 G C 0.080058 -6.8512e-07
12:23073443 T C 0.473498 7.4256e-06
12:23074573 C T 0.058736 -6.9186e-06
12:23079207 T C 0.212163 2.8343e-05
12:23079828 T C 0.934567 -1.7737e-05
12:23082706 T C 0.055260 1.3517e-05
12:23088498 A G 1.552699 -2.1072e-06
12:23091755 A C 0.041576 -2.1554e-05
12:23096287 T C 0.049538 -2.1355e-05
12:23100954 G A 0.534753 1.3090e-05
12:23110247 T C 0.122832 -2.2234e-05
12:23114990 G A 0.170604 4.7774e-05
12:23117397 G T 0.083385 -6.3223e-05
12:23118211 C G 0.023305 1.4936e-05
12:23119529 C T 0.109066 4.0145e-05
12:23120591 A G 0.896319 -3.5584e-05
12:23120824 T G 0.050739 3.2351e-05
12:23122337 C G 0.038859 -2.9642e-05
12:23131855 A G 0.041355 1.7343e-05
12:23137989 A C 0.126668 -1.1785e-05
12:23140678 T C 0.197460 3.4003e-06
12:23141924 A G 1.010244 1.0951e-05
12:23150585 G T 0.149785 4.4266e-06
12:23156038 C T 0.338192 -3.6517e-06
12:23156102 T G 1.270157 -6.8403e-06
12:23157105 C T 0.114344 2.9824e-05
12:23159966 T C 0.908698 -1.6828e-05
12:23162290 C A 0.151304 4.0319e-05
12:23166569 A G 0.957064 -3.3811e-05
12:23171413 G T 0.976309 -2.9265e-05
12:23171661 T C 0.297616 1.0964e-05
12:23174861 G A 0.476740 1.2425e-06
12:23176324 C T 0.186278 -1.7273e-05
12:23181819 G A 0.241233 1.8669e-05
12:23183775 G A 0.096073 -4.0798e-05
12:23185814 T C 1.713030 2.0812e-05
12:23188870 C A 0.084395 3.5724e-06
12:23189233 A G 0.129499 -1.3578e-05
12:23189810 G A 0.353110 -3.0671e-05
12:23190274 C T 0.890288 1.4997e-04
12:23193375 T C 0.698547 -1.4529e-04
12:23193922 C T 0.541530 -2.0459e-06
12:23196575 G A 1.899000 -1.5401e-06
12:23199165 G T 0.100647 5.2373e-05
12:23201352 G C 0.690277 1.1951e-04
12:23202822 G A 0.604798 3.8854e-06
12:23205381 G C 0.039943 2.7987e-05
12:23205428 C G 0.050356 4.8294e-05
12:23206020 A G 0.031338 -3.6676e-05
12:23207209 C T 0.708976 -7.9850e-05
12:23209701 G A 0.054189 1.0657e-05
12:23209903 T C 0.057393 9.7865e-06
12:23211446 A G 0.117291 1.6931e-05
12:23218796 T C 0.027038 1.3271e-05
12:23233602 A G 1.310402 -1.6500e-06
12:23249401 G T 0.111377 -3.9746e-06
12:23251994 T C 0.056786 3.9591e-06
12:23258148 G A 1.187164 -2.4829e-05
12:23258156 C G 0.173603 -3.4428e-05
12:23259969 G A 0.620524 -1.1421e-04
12:23260883 C T 0.120677 6.3618e-06
12:23266997 A G 0.026765 6.1850e-06
12:23275033 C T 0.512753 7.3377e-05
12:23280815 T C 0.059360 3.7706e-05
12:23297794 A G 0.032741 8.8759e-06
12:23312528 G A 0.078617 -1.8851e-05
12:23322871 G A 0.209557 -2.7422e-05
12:23328320 A G 0.122043 -5.5795e-05
12:23329587 G C 0.137406 9.0070e-05
12:23331133 C T 0.970791 3.6856e-05
12:23336336 C T 0.101977 -2.0733e-05
12:23340665 G A 0.065468 2.3541e-05
12:23341637 T C 0.115902 -4.7650e-05
12:23345722 A G 0.089448 -2.7337e-05
12:23346779 C A 0.034120 -1.7332e-05
12:23352905 G A 0.075381 2.2159e-05
12:23356771 C G 0.030125 -6.4571e-07
12:23362784 A G 0.426365 5.3797e-06
12:23370993 A C 0.069091 9.6829e-06
12:23372283 T C 0.082746 -3.2105e-05
12:23373739 A G 0.075264 -9.1992e-07
12:23375095 A C 0.062031 -1.8561e-05
12:23386544 A G 0.046876 1.7979e-05
12:23389839 T C 0.042504 2.1565e-05
12:23396386 T C 1.965163 1.4780e-05
12:23409436 A G 0.061405 -6.4192e-06
12:23421251 C T 0.465117 1.9245e-05
12:23423424 C T 0.041501 -3.8428e-05
12:23424270 T C 0.022088 -1.2937e-06
12:23428237 T G 0.057110 -2.7901e-05
12:23445755 C T 0.034078 -6.1598e-06
12:23449064 T G 0.123997 -2.9243e-06
12:23450040 G A 1.962712 1.7472e-05
12:23453226 T C 0.046217 1.6454e-05
12:23457374 C T 0.036561 -2.1206e-05
12:23462613 G A 0.584901 1.5053e-05
12:23464969 G A 1.022984 -6.9343e-05
12:23465126 A G 0.063907 3.8305e-05
12:23466934 C T 0.030761 2.6718e-05
12:23479654 G A 0.176021 1.7030e-04
12:23492998 A G 0.032413 -1.5630e-05
12:23497814 T C 0.033932 -2.8171e-06
12:23498020 C A 0.052530 1.8203e-05
12:23515871 G A 0.028956 -6.9006e-06
12:23520491 G T 1.605755 -4.1743e-05
12:23535116 G T 0.108586 -1.9206e-05
12:23535259 A G 1.602195 -3.6312e-05
12:23548797 C A 0.909042 -5.5374e-05
12:23555756 T C 0.038904 2.6064e-05
12:23568489 T C 0.093561 -5.5433e-05
12:23575332 C T 0.081392 2.6527e-05
12:23580193 T C 0.020533 3.6894e-06
12:23586348 C G 0.060074 2.1931e-05
12:23586861 T C 0.041949 3.0007e-05
12:23599697 A G 0.140629 1.1854e-05
12:23603281 T C 0.056438 -8.9130e-06
12:23611247 C T 0.087034 -9.1431e-06
12:23611654 A G 0.079013 -1.7592e-05
12:23613028 A C 0.102717 -1.9781e-05
12:23625634 A C 1.473089 -8.8795e-06
12:23637058 G A 0.027775 1.6971e-05
12:23639847 G T 0.117658 -2.4701e-06
12:23639917 G A 0.526353 4.9103e-06
12:23639966 C T 0.254778 -1.7308e-05
12:23647409 G A 0.184447 -2.4325e-06
12:23648451 G A 0.029261 3.2471e-05
12:23654209 C T 0.028573 3.5109e-05
12:23655200 T C 1.051550 -9.9317e-06
12:23665503 A G 0.165501 -3.5786e-06
12:23665569 A G 0.255995 6.8083e-05
12:23677357 C T 0.602036 -1.0412e-05
12:23688755 A G 0.400587 -7.4825e-06
12:23692125 A G 0.247218 4.8137e-05
12:23695404 T C 1.493353 3.7999e-05
12:23704140 A G 0.319876 -2.6434e-05
12:23704751 G A 0.227146 -6.6516e-06
12:23708845 G A 0.232804 2.0542e-05
12:23714436 C T 0.766495 -2.9375e-06
12:23715468 T G 0.500824 1.8664e-07
12:23729855 A G 0.336336 -1.6055e-05
12:23732295 T C 0.066004 3.8777e-06
12:23734743 C G 0.598397 -3.8565e-05
12:23735393 G T 0.209054 4.0862e-05
12:23736312 C T 0.171036 8.3478e-06
12:23745605 C T 0.314517 -4.3121e-05
12:23751878 A G 0.091643 -1.3113e-05
12:23752325 G A 0.162389 -4.7512e-06
12:23760863 T C 0.559253 -3.9233e-05
12:23767067 T G 0.021507 5.8657e-06
12:23769449 C T 0.894082 -3.3437e-05
12:23772594 C T 0.077400 1.9069e-05
12:23790722 G C 0.100293 -9.1733e-06
12:23793205 A G 0.337394 2.2303e-05
12:23805754 A G 0.510799 -4.9762e-06
12:23808212 T C 0.210683 3.6411e-05
12:23809853 C A 1.381125 -4.1969e-05
12:23811186 T C 0.311434 -6.2579e-05
12:23817655 A C 0.728126 2.3357e-05
12:23819079 A G 1.269501 -6.7346e-06
12:23821568 T C 0.151966 -7.4711e-06
12:23823190 C T 0.022805 -2.9792e-05
12:23824364 A G 0.073313 -1.4449e-06
12:23825297 C T 1.700962 3.5797e-05
12:23828139 C T 1.541602 4.1315e-05
12:23835130 A G 0.059580 3.2810e-05
12:23838700 T C 0.143784 -1.6497e-05
12:23840732 A C 0.056627 -6.4280e-06
12:23841415 A G 0.783438 4.2081e-05
12:23841811 G A 0.854629 2.2548e-05
12:23846002 A G 0.105447 6.6639e-06
12:23847146 G C 0.040852 6.3391e-07
12:23851822 T C 0.768070 2.0634e-06
12:23853069 C T 0.722816 -1.5007e-05
12:23859015 G A 1.107645 4.3761e-05
12:23873056 T C 1.475377 2.1395e-05
12:23877785 G T 0.196889 -1.0679e-05
12:23884621 T C 0.044445 1.5207e-05
12:23885281 C T 0.276103 -1.3842e-05
12:23891501 A G 0.204747 -3.1457e-05
12:23893317 T C 0.112160 -2.4374e-06
12:23893753 A G 0.367019 3.5252e-05
12:23894189 C T 0.045315 -3.7482e-05
12:23915594 C G 0.055023 3.6908e-06
12:23916947 A C 0.236059 1.2102e-05
12:23921204 G T 0.047279 -2.0879e-05
12:23922609 C T 0.330646 -4.2824e-06
12:23923208 T C 0.026019 3.1910e-05
12:23923719 T C 0.971972 5.4099e-06
12:23924022 A G 0.052261 -1.4109e-05
12:23927074 C T 0.126808 4.1632e-05
12:23936823 T C 1.166388 -9.2239e-06
12:23941447 T C 0.133517 -4.1224e-06
12:23941698 G A 0.087858 -2.2770e-05
12:23945272 A G 0.025918 -2.4592e-06
12:23954383 C T 0.713631 2.5534e-05
12:23956920 C T 0.149214 1.4720e-05
12:23963372 C T 0.047886 1.0485e-05
12:23963502 A G 0.028992 -1.5329e-06
12:23963546 T C 0.069165 1.1596e-05
12:23964045 G T 0.315020 -6.7368e-05
12:23967668 A G 0.199771 1.2082e-06
12:23982559 T C 0.263610 2.6601e-05
12:23984393 T C 0.201631 -2.9237e-05
12:23985161 T C 1.620216 1.1525e-05
12:23992411 A G 1.057643 -3.9526e-05
12:23996955 C T 0.034023 -3.7377e-05
12:23997513 C T 1.380320 4.0363e-05
12:24001905 T C 0.150697 1.6128e-05
12:24009732 A G 1.414966 1.8999e-05
12:24013443 A G 0.043815 7.1234e-06
12:24014044 A G 0.376707 -5.4456e-05
12:24019613 T A 1.009377 -2.0652e-05
12:24022160 A C 0.437865 5.3210e-05
12:24023486 G T 0.156007 4.1976e-05
12:24035580 A G 0.237546 -2.1612e-05
12:24046577 C T 0.055877 1.6221e-06
12:24047496 C G 0.085761 3.6988e-05
12:24051290 C A 1.341519 1.3197e-05
12:24062983 T C 0.265369 -3.6818e-05
12:24067456 A G 0.884338 -1.2481e-05
12:24072042 C T 0.120245 -4.0909e-05
12:24072996 A G 0.202374 1.1974e-06
12:24077320 A G 0.043763 1.4681e-05
12:24083916 A G 0.266518 -2.0125e-05
12:24087780 C T 0.907124 -1.5623e-05
12:24090982 A G 0.059103 2.1642e-05
12:24103580 T C 1.405355 5.8273e-06
12:24105874 A C 0.907916 -6.9421e-06
12:24106802 A G 0.020643 -2.2599e-05
12:24109245 C T 0.571366 2.0835e-05
12:24112840 G T 0.059675 1.4704e-05
12:24113518 A C 0.037986 3.5845e-05
12:24113895 G A 1.106031 -3.4531e-06
12:24114491 T C 0.064079 -1.4879e-05
12:24115658 G A 0.041754 -8.8693e-05
12:24116522 A G 0.136146 5.9674e-05
12:24118150 T C 0.020741 -8.6698e-06
12:24118956 C T 0.939757 -1.7305e-05
12:24119269 A G 0.101997 4.5789e-06
12:24125919 A C 0.058626 -4.8835e-06
12:24128794 A G 0.061797 -1.2381e-05
12:24138390 C T 0.063534 -1.4789e-05
12:24140779 A G 0.028015 2.8749e-05
12:24145983 G A 0.032212 1.4424e-05
12:24146035 T C 0.238679 -1.3058e-05
12:24147442 T C 0.494297 1.3218e-06
12:24150441 C G 0.832321 3.8119e-05
12:24150901 A G 0.184090 -6.0495e-06
12:24156900 G A 0.546850 -7.3800e-06
12:24159198 G T 0.072281 -1.8379e-05
12:24169686 C A 1.892222 -2.1558e-05
12:24173578 G A 0.049726 2.6731e-05
12:24176929 T C 0.031650 -1.1152e-05
12:24184544 C G 0.910522 2.5284e-05
12:24188012 G T 0.090597 -9.6207e-06
12:24188044 C T 0.072320 -2.0288e-05
12:24188287 G A 0.251217 -4.0385e-06
12:24192371 C A 0.437239 -1.7295e-05
12:24194300 T C 0.051148 -7.5686e-06
12:24198271 A G 0.101520 -1.2677e-05
12:24206078 C T 1.929199 7.0562e-06
12:24206610 C G 0.059970 -1.3176e-05
12:24209038 A G 0.044468 -1.2637e-05
12:24217329 A G 0.041667 2.2932e-05
12:24221722 G A 0.177907 3.6645e-05
12:24222335 A G 0.615314 2.5368e-06
12:24223492 T C 0.029589 -2.0881e-05
12:24233322 T C 0.052621 -1.2183e-05
12:24240179 C T 0.492976 -2.9975e-06
12:24244970 C T 0.126289 7.9142e-06
12:24245753 T C 0.778765 2.4714e-05
12:24246710 C G 0.043926 -4.0777e-07
12:24247282 T C 0.070613 -1.1244e-05
12:24253329 G A 0.096891 1.7524e-05
12:24260884 A G 0.076751 -1.2051e-05
12:24266596 C T 0.097115 -3.0805e-05
12:24277814 T C 0.172029 6.5197e-05
12:24278821 G C 1.673441 -6.2589e-06
12:24285197 C G 0.337361 -9.1448e-06
12:24287102 A G 1.888188 9.9107e-06
12:24288115 T C 0.236617 -2.3630e-05
12:24289366 T C 1.911529 -1.1376e-05
12:24291704 T C 0.470083 -9.3216e-06
12:24292852 A G 0.429689 4.6303e-05
12:24293050 G A 0.308052 1.7357e-05
12:24293219 C T 0.168712 -1.2762e-05
12:24294562 A G 1.180698 4.7969e-05
12:24304887 C T 1.737153 -1.3693e-05
12:24308717 C T 0.261162 3.8336e-05
12:24313569 A G 0.207129 2.8396e-05
12:24318151 C A 0.117122 1.0755e-05
12:24319341 T G 0.098326 -1.2657e-05
12:24322780 G C 0.126620 1.3178e-06
12:24322930 G A 1.959625 -6.5149e-06
12:24325056 G A 0.070347 2.7824e-05
12:24328225 C T 0.086037 -1.1375e-05
12:24335406 G A 0.070483 -1.0687e-04
12:24336415 C T 0.922441 -1.3896e-04
12:24341588 T C 0.231009 3.2295e-05
12:24342502 C T 0.351630 1.9989e-05
12:24358253 C T 0.198427 1.2032e-05
12:24360745 C T 0.075605 -2.3972e-05
12:24375601 C T 0.086232 4.0276e-05
12:24377109 A G 0.071288 -1.6319e-05
12:24378165 G A 0.627905 1.1302e-06
12:24381955 C T 1.096550 7.1494e-06
12:24383544 A G 0.084301 5.4107e-06
12:24386596 C T 0.630683 1.4107e-06
12:24389660 T G 1.394394 -2.6281e-05
12:24391953 G A 0.048807 1.3005e-05
12:24394372 C T 1.059171 1.4029e-06
12:24395368 T C 0.056744 -4.4046e-05
12:24396944 T C 0.353724 -2.9951e-05
12:24407944 A G 0.038018 2.0119e-05
12:24408702 A G 0.055874 4.5169e-05
12:24412870 C T 1.520186 3.5342e-07
12:24413161 A G 0.029832 1.1822e-05
12:24415464 A C 0.055760 2.7632e-06
12:24417453 A G 0.343814 1.1707e-04
12:24421193 A G 0.034448 5.9771e-05
12:24427699 T C 0.424194 6.6786e-06
12:24431300 G A 0.554202 -3.2414e-05
12:24435421 C T 1.509341 -1.8616e-04
12:24443702 C T 0.687235 1.8518e-05
12:24444762 T C 0.417270 -1.4148e-05
12:24446056 A G 0.149428 2.4467e-05
12:24447448 G T 1.648642 -2.8604e-06
12:24447954 C T 1.572015 -3.0109e-05
12:24448430 C T 0.284854 -3.2724e-05
12:24451971 C T 0.869284 -2.2104e-05
12:24453707 T C 0.102432 -2.0673e-06
12:24454716 A G 0.029466 -3.2828e-05
12:24456365 G A 0.391167 -6.7957e-06
12:24460059 T C 0.053660 -7.2346e-06
12:24462231 C T 0.214176 1.8262e-05
12:24464027 C A 0.059395 2.1358e-05
12:24466552 T C 1.061726 -3.4734e-06
12:24470737 G T 0.218188 1.6099e-05
12:24471760 T C 0.333898 -5.7376e-05
12:24472658 G A 0.388084 3.9293e-05
12:24475579 T C 0.065384 4.2971e-05
12:24480972 T C 1.790135 -5.8708e-06
12:24485290 T C 0.138743 -7.7382e-06
12:24485571 A G 0.185230 2.9193e-05
12:24489605 T C 0.140132 -1.8316e-06
12:24495896 A G 0.788460 4.3701e-05
12:24509957 T C 0.162775 -3.9580e-05
12:24511416 A G 0.077945 -2.1609e-05
12:24512037 A G 0.450712 -1.2195e-05
12:24512901 A G 0.060317 3.4656e-05
12:24513701 G A 0.306769 2.2815e-05
12:24514180 A G 1.274808 -1.1689e-05
12:24517978 A G 0.179520 1.4636e-05
12:24520314 T C 0.082574 -6.6392e-05
12:24521075 C T 0.023548 -1.1063e-05
12:24522500 C T 0.053576 -3.5770e-05
12:24524582 T C 0.079075 -3.7582e-06
12:24526259 T C 0.166280 2.8064e-05
12:24528962 C G 0.086621 3.6984e-06
12:24530841 A G 0.650986 -1.8462e-05
12:24534140 T C 0.101143 -6.9168e-06
12:24537704 A G 0.714520 -7.2018e-06
12:24542869 C T 0.355347 7.9497e-05
12:24544840 C G 1.623789 -1.7649e-05
12:24546337 G C 0.247037 -8.8792e-06
12:24546424 T C 0.318604 3.7796e-05
12:24547031 A G 1.348355 6.9517e-06
12:24547511 A C 0.781650 2.1662e-06
12:24547906 G A 1.061554 3.3517e-06
12:24551874 T C 0.072249 3.9686e-07
12:24552189 T C 0.102717 -1.3132e-05
12:24553387 A G 0.530410 3.2334e-05
12:24555441 C T 0.406338 2.6502e-05
12:24557080 T C 0.470797 -4.9353e-05
12:24558713 G A 0.051401 1.6459e-05
12:24559317 C A 0.174509 -4.4617e-05
12:24559471 A G 0.028070 2.6900e-06
12:24571257 C T 0.020416 6.4872e-05
12:24575649 C T 0.370505 -6.5524e-05
12:24577224 C G 0.025941 -4.6605e-05
12:24580283 A G 0.120459 1.0394e-04
12:24583525 G T 0.068360 1.6381e-05
12:24585140 G A 0.028093 3.9843e-05
12:24593661 T C 0.309188 -3.2720e-05
12:24596259 C T 0.050791 7.2415e-06
12:24596391 G T 0.924784 2.8312e-05
12:24602995 G A 0.064326 1.8315e-05
12:24605662 G A 0.636484 -1.2056e-05
12:24607038 A G 1.910720 -2.9776e-05
12:24614105 G A 0.162398 3.3094e-05
12:24617056 G T 0.348277 -3.0732e-05
12:24620791 G A 1.071746 -4.6892e-05
12:24623460 G A 0.044799 -6.5600e-06
12:24637910 G A 0.371985 1.9891e-05
12:24644512 A G 0.051378 1.5413e-05
12:24645280 T C 0.037295 -4.4470e-05
12:24647384 G A 0.030813 -1.8338e-05
12:24655585 C T 0.235280 -4.0538e-05
12:24662116 C T 0.383712 -2.4038e-05
12:24665512 A G 0.056646 -6.5197e-05
12:24669899 G C 0.070918 -3.7694e-05
12:24672727 T G 0.155676 2.5084e-05
12:24682367 C T 0.059840 -3.5833e-05
12:24686251 A G 0.281478 -2.6441e-05
12:24694789 T C 0.207911 -3.0924e-06
12:24701866 G A 0.735108 2.8768e-05
12:24705155 G A 0.025600 -2.9924e-06
12:24706338 G A 0.357047 7.6579e-05
12:24714924 A C 0.038077 4.5736e-06
12:24726212 A G 0.338228 -2.3724e-05
12:24726462 G A 0.120206 -3.1584e-05
12:24726613 T C 0.231106 4.3948e-05
12:24729385 C T 0.221745 -4.0562e-05
12:24736924 C A 0.057389 -3.6952e-06
12:24747872 C T 0.435817 1.0527e-05
12:24750556 T G 0.032578 1.9316e-05
12:24758617 T C 0.030358 -1.1453e-05
12:24768847 G T 1.270153 -2.6291e-05
12:24782808 T C 0.340416 3.6530e-05
12:24788146 A G 0.031364 -3.2557e-05
12:24788339 A G 0.300323 1.1864e-05
12:24792302 C A 0.281770 4.7592e-05
12:24799189 A G 0.082980 -7.4765e-07
12:24815279 C T 0.310518 7.6585e-05
12:24820463 C T 1.342672 -3.7619e-05
12:24829964 G A 1.210200 -8.2759e-05
12:24840608 A G 0.562385 7.3561e-05
12:24845177 A G 0.192783 5.8894e-05
12:24848135 T C 0.056318 1.4313e-05
12:24854171 A C 0.513860 3.4268e-05
12:24855854 C T 0.054796 -2.4692e-05
12:24861176 G A 0.937456 4.2834e-05
12:24882782 T C 0.092285 1.1287e-05
12:24891230 G C 0.043543 -2.1438e-05
12:24895309 G A 0.087108 1.0233e-05
12:24895577 G T 0.560444 4.2581e-06
12:24900774 A G 0.055731 -3.8295e-06
12:24905712 A G 0.126415 5.9720e-06
12:24911156 A G 0.048064 -1.4033e-05
12:24911230 T C 0.027973 2.6213e-05
12:24913644 G A 0.054751 1.5027e-06
12:24921622 T C 0.265820 4.9201e-05
12:24923169 A G 0.083528 7.1277e-06
12:24924255 G T 0.044929 4.8326e-05
12:24928159 C A 0.477896 1.3597e-05
12:24929442 G T 0.259669 4.4628e-05
12:24930821 T C 0.476273 -1.2309e-05
12:24937519 T C 0.066202 9.0372e-06
12:24945469 T C 0.248455 -1.1815e-05
12:24947515 T C 0.866093 6.0163e-05
12:24948166 C T 0.587981 1.5086e-05
12:24953185 T G 1.173850 3.8393e-05
12:24955053 G A 0.366353 1.9338e-06
12:24955794 T C 0.029829 -1.6769e-05
12:24959039 T C 0.170649 -6.5826e-06
12:24965708 C T 1.210748 3.4428e-05
12:24965833 T C 0.030524 -6.5789e-07
12:24967440 A C 0.072184 -1.6082e-05
12:24968748 T C 0.145767 2.6555e-05
12:24968749 G A 1.448602 -4.5768e-05
12:24970270 G A 0.057045 6.4837e-06
12:24974132 G A 0.327088 -2.0436e-05
12:24974646 A G 0.069561 -2.4835e-05
12:24983160 T C 1.137068 -2.1982e-05
12:24985653 A G 0.240662 -3.4537e-05
12:24987281 A C 0.356372 4.8384e-06
12:25000038 A G 0.050447 2.5469e-05
12:25003122 A C 0.072294 4.0980e-05
12:25009028 T C 0.215770 -9.1323e-06
12:25014517 C T 0.090458 -2.5561e-05
12:25021065 G A 0.166011 1.1844e-05
12:25021224 T C 0.057156 1.1327e-05
12:25027770 C T 0.298330 1.0231e-05
12:25029998 T C 0.151544 -2.0028e-05
12:25034895 C T 1.782169 1.1622e-05
12:25042458 A T 0.058720 -2.5192e-05
12:25047720 G A 0.249289 7.1873e-06
12:25050473 A G 0.048976 -2.6865e-05
12:25051926 A G 0.433198 3.7899e-05
12:25054209 T C 0.522880 -1.0618e-05
12:25054891 A G 1.315410 -6.5866e-05
12:25055512 A G 1.386834 -3.7024e-05
12:25056665 G A 0.248880 -9.2042e-06
12:25057593 G A 0.088069 1.8264e-05
12:25065729 G A 0.185538 -1.3659e-05
12:25066572 C T 0.254067 1.7075e-05
12:25071665 A G 1.944454 -8.6015e-06
12:25077205 C A 0.459820 2.7479e-05
12:25079974 G A 0.078325 -2.0469e-06
12:25084600 T C 0.823245 -1.0208e-05
12:25088312 C T 0.901226 -1.0445e-05
12:25088612 T G 1.911438 -3.6122e-05
12:25092929 T A 0.179880 1.6789e-07
12:25094990 A G 0.065166 -5.4851e-06
12:25096037 T C 0.044052 -2.2006e-05
12:25098074 G A 0.212342 -4.8684e-05
12:25099449 G A 0.063014 -1.8193e-07
12:25101534 A G 0.600218 -5.0687e-06
12:25105621 C T 0.217104 1.7169e-05
12:25109319 A G 0.094372 3.8237e-06
12:25113823 G A 0.256794 2.4920e-05
12:25114523 A G 1.500831 2.7568e-05
12:25126303 A C 0.714023 1.1517e-05
12:25129588 T C 0.567968 2.0855e-05
12:25129782 G A 1.723121 1.5924e-05
12:25136905 T C 0.035847 -2.0709e-05
12:25140602 C T 0.382712 2.1531e-05
12:25141655 T C 0.182980 -1.7757e-05
12:25143830 A G 0.059707 3.9373e-06
12:25147699 C T 0.044143 -1.8606e-05
12:25150466 C T 1.085213 -6.1755e-07
12:25152167 C T 0.058298 -1.1872e-05
12:25152509 C G 0.033000 -1.9181e-05
12:25161033 A C 0.588316 8.4669e-05
12:25162880 C T 0.320963 8.6512e-06
12:25164022 G A 0.136795 -9.2581e-05
12:25164331 G A 0.504706 1.6941e-06
12:25164366 G A 0.819422 -1.9370e-05
12:25164779 C T 0.048947 -4.7462e-05
12:25164789 G A 0.195074 -6.4758e-06
12:25164850 C A 1.022601 7.7905e-06
12:25167733 T C 0.038229 1.6397e-05
12:25167739 G C 0.642891 -4.6662e-06
12:25174889 G A 0.083291 -3.0034e-05
12:25176869 A G 0.626162 -9.5839e-06
12:25176909 A G 0.080922 -3.2507e-05
12:25177910 G C 0.177537 -1.0690e-06
12:25180025 G A 0.075427 -2.2509e-05
12:25184187 T C 0.053245 -6.1806e-05
12:25185150 G A 0.065420 4.4759e-06
12:25187871 G A 0.533662 4.4536e-06
12:25192784 C A 0.846713 -2.2577e-05
12:25195328 A G 0.054572 -5.2204e-05
12:25204353 T C 1.781913 -3.3196e-05
12:25204473 C T 0.663505 7.8460e-06
12:25204627 G A 0.032010 1.3800e-05
12:25205801 T C 0.169520 -1.2233e-06
12:25207653 G A 0.798551 1.6049e-05
12:25209764 A G 1.787450 3.2884e-05
12:25215191 T G 1.050528 1.5088e-05
12:25218340 G A 0.739237 -8.5942e-07
12:25222024 G A 1.810369 -7.9377e-05
12:25227038 G A 0.089552 -5.7984e-06
12:25231235 C T 0.710433 -5.4775e-06
12:25236913 A G 0.149685 -1.4322e-05
12:25237586 G C 0.031708 4.7287e-06
12:25239071 C T 0.033594 -1.9796e-05
12:25239422 T C 0.505476 -3.9285e-05
12:25239694 T G 0.150149 -7.4886e-06
12:25240480 G A 1.342853 -2.5199e-05
12:25240964 C G 0.370255 -7.5943e-06
12:25242595 G C 1.501970 5.1470e-05
12:25243893 T C 0.204205 -6.2568e-05
12:25245753 A G 1.063595 -9.3275e-06
12:25246368 C T 0.027265 -8.8469e-06
12:25251308 T C 0.099446 1.8152e-05
12:25258458 G A 0.061895 -1.2259e-05
12:25260675 G C 0.113964 4.0395e-06
12:25263310 G T 0.021364 3.0148e-05
12:25273087 G T 0.293242 -2.2013e-05
12:25284833 G C 0.599160 -4.6416e-06
12:25285789 A T 0.158955 -2.8116e-05
12:25288005 A G 0.883514 1.6537e-05
12:25297638 C A 0.097206 2.8218e-05
12:25304972 C T 1.609108 9.0833e-06
12:25311489 T G 0.725455 -7.2326e-06
12:25315537 C T 0.186109 3.1172e-05
12:25330758 T C 0.046707 3.8104e-07
12:25339843 G A 0.292498 -1.6238e-05
12:25348816 T C 1.072940 -1.3851e-05
12:25349488 A G 0.051083 1.0963e-05
12:25360559 C G 0.034922 2.9763e-05
12:25363085 T C 0.025425 -1.3371e-05
12:25366660 C T 0.435165 1.4611e-05
12:25372593 C T 0.197447 1.6695e-05
12:25379368 A G 0.042040 9.8961e-06
12:25384838 A G 0.815868 1.1756e-05
12:25384898 T C 0.302417 5.9382e-06
12:25389220 G A 0.120823 4.5362e-05
12:25393389 G A 0.036542 -3.0538e-05
12:25393865 C A 0.122267 8.8266e-06
12:25394779 T C 1.228224 -2.7993e-06
12:25397715 C A 0.076222 -3.3495e-06
12:25401876 C T 0.071252 -1.8054e-05
12:25407135 T C 0.055069 -1.1619e-05
12:25407196 G A 0.093655 -3.7012e-05
12:25409069 G A 0.143560 -7.0890e-06
12:25410283 C T 0.661155 4.3537e-05
12:25410475 A C 0.023464 -1.0234e-05
12:25417418 C T 0.867376 -1.5451e-05
12:25418053 G T 0.361267 1.2197e-05
12:25424468 C A 0.097748 6.0931e-06
12:25425382 A G 0.186385 -5.9879e-05
12:25426456 A G 1.874737 -1.9939e-05
12:25430841 T G 0.322216 5.4467e-07
12:25435610 A G 0.075047 -1.8406e-05
12:25437782 A C 0.070707 -6.8061e-06
12:25438665 T G 0.056854 7.3107e-06
12:25440725 G A 0.173827 2.5869e-05
12:25441157 T C 1.891401 -1.9696e-05
12:25447065 G A 1.252444 -2.5181e-05
12:25450409 T C 0.141349 2.1635e-05
12:25455373 T C 1.110264 -6.5968e-06
12:25461756 G T 0.026230 1.5569e-05
12:25469418 G A 1.023367 -2.2915e-05
12:25470842 T G 0.870498 5.0860e-06
12:25475855 C T 0.020812 -1.0008e-05
12:25481742 G T 0.939602 9.8217e-06
12:25485389 A G 0.075456 2.3288e-05
12:25485970 T C 0.035305 -1.1434e-06
12:25498629 T C 1.823865 -2.0247e-05
12:25501790 C T 0.798934 -3.4497e-05
12:25507460 A G 0.071632 -3.0345e-05
12:25513902 T C 0.036243 3.2532e-06
12:25514034 T G 0.076936 8.9944e-05
12:25515053 T C 0.632514 -2.0037e-05
12:25516948 T C 0.103717 4.8525e-05
12:25517920 C A 0.905530 -3.5142e-05
12:25520438 C A 0.171711 -1.0318e-06
12:25521749 A G 0.449378 -7.7668e-07
12:25526697 T C 0.202251 -2.3823e-05
12:25530514 G A 0.038603 -1.6597e-05
12:25533684 A C 0.098699 1.3738e-05
12:25537855 C G 0.033312 -3.2140e-06
12:25541519 G A 0.689232 -7.8586e-05
12:25545798 A G 1.757306 -1.0746e-04
12:25550866 C T 0.354256 -1.5841e-05
12:25555070 C T 0.800034 1.0042e-05
12:25569629 C T 1.626636 -4.9014e-06
12:25574646 A G 0.823930 -1.0078e-05
12:25577192 G A 0.704977 -1.9994e-05
12:25586183 T C 0.106635 2.8132e-06
12:25592013 T C 0.022880 6.8867e-06
12:25592601 A G 0.025519 3.2942e-05
12:25594340 C T 0.141950 3.0982e-05
12:25594508 T G 0.086271 2.7543e-05
12:25595255 G T 0.055844 5.0383e-05
12:25599858 G C 0.909626 -2.5046e-05
12:25600690 C T 0.036804 1.5471e-05
12:25601403 T C 0.417124 9.9239e-06
12:25601823 G A 0.857047 3.8959e-05
12:25604809 A G 0.159529 -9.7703e-05
12:25614860 G A 0.576498 -3.2850e-05
12:25620127 C T 0.160117 -1.7701e-05
12:25622858 A C 0.139321 9.2452e-09
12:25624039 C T 0.051800 1.6807e-05
12:25628017 T C 0.176878 1.7319e-05
12:25634175 A C 1.206168 4.5804e-05
12:25636020 T C 0.084739 -1.7576e-05
12:25646284 C T 0.516735 -9.9131e-06
12:25651899 G A 0.449988 2.5728e-05
12:25669357 G C 1.593197 -6.0959e-05
12:25671759 A T 1.673447 -6.7841e-05
12:25675733 T C 0.022857 -4.0784e-06
12:25675917 C T 0.833872 -5.8108e-06
12:25681286 T C 0.247897 8.3849e-06
12:25684733 T C 1.706178 -5.1364e-05
12:25702478 T C 0.027521 -2.4225e-05
12:25704893 G A 1.443149 -3.0529e-05
12:25708776 T C 0.021520 2.2851e-05
12:25721906 T C 1.780066 1.9641e-05
12:25726071 C A 1.687485 5.4380e-06
12:25731247 T C 0.057357 -4.1562e-06
12:25731383 T C 0.064663 3.3733e-05
12:25733097 G A 0.291060 6.6031e-06
12:25737359 C A 0.182104 5.0642e-06
12:25745687 T C 0.557328 -1.6548e-06
12:25756664 A C 0.046052 7.0033e-06
12:25764705 A G 1.339225 -2.0101e-05
12:25765127 G C 0.135796 -1.8960e-06
12:25767407 A C 0.099118 4.6476e-05
12:25770359 C T 0.133128 -2.1899e-05
12:25770696 C G 0.048795 5.9100e-06
12:25773792 T C 0.119388 -1.6007e-05
12:25779922 C T 1.383141 3.8178e-06
12:25780440 C T 0.035263 -4.9930e-05
12:25782002 C T 1.502045 -6.7746e-06
12:25792213 C T 1.279764 -1.8743e-06
12:25794434 T G 0.104142 8.4344e-06
12:25795513 G A 0.051080 -4.4824e-06
12:25811125 A G 0.103805 2.6722e-06
12:25826022 T C 0.044309 -1.3819e-05
12:25835245 T C 0.118275 -6.9066e-06
12:25843292 T C 0.023685 1.6348e-05
12:25852474 A G 0.144644 7.3246e-05
12:25860721 A G 0.190433 -1.6731e-05
12:25869516 T C 0.034279 -1.6783e-05
12:25869555 A G 0.057292 1.6070e-05
12:25870341 C T 0.025623 1.0538e-05
12:25875795 T C 0.177121 6.0650e-07
12:25876456 C A 0.052436 1.1416e-05
12:25883552 T C 0.149175 1.3564e-06
12:25884008 C T 0.099773 3.9711e-05
12:25905089 C G 0.037272 -2.6284e-06
12:25905595 C T 0.053819 9.5962e-05
12:25916737 C T 0.042894 2.7577e-05
12:25923682 C T 0.317312 9.0996e-06
12:25925645 T C 0.159883 -3.4069e-05
12:25927930 G T 0.207928 1.7675e-05
12:25962338 A G 0.032763 -2.0118e-06
12:25968801 T C 0.046977 -1.0885e-05
12:25970248 G A 0.333074 5.2915e-05
12:25977620 A C 1.804611 3.4969e-07
12:25979805 T C 0.020601 9.7193e-06
12:25982441 A G 0.155806 2.4212e-06
12:25982690 G A 0.292566 -1.4794e-05
12:25986789 A G 0.132491 7.1144e-05
12:25988923 C T 0.426810 9.3013e-06
12:25990079 C A 0.617187 -5.5184e-06
12:25993804 C T 0.357619 2.0537e-05
12:25994135 A G 0.265057 5.4010e-06
12:25995388 A G 0.127684 -1.0329e-06
12:26001521 C T 0.236845 2.7074e-05
12:26005088 C T 0.042228 1.0972e-05
12:26006949 T C 0.741006 -7.7210e-06
12:26016838 T C 1.366155 1.3826e-05
12:26022804 C T 0.068493 -1.2922e-05
12:26029312 T C 0.068815 -1.8445e-05
12:26031699 T G 0.033065 1.9821e-05
12:26039635 T C 0.672152 9.3234e-06
12:26041012 C G 0.207064 1.5900e-04
12:26041050 G A 0.418403 -3.0718e-05
12:26043525 G A 1.761691 -2.6053e-05
12:26048014 G A 0.244589 -5.6212e-05
12:26049250 T C 0.020384 -3.7149e-05
12:26051981 A G 1.628587 1.0472e-04
12:26052872 T G 0.225390 -1.5197e-05
12:26055082 G A 0.058779 9.0586e-05
12:26058772 A C 1.838553 7.7231e-06
12:26077124 A G 0.050340 3.4923e-05
12:26078947 C T 0.047925 -8.0539e-05
12:26085053 G A 1.650016 5.2561e-05
12:26086680 T C 0.025996 1.5954e-07
12:26086923 G T 0.186661 2.5213e-05
12:26095045 C T 0.111900 -1.3358e-06
12:26097904 G A 0.055202 -1.5074e-05
12:26106977 G T 0.057162 1.3594e-05
12:26107526 A G 0.105850 -3.9757e-05
12:26107847 A C 0.034055 -1.0134e-05
12:26110146 A G 0.046798 1.3436e-05
12:26116594 G C 0.185853 9.6778e-07
12:26122813 C T 1.839731 -5.1794e-07
12:26124839 C T 0.021750 6.9784e-06
12:26126344 G T 0.087339 2.0680e-06
12:26130822 C A 0.944759 1.3976e-06
12:26139403 G A 0.262302 -1.0332e-04
12:26139782 G A 0.054475 1.9309e-05
12:26162211 A G 0.200686 8.7932e-06
12:26190153 G A 0.035289 -1.3414e-06
12:26192156 T G 0.028541 -1.5162e-05
12:26192355 C T 0.060441 -3.2824e-06
12:26199972 G A 0.066991 4.8821e-05
12:26201163 A C 1.693334 4.4346e-06
12:26217272 A G 0.046513 -2.8875e-05
12:26220291 A G 0.216412 -4.5281e-08
12:26222768 G A 0.514243 4.6936e-05
12:26223438 A G 1.580909 2.1515e-05
12:26226333 G T 0.030787 6.5560e-06
12:26228118 G A 0.041329 6.8628e-06
12:26230847 A C 0.317523 -2.2020e-05
12:26239910 G C 0.544124 4.0308e-05
12:26241860 C T 0.814202 -1.6814e-05
12:26244994 A G 0.135341 3.1313e-05
12:26249199 T C 0.056857 3.3480e-05
12:26250665 G A 0.082496 -1.6234e-05
12:26256670 C T 0.439813 -2.0601e-05
12:26257411 A G 0.358891 7.0686e-05
12:26259919 A G 0.706347 2.1764e-05
12:26260398 G A 0.053296 -2.7779e-05
12:26262137 C T 1.759861 1.4477e-05
12:26265632 A G 1.182165 4.5656e-05
12:26267735 A G 0.033140 -7.5030e-06
12:26268928 G A 0.066578 -2.0787e-05
12:26277420 C G 0.041504 -1.0868e-06
12:26281230 C T 0.304209 -1.2158e-05
12:26286351 G A 0.038246 -6.2920e-06
12:26295212 T G 0.033711 -1.1290e-06
12:26297275 A G 0.028148 9.5178e-06
12:26298484 T C 0.595106 -4.1742e-06
12:26301485 A G 1.926265 1.8287e-06
12:26308541 T C 0.162463 -3.2450e-05
12:26311776 G T 0.095174 5.1185e-05
12:26321846 C G 0.089328 -1.7647e-05
12:26323322 A G 0.103084 6.8380e-06
12:26332746 C T 0.048798 1.0509e-04
12:26337834 A C 0.493440 8.9344e-06
12:26338060 T C 0.444100 -5.0228e-05
12:26338294 C A 1.062197 2.9120e-05
12:26342519 C T 0.053965 -1.1280e-06
12:26344892 T C 0.021935 -7.5607e-06
12:26346834 T C 0.063819 1.0759e-05
12:26349704 G A 0.346528 -1.6773e-05
12:26355696 A G 0.039025 1.1638e-07
12:26356406 C T 0.158841 7.7177e-06
12:26358702 T C 0.086044 -5.4679e-05
12:26358856 C T 0.275188 2.0937e-05
12:26365938 C T 0.464877 -4.6956e-05
12:26366272 G A 0.083651 -2.1789e-05
12:26366830 C T 0.915385 -2.3975e-05
12:26375766 A G 0.580555 -1.7431e-05
12:26383834 A G 0.080162 -7.8325e-05
12:26383959 A G 0.080328 -7.9303e-05
12:26384555 T C 1.036256 1.3942e-05
12:26388167 T C 0.125068 2.4480e-06
12:26389242 C T 0.352990 4.3466e-06
12:26392080 G A 0.366885 -7.5857e-06
12:26393379 C T 1.962965 -2.0361e-05
12:26396745 A G 0.050560 7.1867e-06
12:26398341 T G 0.114497 -8.3830e-06
12:26399829 T C 0.321038 -2.7523e-05
12:26401021 G A 0.144232 -8.9138e-05
12:26418465 T C 0.041835 -1.0272e-05
12:26422861 C T 0.097625 -1.7352e-05
12:26423756 G A 1.954818 -2.6166e-05
12:26423929 A C 0.077760 -4.0932e-05
12:26425021 C T 0.035675 1.9225e-05
12:26426420 C T 1.471989 1.1105e-04
12:26428044 A G 0.071674 -1.3024e-05
12:26430949 G A 0.061908 -1.3717e-05
12:26431467 C A 0.142933 -3.2206e-05
12:26433582 C T 0.283484 1.4128e-05
12:26440451 A G 0.048957 1.8360e-06
12:26440746 A G 0.028716 6.3349e-06
12:26444373 A G 0.411892 -4.2463e-06
12:26446481 A G 1.483125 7.4852e-07
12:26453283 G A 0.483446 1.2987e-04
12:26453764 C T 0.467623 -2.0147e-05
12:26476562 C A 0.835297 -3.5087e-05
12:26485639 A G 0.718541 2.0774e-05
12:26488957 A G 0.029436 3.9602e-05
12:26493670 C T 0.111059 -8.8257e-06
12:26493814 T C 0.540992 -2.2223e-05
12:26494448 C T 0.091432 -3.8688e-05
12:26509980 A G 0.098641 2.6666e-05
12:26510514 T C 0.191234 -3.5128e-06
12:26510587 T C 0.045620 -2.7288e-05
12:26516893 T C 0.329954 -4.3665e-05
12:26517979 T C 1.587043 2.1626e-05
12:26523923 G A 0.415927 1.0347e-05
12:26524413 T C 0.069756 -2.6985e-05
12:26524769 G A 0.027599 -9.7436e-07
12:26524983 T C 0.022137 1.6168e-05
12:26532354 C T 0.421175 1.4610e-05
12:26537202 C T 0.200112 4.1424e-06
12:26539880 A G 0.601085 1.1083e-04
12:26541840 C T 0.223332 -6.2268e-05
12:26544149 G C 0.022085 2.3913e-05
12:26545646 T A 0.131634 -2.9571e-05
12:26547277 C T 0.638990 -6.6533e-05
12:26551649 C A 0.112095 1.6402e-05
12:26555054 A G 0.099342 -6.7934e-05
12:26555158 G A 0.551664 4.0719e-05
12:26555730 C T 0.170919 -1.3364e-06
12:26556175 C T 0.174810 1.3481e-06
12:26574686 G A 1.067838 -1.0579e-04
12:26576529 C T 0.086550 2.3932e-05
12:26584346 A G 1.910354 -8.5071e-06
12:26586829 G A 0.140651 4.6592e-05
12:26588880 T G 0.126678 -6.0216e-06
12:26593415 T C 0.124474 9.5865e-06
12:26593765 A G 0.046704 -1.3951e-05
12:26594948 T C 1.829218 1.9523e-05
12:26597033 G T 0.160126 9.3578e-06
12:26604893 T C 1.796905 -2.4863e-05
12:26610480 T C 0.029018 1.4979e-05
12:26613002 T C 0.026843 3.0529e-05
12:26621565 C T 0.049385 1.7664e-05
12:26622454 T C 0.063560 -8.2812e-07
12:26622942 C T 0.182883 1.3744e-05
12:26631217 A G 0.051868 -5.0302e-05
12:26636386 G A 1.811466 -4.5680e-07
12:26638338 T C 0.037876 -5.7310e-06
12:26641513 T C 0.301700 -2.8658e-05
12:26643828 G A 0.106330 6.4823e-05
12:26644020 A G 0.194649 -9.5985e-06
12:26644772 A C 0.042647 -9.7136e-06
12:26645451 C T 0.040261 2.8608e-05
12:26655775 T C 0.972245 7.1248e-06
12:26668588 T C 0.182523 -3.8797e-06
12:26668668 A G 0.086345 4.3383e-07
12:26675355 A G 0.466360 -3.6547e-05
12:26676748 C T 0.118839 3.6736e-05
12:26686874 A G 0.047022 4.3681e-05
12:26696243 G T 1.543497 -2.3021e-05
12:26698105 C T 1.757904 4.4281e-06
12:26704127 G A 1.094905 6.9922e-05
12:26716566 T C 0.087371 -3.0373e-05
12:26722911 T G 0.102734 -5.0710e-05
12:26728431 G A 0.052553 -2.4475e-05
12:26728515 G A 0.332554 4.2710e-05
12:26730959 T C 1.658773 -3.6150e-05
12:26731250 C T 0.177586 4.3168e-05
12:26734696 G A 0.181701 2.7799e-05
12:26745119 A G 0.298321 -2.7431e-05
12:26745567 C T 0.057798 5.3427e-06
12:26745859 C T 0.322804 -3.2733e-05
12:26755546 T C 1.464254 -6.2138e-05
12:26756606 G C 0.171912 6.4474e-05
12:26757750 T C 0.128749 2.4100e-05
12:26759254 C T 1.371972 2.0253e-05
12:26787373 C T 0.143638 -1.1164e-05
12:26788651 T C 0.055731 -2.0660e-06
12:26790941 G A 0.449041 -1.8311e-05
12:26792961 T G 1.598910 -2.9051e-06
12:26809412 G T 0.190942 -5.7817e-06
12:26810816 G T 0.320636 8.8932e-05
12:26811045 C T 0.331396 -2.3827e-05
12:26834858 A G 0.089374 -8.7884e-06
12:26839747 G A 1.668001 3.9696e-05
12:26843744 C T 0.050275 5.0831e-05
12:26846296 C T 0.041660 -2.9895e-05
12:26849662 C T 0.052631 3.7491e-05
12:26850168 G T 0.132021 3.3321e-05
12:26852144 C A 0.359141 -1.5360e-05
12:26863180 G A 0.090023 7.4744e-06
12:26863918 C A 0.244320 -3.9483e-06
12:26872278 T C 0.122235 3.2192e-05
12:26876425 A G 0.021575 4.6712e-06
12:26887731 G A 1.660788 -4.6864e-06
12:26898311 T C 0.043897 -5.2811e-05
12:26903022 A G 1.070120 -3.3957e-05
12:26903454 C T 0.472060 -4.4827e-05
12:26911426 G A 0.054630 5.1589e-05
12:26927565 C T 1.030014 -2.9204e-05
12:26936465 C T 0.471752 -4.3118e-05
12:26943416 T C 0.473770 3.5925e-05
12:26944110 T C 1.578728 3.6014e-06
12:26956317 T C 0.310869 -1.4993e-06
12:26959427 C T 0.333658 -6.5659e-05
12:26960821 C A 0.298067 6.1945e-05
12:26968398 G A 0.032491 1.8575e-05
12:26969769 G A 0.285045 -2.1169e-05
12:26975759 C A 0.552352 2.4157e-06
12:26983350 T G 0.414894 -7.6348e-05
12:26986984 G A 0.407429 -6.0219e-05
12:26991744 G T 0.563417 8.7462e-06
12:26991923 G A 0.079828 6.8889e-06
12:26992407 A G 0.283497 5.5248e-05
12:26994490 A G 0.075975 -3.7237e-05
12:27000405 G A 0.201965 -4.9364e-05
12:27003953 T C 1.561385 8.0074e-05
12:27007650 C T 0.366103 1.0177e-04
12:27009962 G C 1.818993 -9.1621e-06
12:27010243 C A 0.049466 -3.8461e-05
12:27015543 C T 0.565670 3.3893e-05
12:27016294 T C 0.051002 2.9064e-05
12:27023986 G A 0.242103 -4.1082e-05
12:27027742 T C 0.076550 3.7111e-05
12:27027828 G A 0.095823 2.2509e-05
12:27029743 C A 0.062076 2.4147e-05
12:27034913 A G 0.420325 6.0328e-05
12:27038010 C A 0.052618 -1.1629e-05
12:27047748 T C 0.087436 -2.5425e-05
12:27048507 T C 0.026817 -4.9499e-05
12:27050208 C T 1.542092 2.5606e-05
12:27052298 T A 0.023941 1.3544e-05
12:27064785 C A 0.105921 -3.4924e-05
12:27068983 T A 0.090494 -7.2386e-06
12:27069174 C T 0.034480 -1.6604e-05
12:27079401 A C 0.050570 1.2241e-05
12:27085287 T C 0.939991 4.3155e-05
12:27090550 C A 0.250902 -1.5236e-06
12:27093110 A G 0.101594 1.4772e-05
12:27099677 A G 0.655206 -2.3933e-05
12:27106808 A G 0.137509 -1.8824e-05
12:27109655 G A 0.093447 9.1271e-06
12:27130165 A C 1.768134 -5.1539e-06
12:27132993 C T 0.207616 -2.5057e-06
12:27136626 T G 0.271809 5.9535e-05
12:27136993 T C 0.266872 1.5733e-05
12:27143508 A G 0.201871 -1.2895e-05
12:27143579 T C 0.382353 -1.6947e-05
12:27146442 G A 1.498945 -3.3995e-05
12:27154171 T G 0.163229 -3.7429e-05
12:27154370 T C 0.022406 1.4057e-05
12:27154612 T C 1.008332 -2.3995e-05
12:27158721 C G 0.352669 1.7644e-05
12:27169098 C T 0.090510 -4.9182e-05
12:27171211 G A 1.883433 -1.8085e-05
12:27175342 T C 0.065783 -3.8794e-05
12:27175669 C T 0.078984 -1.7818e-06
12:27198710 G A 0.097394 1.5002e-05
12:27212456 G A 0.034708 2.1374e-05
12:27232119 G T 1.882592 -2.1740e-05
12:27234200 C T 0.944672 2.7125e-05
12:27234914 A G 0.257611 -1.4195e-05
12:27235279 A G 0.183704 -6.9138e-06
12:27236548 C G 0.069954 1.6965e-05
12:27242492 T C 0.257199 -2.6126e-05
12:27255622 C T 0.041969 -2.1628e-05
12:27257102 C A 0.030147 -1.2278e-05
12:27265017 C T 0.221050 1.3429e-07
12:27276628 T C 0.145588 -7.8344e-05
12:27282440 G T 0.088228 -1.5334e-05
12:27298158 A G 0.052780 5.1625e-05
12:27305310 G A 0.691452 -2.9953e-05
12:27305982 T C 0.088218 4.3185e-06
12:27316187 A C 1.195473 1.7879e-05
12:27334607 G A 0.064219 1.0587e-05
12:27337107 G A 0.118051 2.0550e-05
12:27351761 C G 0.535139 1.5894e-05
12:27356899 A G 0.108141 -5.6351e-06
12:27367675 C G 0.034539 3.0573e-05
12:27377961 C T 0.040920 -1.4725e-05
12:27380780 T C 0.684334 -2.5593e-05
12:27390704 G A 0.261263 -2.0491e-05
12:27407655 T C 0.563005 -7.4783e-05
12:27410422 C T 0.058964 -2.2932e-05
12:27412899 C T 0.202105 1.8936e-06
12:27414185 G A 0.131609 -3.1795e-05
12:27433930 A G 0.086615 -1.6096e-05
12:27443952 T C 0.826455 1.2242e-06
12:27465252 A G 0.336712 -1.1095e-05
12:27470682 T C 1.764447 -3.3857e-05
12:27470788 T C 0.441121 1.8509e-05
12:27495440 G T 0.197314 4.0973e-06
12:27495929 T C 0.133306 -3.7466e-05
12:27501106 A G 0.878609 1.4938e-05
12:27520269 A G 0.342457 -1.2640e-05
12:27522240 T G 0.068909 -1.2623e-05
12:27530778 A G 0.378077 -2.4875e-05
12:27530846 T G 0.063368 2.6055e-05
12:27540204 G A 0.096313 -7.2190e-06
12:27541710 C T 0.065971 -5.7832e-08
12:27546405 G A 0.331551 -7.6532e-06
12:27550710 A G 1.813391 -1.2446e-05
12:27553566 G A 0.103990 1.5049e-06
12:27553903 G T 0.131053 -3.2613e-06
12:27555335 A G 0.102831 2.2059e-05
12:27565146 G A 1.592870 1.3796e-05
12:27568160 G T 0.057156 3.8524e-06
12:27578746 C T 0.270647 -9.0003e-07
12:27590602 T C 0.175395 6.1464e-06
12:27591761 C A 0.055260 8.7554e-06
12:27593619 C T 0.055614 -1.4441e-05
12:27601471 T C 0.053650 -1.5306e-05
12:27603354 C A 0.043218 -3.8819e-07
12:27605438 A G 0.120128 7.3942e-06
12:27608318 G A 0.038687 1.9470e-05
12:27609256 G T 1.278294 -1.5935e-05
12:27610073 T C 0.062343 -1.0156e-05
12:27614631 T C 0.184467 7.6240e-06
12:27625823 T A 1.558620 -7.3613e-06
12:27628607 T C 0.034217 -8.9325e-06
12:27634210 G A 0.047188 1.0028e-05
12:27641473 A G 0.123108 1.2040e-05
12:27647382 T C 0.045185 -3.0359e-05
12:27656231 A G 0.140921 5.9517e-05
12:27657161 A G 0.106255 2.8616e-06
12:27666096 A G 0.036097 -8.2341e-06
12:27681411 A C 0.039589 3.2108e-06
12:27683816 A G 0.976351 4.7903e-06
12:27687714 C A 0.376246 -2.9542e-05
12:27693851 T A 0.976043 8.5738e-06
12:27708304 C T 0.189715 5.0909e-06
12:27714655 G C 0.039297 -1.5118e-05
12:27715713 A G 0.081240 2.8431e-05
12:27724333 T C 0.741252 1.7991e-05
12:27729722 T C 0.065949 1.1084e-05
12:27738434 G T 0.651632 -1.1409e-05
12:27742240 G T 0.054085 -3.5320e-05
12:27742285 G A 0.096716 4.4073e-05
12:27743602 A G 0.573330 -3.5446e-05
12:27746280 C T 0.180358 -1.1884e-05
12:27756332 A G 0.083197 4.9356e-05
12:27757425 C T 0.240733 -5.2248e-05
12:27757515 T C 0.114704 1.6554e-05
12:27763905 A G 0.579029 4.8931e-05
12:27767597 G A 0.066121 1.8139e-06
12:27767913 A G 0.621608 1.1295e-05
12:27774853 C T 1.907413 -1.3653e-05
12:27783723 C T 0.720667 2.4259e-05
12:27784657 T C 0.055520 -1.3340e-05
12:27788795 G A 1.174963 -2.8185e-06
12:27790632 A G 0.453101 -2.9347e-05
12:27798349 T C 0.099780 -2.6419e-05
12:27799008 G T 0.060671 3.5397e-05
12:27799861 T C 0.046704 1.7444e-05
12:27800327 T C 0.103896 -1.5538e-05
12:27800404 G A 0.444136 4.2368e-05
12:27801614 C A 0.067257 -4.3566e-06
12:27806620 C T 0.101370 8.1748e-06
12:27810329 G A 0.136166 -5.2947e-06
12:27810765 G T 1.622942 -1.6596e-05
12:27817525 C T 0.216688 1.6079e-05
12:27818405 C T 0.115340 -1.8390e-05
12:27818770 A G 0.395679 5.0740e-06
12:27821856 T C 1.100218 -4.0968e-06
12:27825168 C A 0.484933 -2.0177e-06
12:27825979 A G 0.054306 6.5964e-07
12:27831433 G A 0.034007 8.4608e-06
12:27832062 G T 0.041913 -1.6421e-05
12:27832347 A C 0.311603 -1.1583e-05
12:27832582 A G 0.020121 2.1703e-05
12:27833684 G A 0.152489 1.7602e-05
12:27842380 G A 0.084592 2.9138e-06
12:27845174 G C 1.744196 -4.5264e-05
12:27848777 C T 0.100416 -4.5655e-06
12:27849795 T C 1.214247 7.8052e-06
12:27850113 T A 0.373160 -7.0192e-06
12:27851134 A C 1.218739 3.3718e-06
12:27851984 T C 0.115603 -2.9496e-05
12:27852430 C T 1.576595 9.4046e-06
12:27862081 A G 0.337767 -6.6212e-06
12:27864717 G A 1.054429 2.1880e-05
12:27867699 C T 0.069117 -1.2756e-05
12:27867727 A G 0.338699 -4.2260e-06
12:27874277 C T 1.367963 1.3226e-05
12:27893067 G A 0.182363 -1.5105e-05
12:27897035 G T 1.277580 1.2155e-06
12:27902194 T C 0.038836 5.3152e-06
12:27906837 A G 0.985962 2.0301e-05
12:27909254 G A 0.111858 1.3035e-05
12:27910394 G A 1.309061 1.1388e-05
12:27915718 T A 0.984686 1.6966e-05
12:27916224 G A 0.324748 -4.0128e-06
12:27921968 T G 1.205010 -5.7980e-06
12:27934701 T C 0.338478 -4.4232e-05
12:27937765 G A 0.118138 2.6887e-05
12:27939355 A G 1.553806 4.4146e-06
12:27940523 T G 1.102467 -2.2089e-05
12:27946919 C T 0.435217 2.1239e-05
12:27958810 T C 0.070892 -1.0416e-05
12:27958908 T C 0.132774 4.5193e-05
12:27959998 A G 0.391482 3.6875e-05
12:27962765 G A 0.302345 3.5988e-08
12:27962981 C T 0.306601 1.1569e-05
12:27963259 T C 0.085041 2.6666e-05
12:27965150 T C 0.391972 3.9528e-05
12:27965521 G A 0.473923 -1.1063e-05
12:27966453 G A 0.827332 3.8596e-05
12:27969286 A T 0.782630 -2.6693e-05
12:27969439 A C 0.502418 -3.2733e-05
12:27969591 C G 1.227117 -1.1799e-05
12:27971113 A G 0.390311 1.6877e-05
12:27972012 C T 0.798996 5.6645e-06
12:27973513 T C 0.186804 2.2232e-07
12:27974983 T G 0.077621 8.1108e-05
12:27976395 T C 0.052767 5.3011e-06
12:27976899 A G 0.354983 -1.0270e-05
12:27979103 T C 0.031721 -7.6470e-07
12:27983388 G A 1.276973 -3.1348e-06
12:27983485 A C 0.332502 -2.5116e-05
12:27983494 T C 0.058736 4.9712e-06
12:27991165 A G 1.906553 -3.6127e-05
12:27994433 A G 0.112903 5.7740e-05
12:28005654 A G 0.404690 -4.6979e-05
12:28012003 C G 1.498153 7.1341e-06
12:28017188 G A 0.095716 -2.2512e-06
12:28025196 C A 0.411285 -4.8179e-05
12:28026023 T G 0.343515 2.5757e-05
12:28038987 G A 0.057487 -1.2138e-05
12:28048524 G A 0.895936 1.8629e-05
12:28051099 C T 0.222797 -6.2039e-05
12:28052597 T G 0.046970 7.5608e-06
12:28054662 A G 0.331860 2.7494e-05
12:28064296 G A 0.220015 -3.7658e-05
12:28072352 A G 1.800352 8.7347e-06
12:28084819 A G 0.038203 -3.1356e-05
12:28094398 C T 1.507952 -5.5128e-05
12:28100816 G T 0.045396 6.0747e-06
12:28105082 A G 0.594061 -3.1382e-05
12:28110444 T C 1.181296 -4.7926e-05
12:28112256 T C 0.487370 7.4438e-06
12:28115095 T C 0.371884 -3.1172e-05
12:28118847 A C 1.261231 -7.5176e-06
12:28119561 T C 1.085080 -1.8640e-05
12:28121063 T C 0.039917 3.0873e-06
12:28122893 G A 0.587014 -3.0997e-05
12:28123858 G A 0.023062 1.9564e-05
12:28127895 T G 0.048197 8.2788e-06
12:28127976 T G 0.061015 -2.3813e-06
12:28129134 A G 0.025090 -3.2820e-06
12:28132906 G A 0.450631 2.3736e-05
12:28135469 A G 0.046513 -5.5925e-06
12:28146926 A G 0.046967 -8.4474e-06
12:28147129 C A 0.032078 5.6696e-06
12:28147960 T C 1.976945 -3.4131e-05
12:28153018 G A 0.242255 4.0762e-05
12:28163937 G T 0.025080 -6.4965e-07
12:28169306 A T 0.251740 1.6022e-05
12:28170942 C T 0.102497 -9.8134e-06
12:28180308 T C 0.037833 -2.1480e-06
12:28185648 C T 0.125266 4.2828e-06
12:28191348 T G 0.557062 4.7251e-05
12:28192989 A G 0.661434 -1.5144e-05
12:28194831 T C 0.568958 1.1149e-05
12:28195125 G A 0.087176 4.4864e-05
12:28206052 A G 0.059532 -1.9420e-05
12:28206523 G T 0.113344 1.6281e-05
12:28214684 A G 1.557558 3.4271e-05
12:28218568 T C 0.140560 -2.4676e-05
12:28221974 G A 0.950491 3.9097e-05
12:28224716 G A 0.389054 3.2517e-05
12:28225088 T C 0.030280 -2.3138e-05
12:28227421 T C 0.455850 -1.2620e-05
12:28228567 A G 1.376564 2.8352e-06
12:28234023 G A 0.755683 -4.9207e-06
12:28234379 G A 0.044088 1.7542e-06
12:28235066 A C 0.165748 -5.1059e-06
12:28238899 A G 0.180283 1.3356e-05
12:28240440 A G 1.377714 -1.6457e-05
12:28250549 G A 0.030209 2.3962e-06
12:28251240 A G 0.074716 2.1422e-05
12:28254212 G T 0.460865 2.8193e-05
12:28259441 T C 0.022546 1.9283e-05
12:28267592 G T 0.099890 1.7600e-05
12:28268546 A C 0.038833 3.7629e-06
12:28269642 A G 1.159091 2.8237e-05
12:28274046 C T 0.103840 4.4480e-05
12:28275831 T C 0.026265 -7.3399e-07
12:28283557 T C 1.162856 1.7240e-05
12:28288053 A C 0.028644 6.9129e-06
12:28288716 T C 0.209249 2.8933e-05
12:28291068 T C 0.552790 2.7650e-05
12:28296711 T C 0.469178 -4.2805e-05
12:28299721 A G 0.038249 -8.6663e-06
12:28308377 A G 0.085174 -1.1819e-07
12:28309545 C T 0.042098 -2.0899e-06
12:28313064 T C 0.140057 4.0552e-06
12:28318717 T C 0.031043 6.4016e-06
12:28337656 C A 0.503178 1.6331e-05
12:28355734 T C 0.631508 3.1612e-06
12:28392212 G A 1.161853 1.5379e-05
12:28395622 T G 0.103629 3.3340e-05
12:28419073 A C 0.132469 -1.3492e-05
12:28421760 C T 0.042984 -2.2337e-05
12:28446334 A G 0.023626 2.4246e-05
12:28466773 T G 0.571139 3.4220e-05
12:28476751 G C 0.076329 -2.1886e-05
12:28507758 A G 0.025412 -7.4871e-06
12:28507879 C T 0.040472 -2.0817e-05
12:28528976 T C 0.439508 -4.2226e-05
12:28538435 C T 0.618885 2.4302e-05
12:28544644 T G 0.096943 2.8981e-05
12:28548472 C T 0.248033 -2.2337e-05
12:28556747 A G 0.035113 2.2316e-06
12:28563817 A G 0.030008 7.0457e-06
12:28580923 T C 0.066981 -2.4503e-05
12:28586251 C T 0.050447 -3.1095e-05
12:28591241 C G 0.167975 -2.8798e-06
12:28603112 G A 0.031342 2.9537e-06
12:28605426 A G 1.537953 7.6613e-06
12:28609142 A G 0.026022 1.1309e-06
12:28611799 T C 0.154829 -2.2002e-05
12:28617212 C T 1.699845 -2.1854e-06
12:28617706 A G 0.025834 -8.2191e-07
12:28624493 T C 1.912746 -2.1636e-05
12:28627209 C T 0.211011 1.6155e-05
12:28661655 G A 0.642622 1.7172e-05
12:28662288 C T 0.043731 2.1309e-05
12:28664139 G A 0.029761 1.9717e-06
12:28682729 G A 0.185976 2.5234e-05
12:28693801 T C 0.057516 -2.2994e-05
12:28695510 A G 0.105262 3.1254e-05
12:28701096 G T 0.031095 1.3900e-06
12:28703833 A C 1.519576 5.4461e-06
12:28708880 A T 0.102786 1.2519e-05
12:28716105 C A 0.020355 -1.0428e-05
12:28716777 C T 0.907173 -1.5663e-05
12:28726635 A G 0.701913 1.0013e-05
12:28732324 C T 0.096680 -7.0862e-06
12:28739845 A G 0.912983 -1.7283e-05
12:28741743 C A 0.545448 -1.0117e-05
12:28744305 T C 1.782806 -5.4065e-05
12:28744922 C A 1.040024 -3.0688e-06
12:28745330 A G 1.876376 -5.5100e-06
12:28751864 C A 0.158464 -4.5878e-06
12:28752435 G C 0.518943 8.3700e-06
12:28755629 G A 0.242752 1.3862e-05
12:28757415 T C 0.068763 1.5842e-07
12:28760935 G A 0.733352 2.4478e-05
12:28763210 C T 0.600062 -9.1438e-06
12:28768399 C T 0.033721 -1.3558e-05
12:28781137 A G 0.043403 -1.3699e-05
12:28783989 C T 0.083223 3.8354e-05
12:28802448 C A 0.116243 -3.3713e-05
12:28810360 T C 0.063582 4.1824e-06
12:28818038 A C 0.172162 2.7424e-05
12:28833981 C T 0.824638 -4.5172e-06
12:28837223 G A 0.021198 -9.3734e-06
12:28858820 T C 0.214578 3.0114e-05
12:28859218 C A 0.659893 2.3562e-05
12:28879875 T C 0.031673 1.4450e-05
12:28882979 G A 0.266440 -1.2246e-04
12:28883701 A C 0.032238 2.0126e-05
12:28885237 T C 0.379625 -8.3471e-05
12:28895733 A G 0.020812 2.2296e-05
12:28921691 A G 1.228571 6.9338e-06
12:28927115 C A 0.109881 3.3255e-05
12:28927310 A G 0.034273 1.4694e-05
12:28928139 G T 0.038879 1.4033e-05
12:28946569 C T 0.440559 2.8031e-05
12:28949061 T C 0.260611 1.1471e-06
12:28955258 A G 0.282987 -2.3880e-06
12:28972006 C A 0.056276 -3.0264e-05
12:28975722 A G 0.227510 -8.1271e-06
12:28976307 C T 0.174791 2.3073e-05
12:28976576 G T 0.085956 -1.1109e-05
12:28978196 C T 0.043458 -4.0373e-06
12:28980154 T C 0.142592 9.2772e-06
12:28981043 G A 0.932643 5.7483e-06
12:28981383 A G 0.549142 -1.4221e-05
12:28981812 T G 0.336673 -2.0591e-05
12:28983872 C T 0.033120 4.0089e-06
12:28999680 A G 0.072161 -1.2800e-05
12:29000214 T C 1.768923 -3.9454e-05
12:29002050 C T 1.803053 -3.4184e-05
12:29004358 G A 0.048509 -5.6364e-06
12:29008173 C T 0.468012 2.1401e-05
12:29014956 A G 0.047626 -3.2171e-08
12:29015714 G A 0.034480 1.0716e-05
12:29017147 C T 0.056484 -1.6591e-05
12:29018318 A G 0.873500 -4.7526e-05
12:29018839 G A 1.937167 -2.1043e-05
12:29024140 T C 0.027849 7.2625e-06
12:29025658 G A 0.101010 5.6467e-06
12:29028299 G A 0.081311 3.8529e-05
12:29034109 T C 0.286571 9.1179e-05
12:29038658 C T 0.135912 2.1432e-06
12:29048051 T C 0.245709 -1.0019e-05
12:29049038 T C 0.047668 -1.8329e-05
12:29052910 A G 0.936645 -1.7809e-05
12:29054370 A G 0.025473 -2.0567e-05
12:29057996 G A 0.096511 5.2440e-05
12:29068295 A C 0.072875 -3.6162e-05
12:29068354 A G 1.638246 6.0068e-06
12:29068451 A G 0.365938 -1.4485e-05
12:29069410 A G 0.053783 -1.9455e-05
12:29087700 A C 0.019965 1.3665e-05
12:29092085 A G 0.068029 6.3430e-05
12:29093524 C T 0.513444 -1.3972e-05
12:29095121 A G 0.089111 -3.9933e-06
12:29095558 G A 0.026181 -8.9734e-06
12:29098747 C A 0.189751 5.6475e-06
12:29102581 A G 0.892154 -8.2900e-06
12:29102768 A G 0.310681 1.1558e-05
12:29104328 T C 0.026775 -2.0979e-05
12:29109852 A G 0.041595 -2.3694e-05
12:29111222 T C 0.087988 -1.9166e-05
12:29111480 C T 0.379934 4.0442e-05
12:29112514 A G 0.720356 -3.7849e-05
12:29113629 G A 0.027551 -4.2959e-06
12:29113767 A G 0.261542 9.6448e-07
12:29115400 C T 0.392476 -6.5067e-05
12:29117105 A C 0.072963 -7.1489e-06
12:29118776 T C 0.960015 1.8720e-05
12:29121006 A G 0.083648 -4.6209e-06
12:29130757 C T 0.029154 -4.2557e-06
12:29134418 G A 0.057542 4.6094e-05
12:29135230 A G 1.155572 2.6485e-05
12:29137799 T G 0.423817 -9.0396e-07
12:29141638 T C 0.020900 -1.1165e-05
12:29153882 G C 0.037519 8.0447e-06
12:29161741 T C 0.020043 1.9776e-06
12:29167489 C T 1.567065 1.5529e-05
12:29173531 T C 0.049012 -6.5252e-06
12:29175565 A G 0.103347 4.6590e-05
12:29181432 C G 0.058503 6.0385e-05
12:29186735 T C 0.040303 8.5878e-08
12:29191711 A C 0.078932 5.1882e-05
12:29191809 T G 0.027612 3.4398e-06
12:29191884 T C 0.146231 -1.5613e-05
12:29193710 A G 0.089088 5.2774e-06
12:29200329 A G 0.045195 -2.7497e-05
12:29205345 G T 0.131053 2.4103e-05
12:29218706 A G 1.365405 2.1338e-05
12:29233176 C T 1.599991 -2.6955e-05
12:29253319 G A 1.051521 7.2678e-05
12:29263717 C T 0.741360 -5.0828e-05
12:29264055 T C 0.088101 -1.6828e-05
12:29264373 G C 0.055958 5.5707e-05
12:29265329 A C 1.794643 1.9248e-05
12:29267773 T G 0.080678 8.3381e-05
12:29286279 G A 0.368148 -8.0512e-05
12:29298183 A C 0.213173 1.1953e-05
12:29319414 G A 0.065063 -5.8779e-05
12:29329618 G A 0.040865 -1.8481e-06
12:29334133 T C 0.051102 5.3373e-05
12:29338429 T C 0.103178 4.8320e-05
12:29347349 C T 0.038869 2.1983e-06
12:29348105 A G 0.595236 -2.6637e-05
12:29354273 A G 0.425615 -3.4884e-05
12:29356396 C A 1.692818 -5.1147e-06
12:29358567 G T 1.121430 2.0680e-05
12:29358683 T A 0.064968 4.3413e-06
12:29361537 T A 0.127428 -9.3096e-06
12:29363224 C A 0.159549 2.8945e-06
12:29366929 G A 0.027499 4.6783e-05
12:29369343 C G 0.103831 -3.1087e-05
12:29370608 A G 0.096459 1.2462e-04
12:29382674 G A 1.179556 9.9769e-05
12:29385946 A C 0.217353 1.5728e-05
12:29387991 G A 0.066909 -2.0583e-05
12:29388570 C T 0.167365 -4.2794e-05
12:29398655 G A 0.774938 -3.4757e-05
12:29399525 G A 1.053738 -4.9467e-05
12:29404236 T C 0.059876 -6.6153e-06
12:29410853 T C 0.288009 -9.2290e-06
12:29435480 A G 0.919802 -3.7818e-05
12:29436696 A G 0.035912 1.8262e-05
12:29469937 A G 0.033526 -1.1721e-05
12:29473616 G T 0.081684 -2.9558e-05
12:29484589 C A 0.046221 -4.9686e-05
12:29488898 T C 0.050320 -1.6673e-05
12:29489564 T C 0.459966 -2.4446e-05
12:29519759 A G 0.041488 1.8784e-06
12:29524432 T C 0.061067 6.8469e-06
12:29529199 G T 0.179179 -1.6797e-05
12:29548372 A G 0.117716 6.4520e-06
12:29553400 A G 0.070853 9.7776e-05
12:29556339 T C 0.165424 -1.0377e-05
12:29558065 A C 0.826907 -1.7363e-04
12:29565537 C T 1.352938 -4.3549e-05
12:29565580 T C 0.038700 2.9268e-05
12:29582665 G A 0.426820 -4.7032e-05
12:29584926 C T 0.040871 1.6994e-06
12:29586984 G A 0.053868 5.7936e-06
12:29596365 C T 0.154868 4.2876e-05
12:29596489 C G 0.059464 -1.3023e-05
12:29598480 G A 0.198911 3.0450e-05
12:29601260 T G 0.062735 -3.8623e-05
12:29601572 G A 0.052719 -2.5008e-06
12:29604392 G C 1.114208 -9.2794e-05
12:29609314 C T 0.128791 -1.4787e-05
12:29612658 G A 0.283429 1.7374e-05
12:29617550 A G 0.284601 1.4667e-05
12:29617643 A G 0.061492 -9.8158e-06
12:29620447 G A 0.234232 -2.9286e-05
12:29630081 A G 1.714075 -1.4451e-05
12:29633732 A G 1.010770 2.1249e-06
12:29634919 C T 0.342863 2.4327e-05
12:29639186 C T 1.151626 7.2215e-06
12:29642573 C A 0.872692 1.8638e-05
12:29643745 C T 0.135617 -5.5993e-06
12:29646070 C T 1.141606 1.0912e-06
12:29648191 G T 0.144082 2.1990e-05
12:29648275 A G 1.061310 -1.6336e-05
12:29649427 T C 0.031569 4.9705e-05
12:29651051 T G 0.577098 -6.0481e-06
12:29651771 G T 0.282672 -2.3236e-05
12:29653078 A C 0.061947 -3.8283e-05
12:29653081 T C 0.201011 -9.7408e-06
12:29653718 C T 0.389506 3.7256e-05
12:29653882 C G 0.231233 1.4718e-05
12:29654944 T G 1.161454 5.4624e-05
12:29656309 C T 0.421126 1.3576e-05
12:29657700 A G 0.685515 4.6001e-05
12:29659543 A G 0.314770 1.4738e-05
12:29659798 T C 0.021085 5.4727e-06
12:29660040 C T 0.048054 1.3967e-05
12:29662568 T C 0.317072 -2.3758e-05
12:29664325 C A 0.061093 -1.0482e-05
12:29667659 A G 0.569357 2.2197e-05
12:29667744 A G 0.051190 -3.5589e-05
12:29675688 A G 1.486150 6.3712e-07
12:29675970 C G 1.044997 4.3134e-06
12:29676941 A G 0.514908 -1.0627e-05
12:29684434 A G 0.202221 1.8340e-05
12:29688836 G A 0.047493 -1.5801e-05
12:29690667 C T 0.070804 8.7392e-05
12:29694216 T C 0.042426 6.7742e-05
12:29695410 A G 0.202871 2.0492e-05
12:29703522 T C 0.030929 -9.1741e-06
12:29707864 A G 0.074797 -1.0094e-05
12:29709090 T C 1.348271 1.1145e-05
12:29712087 G A 1.979629 9.7804e-06
12:29724617 G A 0.175959 -1.0284e-05
12:29725889 C T 1.944130 -1.3622e-05
12:29736480 G A 0.483047 -5.1100e-06
12:29736822 T C 0.046328 2.3225e-06
12:29741828 C T 0.022964 2.4766e-05
12:29746746 A G 0.035350 8.4803e-06
12:29747631 T C 0.039164 6.3783e-05
12:29748233 T C 1.230486 1.9661e-05
12:29749551 C A 0.046772 -2.4261e-05
12:29752770 T C 0.043079 -1.1144e-05
12:29761255 C T 0.051573 -6.0754e-06
12:29761307 G A 0.226653 -4.7248e-05
12:29769215 T C 0.798954 -1.6458e-05
12:29770255 T C 0.597884 -2.8383e-06
12:29776054 C T 0.662015 -3.1541e-05
12:29777336 A C 0.595525 -3.2804e-05
12:29777802 G A 0.059090 -7.5944e-06
12:29777881 C A 0.511685 -4.3480e-06
12:29778035 A G 0.491438 -1.6171e-05
12:29778260 A G 0.367736 -2.5792e-05
12:29778320 T G 0.167537 5.5075e-05
12:29783676 A C 1.769735 2.9681e-05
12:29785825 C A 0.122494 2.0241e-05
12:29786826 T C 0.716802 5.1310e-06
12:29792803 G A 0.163820 -2.9114e-05
12:29798156 T C 0.489581 -1.3796e-05
12:29798520 G A 0.048548 -3.4988e-05
12:29799817 A G 0.051547 8.1436e-06
12:29802813 C A 0.738380 -6.2744e-06
12:29805075 G A 0.105152 -4.5457e-06
12:29811471 A G 0.238847 -2.4269e-05
12:29817716 C G 0.357275 1.4677e-06
12:29818204 T C 1.054731 -2.5280e-05
12:29819084 G T 0.081178 -1.2715e-05
12:29822519 T C 1.014882 1.4747e-05
12:29827494 G A 0.559684 2.1902e-05
12:29828483 G A 0.145718 2.9805e-05
12:29840587 G A 0.249860 -3.9873e-05
12:29841096 C T 0.357898 9.1042e-06
12:29850333 G A 0.058876 1.4969e-05
12:29851622 A G 0.072557 2.8773e-05
12:29856414 T C 1.088510 3.4474e-05
12:29859352 G A 0.569555 2.6666e-05
12:29861371 C A 0.036899 -2.2734e-05
12:29862781 G A 0.054264 -4.8668e-06
12:29864643 C T 1.604905 2.7774e-05
12:29872318 G T 0.261429 2.8331e-06
12:29872567 T C 0.048291 -5.9933e-06
12:29872623 T C 1.552083 2.5489e-05
12:29872794 T C 0.825501 -2.4061e-06
12:29873095 T C 0.076296 -5.0442e-06
12:29880037 T C 0.848118 2.1879e-06
12:29880194 C T 0.146750 -3.6591e-06
12:29884758 G A 0.081895 -1.0305e-05
12:29887103 C T 0.020705 3.2181e-05
12:29888098 C T 0.025353 -8.4793e-06
12:29888355 G A 0.836190 1.8472e-06
12:29891521 G A 0.024334 1.2968e-06
12:29896112 A G 0.193136 4.4902e-06
12:29896980 G T 0.020968 1.1830e-05
12:29901458 C T 0.048132 -1.4305e-05
12:29902286 C T 0.763743 2.9002e-07
12:29902504 A T 0.109595 -7.4090e-06
12:29904791 C A 0.020439 3.6608e-05
12:29906326 A G 0.847667 1.0506e-05
12:29915151 G C 0.177982 7.2108e-06
12:29921443 A G 0.717224 -2.4901e-05
12:29923715 G A 1.964276 -2.4776e-05
12:29931010 T C 0.263068 -5.8202e-06
12:29938127 G C 0.654053 -1.4040e-05
12:29942297 C G 1.972667 -3.9313e-06
12:29944246 A G 0.486971 -1.4585e-05
12:29946976 A G 0.303929 -2.2401e-06
12:29948236 A G 1.200667 1.4604e-05
12:29950397 A G 0.275337 -2.9244e-06
12:29950878 T C 1.971060 -1.0095e-05
12:29951132 G C 0.164703 2.0186e-05
12:29971416 G T 0.932373 -1.4788e-05
12:29973804 T C 0.178894 -1.4064e-05
12:29975157 A C 0.116369 -1.1369e-05
12:29979408 A G 0.372799 -4.3482e-06
12:29995265 T C 0.449268 2.1672e-05
12:30009456 A G 0.027096 -8.3936e-06
12:30013127 C T 0.053751 -2.2572e-06
12:30016456 A G 0.060648 1.3484e-05
12:30024835 A G 0.021088 -1.0653e-06
12:30027652 C T 0.428975 2.0479e-05
12:30040717 C T 0.430965 1.5706e-05
12:30050468 A C 0.209362 -2.3220e-05
12:30051241 T C 0.157319 -2.3994e-06
12:30051863 G T 0.262688 2.8758e-05
12:30053512 C A 0.837222 8.0082e-06
12:30083183 C T 0.064459 -1.1607e-05
12:30095493 C T 0.122338 -6.6425e-06
12:30096335 T C 0.021319 -2.1718e-06
12:30098320 G A 0.067309 -2.1792e-05
12:30102759 A G 0.073300 -1.0770e-06
12:30104142 G T 0.553494 2.0795e-05
12:30112823 G A 0.348355 8.1072e-06
12:30113820 C T 0.086644 1.6607e-05
12:30113883 G C 0.305458 7.2031e-06
12:30117141 A G 0.689754 1.5097e-05
12:30118216 T C 0.255395 7.0157e-06
12:30126472 A C 0.030316 -2.0357e-06
12:30133287 G A 0.270877 8.7258e-06
12:30133320 C T 0.420993 -8.0673e-06
12:30134559 C T 0.145056 -5.1828e-06
12:30136620 C T 0.118005 6.2077e-07
12:30143944 T C 0.303972 -9.8048e-06
12:30149270 T C 0.128934 -7.6873e-06
12:30149533 G C 0.020728 2.3332e-05
12:30149831 C T 0.173139 2.1475e-05
12:30153029 A G 0.144868 7.0215e-05
12:30153844 C T 0.501214 2.2169e-05
12:30156186 C T 0.040573 -2.2058e-05
12:30158579 C T 0.928702 -1.3332e-05
12:30158927 A C 0.314095 -1.6025e-05
12:30169754 A C 0.073453 6.6094e-06
12:30175162 G C 0.039229 -8.5423e-06
12:30175389 C T 0.257644 9.6234e-06
12:30175856 C A 0.752246 7.2455e-05
12:30175913 A G 0.098368 -8.8563e-06
12:30179202 C T 0.610144 -4.4566e-05
12:30182754 G C 0.025590 6.0901e-06
12:30185513 A G 0.410026 8.4214e-05
12:30186511 G A 0.025571 1.2081e-05
12:30187793 G A 0.030076 -3.5917e-05
12:30193610 T C 0.024035 7.1112e-06
12:30197255 C A 0.040453 1.5632e-05
12:30197343 A G 0.216909 2.3745e-05
12:30197794 T C 0.153112 3.2016e-05
12:30198397 C A 0.031040 5.2832e-06
12:30198579 T C 0.941806 1.0287e-05
12:30198902 T C 0.039158 2.9679e-05
12:30199373 C T 0.149818 -5.1610e-06
12:30199516 A G 0.022312 -3.6552e-05
12:30199654 G A 0.519709 9.3274e-06
12:30200009 T C 0.020416 1.0078e-05
12:30202163 T G 0.940238 -8.6918e-06
12:30205259 C G 0.371731 -3.4864e-05
12:30206732 C A 0.915362 5.9045e-06
12:30218029 A G 0.512347 -2.6137e-05
12:30227253 T C 0.043465 -2.1006e-05
12:30227777 T C 0.049710 -2.1695e-05
12:30228467 G A 0.731317 1.0504e-05
12:30234196 T C 1.736987 1.2893e-05
12:30235272 A G 0.066767 1.8523e-05
12:30248696 A C 1.865701 3.7335e-06
12:30258048 C T 0.198982 1.9397e-05
12:30262085 A G 0.774282 -3.0336e-05
12:30266864 A G 0.133783 2.0227e-05
12:30267584 A G 1.018959 7.2060e-05
12:30268737 C T 0.675771 5.8053e-05
12:30270484 A G 0.028576 -2.2053e-05
12:30271981 T C 0.089809 -8.3931e-06
12:30272961 C T 1.347391 -2.8931e-05
12:30277321 C T 0.851721 -3.9832e-05
12:30282887 G A 1.005521 -2.2471e-05
12:30290979 T C 0.052576 -1.9007e-06
12:30301335 A G 1.020221 -5.1977e-05
12:30309581 A G 0.057734 -1.2748e-05
12:30313330 C T 0.196788 2.3203e-06
12:30317404 C G 0.039255 -1.5129e-05
12:30319402 T C 1.932211 7.0916e-06
12:30328012 G A 1.187739 6.6547e-05
12:30329267 C T 0.085216 1.1125e-05
12:30332515 T C 0.074430 -1.9129e-06
12:30332864 G A 1.930952 7.9140e-06
12:30334576 C A 0.053540 7.7926e-05
12:30337833 T C 0.102902 -1.1989e-05
12:30346281 A G 0.199190 -9.8254e-06
12:30349878 T G 1.181507 5.6645e-05
12:30353698 C T 0.274762 1.2486e-05
12:30354932 C T 1.805880 9.6728e-06
12:30359086 T C 0.060191 5.2750e-05
12:30361482 G A 0.861598 -2.7408e-05
12:30370825 T G 0.237442 2.6612e-05
12:30376479 G A 1.151304 -3.0227e-05
12:30378458 A G 0.077718 3.9402e-05
12:30384445 C A 0.058558 -1.5906e-05
12:30385927 C T 0.032575 9.5881e-06
12:30398569 C T 0.070636 -1.6235e-05
12:30406490 G A 0.815186 -2.9579e-05
12:30410912 T G 0.032757 -2.5052e-05
12:30423166 A G 0.088968 -1.3822e-05
12:30423514 T C 0.701102 -2.8923e-05
12:30424973 T C 0.378304 -2.3293e-05
12:30440377 C T 0.248416 2.5223e-05
12:30441330 T C 1.473819 -1.8989e-05
12:30467551 C T 1.032708 3.1314e-05
12:30470210 T G 0.757735 1.7443e-05
12:30473493 G A 0.275431 2.4472e-05
12:30474118 C G 0.096382 -1.4298e-05
12:30474709 A G 0.028833 -1.6725e-05
12:30483274 A G 0.090065 -5.0075e-06
12:30491382 C T 1.200913 -2.7052e-05
12:30496618 T C 0.020663 -1.1639e-05
12:30497220 G A 0.244106 2.1388e-05
12:30511225 C T 0.246433 2.0205e-05
12:30512406 T G 1.972057 1.0114e-05
12:30538557 T C 0.026499 -7.2543e-06
12:30542784 C A 1.056718 -7.1065e-05
12:30544248 A G 0.146702 -2.9780e-05
12:30550831 A G 0.038460 3.2171e-05
12:30555243 A G 0.034166 4.2270e-05
12:30560494 G T 0.105941 1.5830e-05
12:30564097 C T 0.117353 1.0743e-06
12:30571123 A C 1.209723 -4.5378e-05
12:30581739 A G 0.030634 -1.5737e-05
12:30583407 C A 0.580561 -3.4334e-05
12:30604892 A G 0.024214 8.8625e-06
12:30606251 T G 0.045442 3.6192e-05
12:30610645 A G 0.103526 -2.2461e-05
12:30615738 C T 0.720924 -3.5672e-05
12:30625001 G A 0.145958 -7.0546e-06
12:30630939 G C 0.035698 2.0648e-05
12:30642561 A C 0.143842 8.4609e-06
12:30654435 C T 1.948064 5.3083e-06
12:30657199 A G 0.023247 -1.5645e-05
12:30657263 G T 0.021786 4.2840e-05
12:30658931 G C 0.065696 9.1505e-06
12:30660861 C A 0.096031 1.3660e-05
12:30678001 T C 1.252249 -1.6627e-05
12:30685530 T C 0.029787 -2.7829e-06
12:30689600 C T 0.820928 -2.7402e-05
12:30705384 T C 0.781170 -1.7853e-05
12:30711441 T C 1.107745 7.0140e-06
12:30715960 T C 0.174616 5.7791e-05
12:30718925 T C 0.549437 -3.6647e-05
12:30720465 A G 0.327387 3.5105e-05
12:30720801 A G 0.030654 6.6082e-06
12:30724139 C T 0.192309 -4.1998e-06
12:30724687 G A 0.795007 2.7266e-05
12:30736622 A G 0.037525 -2.7115e-06
12:30736624 G A 0.154852 -2.4243e-05
12:30752655 T C 0.085489 -9.0169e-06
12:30767141 C G 0.167608 -7.7348e-06
12:30781912 G A 1.032400 2.9916e-05
12:30782410 A G 0.211053 -8.0228e-07
12:30782535 C T 0.215909 4.8246e-05
12:30784239 A G 0.076293 -1.4940e-05
12:30789975 T C 0.029157 2.6603e-06
12:30790458 G A 0.030780 -1.2952e-06
12:30794136 T C 0.050466 -1.7212e-05
12:30809648 C T 0.050953 -1.4273e-05
12:30809791 C G 0.034448 1.4528e-05
12:30841285 C G 0.505343 -3.8056e-07
12:30867766 T C 0.022201 -1.3419e-05
12:30876456 A G 0.052134 7.1808e-06
12:30879568 C T 0.131914 5.5832e-06
12:30881809 C T 1.169731 1.2649e-05
12:30886435 A G 0.161240 -1.3606e-05
12:30888001 C T 0.504888 1.5599e-06
12:30896671 T A 0.525188 2.8946e-05
12:30905436 T C 0.024977 -9.5937e-06
12:30906358 A G 0.129878 -3.2658e-05
12:30916549 T C 0.162200 -2.9850e-05
12:30923482 C T 0.050742 1.7213e-05
12:30940050 G A 0.080591 4.4452e-06
12:30941368 T C 0.051378 -4.1675e-06
12:30947733 G A 0.392992 -1.6283e-05
12:30948370 T G 0.245313 1.8720e-05
12:30953220 G A 1.013934 -2.4711e-05
12:30958957 C T 0.412506 2.9214e-05
12:30959955 G T 0.044286 1.2605e-05
12:30965314 A C 0.524529 -1.1637e-06
12:30966226 G A 0.024821 -7.7524e-06
12:30968228 G A 0.961310 1.2245e-05
12:30977355 C A 1.472479 1.3301e-05
12:30980433 G A 0.110322 1.4602e-05
12:30983086 G A 0.327900 -1.0151e-05
12:30985432 A G 1.402992 2.1387e-05
12:30989403 A C 1.736897 1.5058e-05
12:30991445 C T 1.836524 -4.4172e-06
12:30998225 G A 0.062674 -1.5553e-05
12:31005793 G A 0.063758 2.5986e-07
12:31006396 G A 1.420023 -2.5905e-06
12:31008991 C T 0.299155 -3.1039e-07
12:31012151 A G 0.310476 1.1031e-05
12:31017981 A G 0.092282 1.8779e-05
12:31025137 C T 0.541868 -2.5944e-05
12:31029620 A G 0.022026 -5.9476e-08
12:31030083 G T 0.678754 -2.3162e-05
12:31037977 G A 0.485903 -1.7256e-05
12:31053737 A G 0.090396 2.1310e-05
12:31054860 A G 1.198187 -1.3424e-05
12:31055563 G A 0.022539 -2.4387e-05
12:31056257 C A 0.150171 2.0266e-07
12:31058056 G T 0.464059 3.6167e-05
12:31068197 T G 0.130703 1.0167e-06
12:31069053 A G 0.760669 7.0652e-06
12:31069217 C A 0.414245 -1.1015e-04
12:31071149 A G 0.055776 -1.6211e-05
12:31072640 T C 0.580604 3.5775e-05
12:31075689 C T 0.245196 -2.0864e-05
12:31076812 G A 1.147114 5.0275e-05
12:31077690 A G 0.142391 -1.1965e-05
12:31078173 T C 0.309752 4.3604e-05
12:31081728 G A 0.276411 1.8775e-05
12:31082240 G A 0.107093 5.6535e-05
12:31082273 C T 0.292235 -2.2109e-05
12:31085399 T C 0.195477 -1.6829e-05
12:31087757 G A 1.417705 3.4265e-06
12:31105270 A G 0.671026 1.5562e-05
12:31106803 A C 0.057146 -1.6397e-05
12:31106941 C A 0.022448 -3.7042e-05
12:31111618 T C 0.436612 -7.0457e-06
12:31115105 A G 0.245255 3.2385e-05
12:31115346 C A 1.588588 1.7504e-05
12:31115931 C G 0.955422 1.0456e-05
12:31116487 T C 0.336271 9.2858e-06
12:31119524 A G 0.200229 -2.0025e-05
12:31121572 A G 0.362432 -3.0016e-06
12:31125834 A G 0.695516 4.3053e-06
12:31127099 T C 0.026301 5.3782e-05
12:31127527 A G 0.062907 -3.7377e-07
12:31129594 G A 1.918497 8.7501e-06
12:31129675 A G 0.070058 -7.5410e-06
12:31132066 A G 0.891112 5.3840e-05
12:31134832 T C 0.093561 -1.0062e-06
12:31135579 C T 1.370391 2.2814e-05
12:31136690 T C 0.081983 2.8028e-07
12:31139260 A G 0.164378 9.4133e-06
12:31140115 A G 0.592811 -2.5855e-05
12:31141213 C T 0.821028 -1.9346e-05
12:31143633 T C 0.200923 -1.1000e-05
12:31144735 A G 0.172512 -3.7722e-05
12:31145726 C A 0.543419 -1.1578e-06
12:31148187 A G 0.259494 -1.1820e-05
12:31148381 C A 0.371017 -7.6350e-07
12:31148662 A G 0.669354 -6.9412e-06
12:31148744 T C 0.026827 -1.7190e-05
12:31149663 C T 0.178134 1.2247e-05
12:31149717 A G 0.059837 -4.7637e-05
12:31150183 G A 0.817296 8.9574e-05
12:31151824 A G 0.106882 -5.5540e-05
12:31152972 G A 0.032760 -3.0091e-06
12:31153340 A G 0.069746 2.7113e-05
12:31155451 C T 0.340701 4.3363e-06
12:31156367 A G 0.040693 -7.6020e-06
12:31156501 C T 0.204068 2.1267e-05
12:31158132 C A 0.310931 1.7779e-05
12:31162614 T C 0.751840 -3.8604e-05
12:31162705 G A 0.251318 -2.0322e-05
12:31165882 A C 0.104684 -2.5041e-06
12:31169335 C A 0.026152 2.8059e-05
12:31174002 G A 0.940452 5.6175e-07
12:31174081 T G 1.850403 -5.4041e-05
12:31174278 T C 0.174947 -3.4250e-06
12:31187768 C T 0.209742 1.3387e-06
12:31188336 T C 0.035798 -2.3924e-05
12:31195272 C T 0.132274 -1.0229e-05
12:31200983 A G 1.893923 -2.2820e-05
12:31201400 G C 0.230246 2.6105e-05
12:31212416 G T 0.403713 -4.9969e-07
12:31231604 C T 0.223693 5.0589e-07
12:31237147 A G 0.027116 -1.3100e-05
12:31237693 T C 0.049716 -7.0799e-06
12:31249861 G C 0.899986 -9.2297e-07
12:31255656 T C 0.397993 -3.2493e-05
12:31261698 C T 0.909243 -4.1133e-06
12:31285214 G A 0.199177 2.8075e-05
12:31315438 A G 0.105661 3.7618e-05
12:31359210 G A 1.824469 -4.1859e-05
12:31361883 T G 0.158130 2.7201e-05
12:31363680 C T 0.052849 -5.5383e-06
12:31373417 C A 0.027966 -2.1240e-05
12:31380974 C T 0.068854 -2.6000e-05
12:31382428 A G 0.127483 2.5569e-05
12:31395339 A G 0.135143 -2.1054e-05
12:31399430 T G 0.213926 3.3964e-05
12:31407704 G A 0.032838 -9.1534e-06
12:31409426 G T 0.052813 4.4077e-05
12:31409879 G A 1.201705 2.0280e-05
12:31410821 A G 1.388957 3.5045e-05
12:31411051 C T 0.283198 2.9046e-05
12:31414280 T C 0.374909 1.6460e-06
12:31415035 T G 0.839643 -6.8793e-06
12:31418453 G A 0.067120 6.7654e-06
12:31419107 A G 0.478506 2.5751e-06
12:31423660 A G 0.066319 -2.8061e-05
12:31441273 T C 0.215773 -6.5696e-06
12:31456888 T C 0.485137 -8.1446e-06
12:31464663 A G 1.261244 4.7886e-05
12:31486394 G A 0.051761 2.0339e-05
12:31495599 C T 0.383290 -2.5517e-05
12:31497235 T C 0.829737 2.2397e-05
12:31499700 G A 0.038262 -3.0156e-06
12:31509060 A G 1.889603 3.6960e-06
12:31510002 G C 0.107583 3.4623e-06
12:31514196 T C 0.655670 1.8605e-05
12:31515107 T C 0.025522 -8.8318e-06
12:31515383 A C 0.067172 -5.3307e-05
12:31515509 C T 0.394764 -2.9365e-05
12:31515970 G A 0.052436 4.4116e-06
12:31516706 A G 1.534795 -6.0182e-07
12:31521702 T C 0.049875 7.0523e-06
12:31522934 T C 0.362189 5.8939e-05
12:31535681 G A 0.066127 2.9140e-06
12:31539492 T G 0.088932 -1.7953e-05
12:31539647 T C 0.038943 -1.2153e-05
12:31548614 C T 0.092642 1.7236e-05
12:31556127 C A 1.964861 -3.6506e-05
12:31578930 T C 1.001574 1.7081e-05
12:31579728 T C 0.790901 5.5195e-05
12:31601925 T C 0.056205 3.0360e-05
12:31605044 T G 0.209947 -5.1927e-05
12:31607365 C T 0.054533 -9.8887e-06
12:31608615 G A 0.209846 -4.7441e-05
12:31615379 C T 0.410779 -3.0002e-05
12:31618838 G A 0.254664 -7.9958e-05
12:31625784 G A 0.091967 -2.0918e-05
12:31627584 T C 1.417033 2.0173e-06
12:31631449 G C 0.208755 -4.8341e-05
12:31638712 T C 0.378019 -4.9244e-05
12:31648826 T C 0.790174 5.6388e-05
12:31648981 C T 0.055328 -3.2703e-05
12:31667128 G A 1.494135 7.7710e-06
12:31672688 A G 0.050034 -2.9937e-05
12:31674740 C T 0.034987 3.5715e-05
12:31680250 A G 1.000896 1.6265e-05
12:31682259 T C 0.116515 1.7141e-05
12:31721766 C T 0.108862 3.4662e-05
12:31727893 C T 0.028531 1.2774e-05
12:31733044 G A 0.415310 1.1690e-05
12:31748507 C T 0.026707 -4.5010e-06
12:31748810 T C 0.025817 3.2085e-06
12:31776650 G A 0.993998 -5.7949e-06
12:31778727 A G 1.261062 -1.0551e-05
12:31779624 T C 0.269027 6.5968e-05
12:31783161 G A 0.047227 1.2486e-06
12:31784815 C T 1.073378 9.4715e-06
12:31790828 G A 0.389931 -8.6139e-05
12:31796937 C G 0.107375 2.0666e-05
12:31797339 A G 0.039787 2.9102e-05
12:31797810 C T 0.405933 -8.3700e-05
12:31797905 G A 0.449690 2.3403e-05
12:31813304 A G 0.077533 1.9011e-05
12:31815167 T G 0.091996 4.0855e-05
12:31819262 A G 0.139587 3.8098e-05
12:31822152 G A 0.052657 3.4708e-05
12:31827400 A G 0.065975 -2.3086e-05
12:31833815 T C 0.029141 -1.8504e-05
12:31840727 G A 0.344927 7.0751e-05
12:31850220 T C 1.285954 1.5897e-05
12:31851095 G T 0.708392 -2.9061e-05
12:31862940 T G 0.040531 -1.3865e-05
12:31882542 G T 0.118314 2.0071e-05
12:31885994 C A 0.229230 2.5105e-05
12:31886971 C T 1.394283 5.5045e-05
12:31891490 T C 0.053946 2.7913e-05
12:31902503 T C 0.029875 -1.4505e-06
12:31916648 A G 0.250156 -1.3487e-06
12:31916653 G A 0.334921 4.9661e-05
12:31917041 G A 0.050820 3.1195e-05
12:31919023 A G 0.369644 -1.4350e-05
12:31919255 C T 0.058172 8.6306e-06
12:31926377 C T 0.192692 8.3561e-06
12:31932056 A G 0.247157 9.0745e-06
12:31933080 C G 0.103805 -9.3120e-06
12:31934634 A C 0.088001 1.6824e-05
12:31935769 G A 0.311723 -3.8392e-05
12:31944476 A G 0.037398 1.4100e-05
12:31944985 G T 0.123491 -1.6408e-05
12:31946325 T C 0.028677 3.3636e-07
12:31946837 G A 0.022555 -3.8808e-06
12:31946951 C T 0.206094 -3.4131e-05
12:31948210 G A 0.294023 1.5082e-05
12:31950931 G A 0.864584 2.6918e-06
12:31957584 A G 0.333765 1.4457e-06
12:31964301 C A 0.168828 8.2676e-06
12:31965287 C T 0.737672 1.8473e-05
12:31967078 T C 0.282702 -7.8871e-06
12:32001199 G C 0.236462 5.7276e-05
12:32011347 G A 0.461797 -3.5773e-05
12:32020256 C T 0.314491 -2.2829e-06
12:32025486 A G 0.046428 5.4063e-06
12:32046418 G A 0.212105 1.6528e-05
12:32063507 A G 0.748208 -9.8316e-06
12:32063681 T G 0.075222 8.6425e-05
12:32068718 A G 1.008063 2.9137e-05
12:32069648 A G 0.189011 -7.8776e-06
12:32075600 A G 1.237026 -2.1613e-05
12:32077141 A C 1.450446 -2.5620e-05
12:32080823 T C 1.438978 -2.9660e-05
12:32082695 T C 0.196707 -3.8576e-06
12:32084827 G A 0.092594 3.6892e-06
12:32084875 G A 0.587021 -3.4018e-05
12:32099214 G C 0.056390 -2.5782e-05
12:32100474 A G 0.803027 9.4345e-06
12:32103633 T C 0.369810 -1.8068e-05
12:32103697 T C 0.253363 -7.0124e-06
12:32106449 T C 0.135257 1.6226e-05
12:32107178 A G 0.057996 -1.1635e-06
12:32108677 G A 0.189339 3.8291e-05
12:32111608 G A 0.708015 -2.7200e-05
12:32115266 G A 0.050340 1.5183e-05
12:32126652 T C 0.068123 -8.5838e-06
12:32127711 C T 0.268998 -1.3914e-06
12:32128219 T C 0.463121 1.3794e-05
12:32134064 G A 0.235280 7.7410e-05
12:32134638 C T 1.558649 2.1488e-05
12:32134926 A G 0.192043 -2.1693e-05
12:32134943 G A 0.730817 1.6717e-05
12:32135441 C T 1.887746 3.4116e-05
12:32137565 A G 0.391849 8.4303e-06
12:32139042 G A 0.504999 5.0918e-05
12:32143000 G A 0.227344 -3.9502e-05
12:32145000 G A 1.572775 2.0671e-05
12:32147712 C T 1.504794 -5.7404e-05
12:32150243 C A 0.353139 -1.6208e-05
12:32154766 T C 0.094613 1.0836e-05
12:32155343 C T 1.912100 1.4692e-05
12:32156508 G T 0.277878 -8.0951e-06
12:32158738 G T 0.763149 1.0138e-04
12:32160353 A G 0.292553 7.9831e-05
12:32164030 T G 0.548149 1.1455e-05
12:32175620 T C 0.052164 -3.1335e-05
12:32185961 T C 0.388558 -2.5403e-05
12:32186868 G T 0.663655 3.4599e-05
12:32189409 G A 0.020439 5.4409e-05
12:32192156 C T 1.106859 -7.0350e-06
12:32196616 G A 1.040200 -2.5988e-05
12:32197839 G A 0.546425 -4.5943e-05
12:32198764 C A 1.582012 -5.1351e-06
12:32204749 T C 0.467918 1.6917e-05
12:32205544 C T 0.054455 -2.0890e-05
12:32210238 A G 0.064865 3.3111e-06
12:32211826 C A 0.457269 -4.2165e-05
12:32213611 T C 0.185606 1.2675e-05
12:32216192 C G 1.146039 2.4714e-05
12:32216399 A G 0.029647 3.2695e-06
12:32216625 A G 0.096128 -9.5950e-06
12:32222324 A C 0.307227 -8.7262e-07
12:32223228 C T 0.355963 5.5430e-05
12:32225173 T C 1.865542 5.7106e-05
12:32226215 T G 0.138162 2.0185e-05
12:32230039 C T 0.578351 1.1414e-05
12:32233384 T C 0.025447 1.0346e-05
12:32237223 C T 0.031916 -1.2537e-06
12:32241915 T C 0.084385 -1.1519e-04
12:32245800 G T 0.355645 1.8499e-05
12:32246290 G A 0.020627 4.6171e-05
12:32247947 T C 0.078776 1.8179e-05
12:32254343 A C 0.027460 7.8851e-06
12:32255049 C T 1.587988 6.1030e-05
12:32256850 G A 0.354412 3.5470e-05
12:32268739 A G 0.346638 2.1642e-05
12:32275750 A G 0.906893 3.1766e-04
12:32277151 T C 0.539817 -6.6638e-05
12:32278110 G A 0.115990 5.3254e-06
12:32295916 C T 0.382102 -6.2882e-05
12:32304627 T C 0.242363 5.0272e-05
12:32324955 G A 0.171074 -2.2931e-05
12:32326312 T C 0.263035 -2.3260e-05
12:32326468 G A 0.319798 4.7067e-05
12:32337656 C T 1.898029 -7.2423e-06
12:32352055 G A 0.122472 4.6133e-05
12:32353971 T G 1.906637 -1.7301e-05
12:32353997 A G 0.026859 1.1545e-06
12:32356300 G A 0.159497 -2.1362e-05
12:32357437 C A 0.451280 3.1257e-05
12:32357744 T G 0.425622 -6.2505e-05
12:32366010 G A 0.073028 2.8804e-05
12:32367111 A G 0.184834 -6.3592e-06
12:32371137 C G 0.111062 6.7636e-07
12:32375371 A G 0.036934 3.0106e-06
12:32380501 C A 1.150993 -4.3798e-06
12:32380949 T C 0.145507 9.6142e-07
12:32382931 T C 0.177670 -2.0113e-05
12:32383520 G A 0.990808 -3.1486e-05
12:32386686 A G 0.063303 -2.0347e-06
12:32386994 G A 0.136120 -2.7575e-05
12:32388023 T C 0.109060 2.2085e-05
12:32416609 A G 0.251412 -8.6254e-06
12:32419937 G A 0.106382 5.4877e-06
12:32423400 A G 1.260958 -3.5020e-05
12:32436409 G A 1.185554 -4.6935e-06
12:32437549 A G 0.026246 -5.8189e-05
12:32448234 A G 1.157137 -1.7112e-05
12:32454242 T C 0.275743 8.5079e-06
12:32455273 A C 0.252548 1.5072e-05
12:32455355 C T 0.391476 -1.0112e-05
12:32456558 A G 0.088939 1.1750e-05
12:32458756 T C 0.049551 3.4339e-05
12:32458996 C T 0.064446 8.0154e-06
12:32459627 T C 0.159403 -6.7904e-06
12:32462672 T C 1.336365 8.1421e-06
12:32476727 G A 1.691575 1.8795e-05
12:32480886 C T 0.051962 4.6838e-05
12:32481093 C G 0.423434 -1.2132e-05
12:32481369 T C 0.166667 2.2409e-06
12:32489283 C T 0.044864 3.8205e-06
12:32491969 T C 0.517836 -3.2201e-05
12:32503542 A G 0.947885 -3.8265e-05
12:32519206 C G 0.251074 1.7468e-05
12:32521775 C T 0.059691 -3.6160e-06
12:32532105 G A 0.029381 2.7838e-06
12:32537488 T G 0.608527 1.6860e-06
12:32538180 G A 0.730489 -1.2661e-05
12:32546165 A G 0.161356 2.0090e-05
12:32553149 A C 1.072723 -1.5088e-05
12:32561794 T C 0.875990 -1.2611e-05
12:32564585 T C 0.456220 -2.1987e-05
12:32587627 A G 0.047344 3.3257e-07
12:32588620 G A 0.634010 9.9773e-06
12:32592907 C T 0.074583 3.5796e-05
12:32593393 A G 0.064121 3.2109e-05
12:32598085 G A 0.145705 -1.7971e-05
12:32598542 G A 0.090289 6.2908e-05
12:32600262 A G 0.045513 -1.4281e-05
12:32623762 T C 0.145949 -4.8102e-05
12:32624276 A G 0.237286 -1.2915e-05
12:32627997 G A 0.863325 5.0859e-05
12:32634931 C G 0.086206 4.8360e-05
12:32635237 A G 0.130067 -3.3013e-05
12:32639349 G A 1.510039 1.0181e-05
12:32642659 T C 0.445444 1.6168e-05
12:32645059 C A 0.646633 -1.8474e-05
12:32646451 T G 0.039498 -1.4645e-05
12:32647269 G C 0.588108 4.6786e-06
12:32647823 T C 0.104902 3.4183e-05
12:32650582 A G 0.208369 2.3771e-05
12:32650932 A C 0.150386 1.4838e-04
12:32656250 T C 0.434317 -3.8251e-05
12:32659527 G T 0.662908 5.1033e-05
12:32665449 A G 0.086121 -1.0602e-05
12:32666149 T A 0.032832 2.4901e-05
12:32675022 A C 0.037603 2.5121e-06
12:32683550 G A 0.038719 -1.7910e-05
12:32684367 G A 0.044724 -8.3216e-06
12:32690679 G A 0.209340 -3.1871e-05
12:32690746 C T 0.955743 2.4495e-05
12:32692142 A C 1.823537 1.0779e-06
12:32700077 T C 0.694776 -2.5840e-05
12:32701197 C T 0.117716 4.6976e-05
12:32702784 C G 0.151603 2.1616e-05
12:32704199 A G 0.066896 7.7825e-06
12:32704908 A G 1.519848 2.5569e-05
12:32710992 C G 0.027265 9.4832e-06
12:32713919 C T 1.130025 6.5301e-05
12:32722035 A C 0.101841 3.6244e-06
12:32723323 T C 0.387753 -5.3518e-05
12:32732506 T C 0.028433 -1.9808e-05
12:32735793 G A 0.060418 -5.8754e-06
12:32741164 G T 0.262905 -5.1714e-05
12:32742459 A G 0.027934 -8.5505e-06
12:32746506 A G 0.069954 -2.1171e-06
12:32746623 G T 0.674509 -2.5315e-06
12:32748917 A G 0.251233 5.8773e-05
12:32759739 T C 0.028362 -1.5570e-05
12:32769165 A G 0.051242 -1.7323e-05
12:32771325 G C 0.026512 1.6320e-05
12:32778830 T G 0.067107 -1.2691e-05
12:32779554 T C 0.032932 -7.2298e-06
12:32791796 A G 0.252749 -1.2079e-04
12:32792974 A G 0.606982 2.0012e-04
12:32794921 G A 0.607843 1.7936e-04
12:32810016 A G 0.034269 9.6454e-06
12:32810721 A G 0.691497 -1.4990e-05
12:32815454 T G 0.599092 -1.8118e-05
12:32855947 G A 0.049057 2.0010e-06
12:32881594 G A 0.089513 6.5744e-06
12:32885213 A C 0.031160 -2.9709e-05
12:32888463 T C 0.129479 -6.0901e-05
12:32896365 C G 0.282173 8.5403e-05
12:32896944 T C 0.212793 -2.1091e-05
12:32908237 A C 0.277031 9.1300e-05
12:32913337 A C 0.061291 2.4131e-05
12:32915180 A G 0.138645 1.4823e-05
12:32919628 A G 1.090838 1.1155e-05
12:32924219 G A 0.058516 -2.1045e-06
12:32926862 C T 0.115142 5.2895e-06
12:32930378 T C 0.075936 7.4917e-06
12:32930537 A G 0.355499 -8.2895e-05
12:32935515 C A 0.098930 6.6109e-06
12:32935900 A G 0.045685 -4.3990e-05
12:32936836 T C 1.740522 -1.0394e-05
12:32939588 C G 0.149224 1.8137e-05
12:32941450 G A 1.380051 -1.5433e-05
12:32952911 G C 0.254093 1.0366e-06
12:32953073 A G 0.117515 2.1687e-05
12:32962148 A G 1.538077 -1.7966e-05
12:32963030 C T 0.064160 -5.2523e-05
12:32965916 A G 1.618437 -1.6758e-05
12:32974523 T C 0.031147 -2.3859e-05
12:32980382 C A 0.037428 1.3305e-05
12:32981561 T C 0.021783 2.3698e-05
12:32986859 C T 0.251156 -6.5985e-05
12:32986988 T C 0.183964 8.5633e-06
12:32988907 T C 0.270802 2.5664e-05
12:32994532 T C 0.194191 -3.4188e-05
12:32999266 A G 0.226896 2.8381e-05
12:32999992 C A 0.021198 -5.8067e-06
12:33000002 C T 0.705010 3.2327e-05
12:33003548 A C 0.050090 8.8343e-06
12:33011409 A G 0.124270 -6.9540e-06
12:33013212 C A 0.077887 -4.9773e-05
12:33016569 G A 0.429897 2.2429e-06
12:33017043 C A 0.210193 5.6819e-05
12:33021934 G A 0.479519 5.9263e-06
12:33022193 T G 0.021630 4.2649e-06
12:33023542 C T 0.039800 5.9200e-05
12:33025574 T C 0.030446 5.1151e-05
12:33034944 C G 0.038278 -1.8574e-05
12:33038199 G A 0.062005 5.8316e-05
12:33045776 A G 1.976838 1.3423e-05
12:33046279 T C 0.048126 1.3431e-05
12:33047156 T C 0.047684 8.3533e-06
12:33047208 G A 0.122472 -1.5037e-05
12:33051032 C T 0.052209 9.5372e-06
12:33056435 C T 0.097310 -1.6171e-05
12:33058062 A G 1.875029 -1.4550e-05
12:33061653 T C 0.100212 1.3369e-05
12:33072713 C T 0.187252 3.9391e-05
12:33073504 A G 1.443880 -1.0553e-05
12:33075020 A G 0.058081 9.9207e-07
12:33080076 T C 0.049934 -1.7611e-05
12:33080490 A G 0.384910 -2.4536e-05
12:33080545 G A 0.150288 4.6206e-05
12:33087817 T G 0.845382 -5.4382e-05
12:33093428 G A 0.195444 -8.9330e-06
12:33097430 G A 0.053206 1.7690e-05
12:33117593 G A 0.129989 2.3522e-05
12:33122182 C T 0.471151 7.1858e-06
12:33134883 C T 0.156527 -2.6909e-06
12:33144798 A G 0.166540 -3.7459e-05
12:33152686 G A 0.559532 -5.1617e-05
12:33160904 C T 0.063732 1.7808e-05
12:33165712 C T 0.401343 7.7250e-06
12:33173834 C G 0.259617 -1.7239e-05
12:33194323 T C 0.033562 2.0072e-05
12:33200154 C T 0.331730 -2.0680e-05
12:33200884 G T 1.126379 -2.3790e-05
12:33209759 T C 0.041037 -1.5523e-05
12:33220350 C T 0.035110 8.7927e-06
12:33236866 T C 0.035448 -1.1384e-05
12:33241789 T G 0.053702 -1.5681e-05
12:33246235 C A 0.605483 -2.2598e-05
12:33246713 C T 0.103110 -2.9988e-05
12:33254300 A G 0.964432 -7.4391e-06
12:33265578 G A 0.408098 3.3879e-05
12:33287880 T C 0.453247 -3.1493e-05
12:33294045 G A 0.023733 6.8465e-06
12:33308263 G A 1.006209 4.8934e-06
12:33313530 T C 0.033822 6.8650e-06
12:33314844 C G 0.349381 -2.2243e-05
12:33315822 C T 0.351487 -2.3159e-05
12:33332749 T C 0.121170 1.0660e-04
12:33345603 G A 0.055163 -2.5653e-05
12:33355168 A G 0.426414 2.4815e-06
12:33368505 C T 0.119446 1.1374e-04
12:33379925 A C 0.235998 2.0302e-04
12:33398931 A G 0.076303 1.1304e-05
12:33403408 T G 0.511688 -3.1658e-05
12:33404713 C T 0.321626 -3.4330e-05
12:33408219 T C 0.115808 3.9950e-05
12:33432100 T C 0.119291 1.0821e-04
12:33435584 C T 0.051459 1.5647e-05
12:33438081 G T 0.230496 2.7912e-06
12:33439065 G A 0.243427 4.5503e-06
12:33444656 A G 0.073885 -1.1188e-05
12:33458768 A C 0.106814 3.1191e-05
12:33459356 A G 0.262746 1.1992e-05
12:33463389 C T 0.083710 -5.9367e-06
12:33479246 A C 0.583268 -2.0911e-05
12:33495470 G A 0.157143 5.6283e-06
12:33515961 T G 0.033497 1.1920e-05
12:33532318 T C 0.424025 -1.4959e-05
12:33532804 G T 0.036499 1.8062e-05
12:33533374 T C 1.150678 2.0403e-06
12:33534128 A G 0.041631 -2.5946e-05
12:33573173 C T 0.026600 -1.5733e-05
12:33574793 A G 0.228341 -1.6848e-05
12:33582035 C G 0.033682 -8.2839e-06
12:33583391 T C 0.197599 6.9117e-05
12:33596654 T G 0.817552 -4.8277e-05
12:33622807 T G 0.039060 1.1133e-05
12:33645009 G A 1.264746 4.1181e-06
12:33669583 C T 0.931205 2.2352e-06
12:33680633 T C 0.048175 -2.5586e-05
12:33682385 G A 0.189933 3.2133e-05
12:33683842 A G 0.032124 2.3130e-05
12:33701166 C T 1.626977 5.0781e-06
12:33711672 G A 0.099848 4.1598e-07
12:33726340 T C 1.470904 9.8503e-06
12:33743099 A G 0.781465 4.7903e-05
12:33761710 T C 0.187417 7.7245e-06
12:33794125 G A 0.314832 -2.4177e-05
12:33813583 A G 0.794370 6.8099e-05
12:33825890 C T 1.905027 -3.8718e-07
12:33831374 T C 0.596742 4.5143e-05
12:33833986 T C 0.037629 -1.2028e-05
12:33847260 G A 0.167952 1.6822e-05
12:33852268 T C 0.027109 -3.4358e-05
12:33863084 G A 0.048022 -2.2614e-05
12:33873810 A G 0.047168 -6.7748e-06
12:33896434 A G 0.269274 -2.1136e-05
12:33921689 T C 0.055354 -2.3476e-05
12:33938304 A G 0.769780 5.7811e-05
12:33938691 T C 0.065838 -1.1677e-06
12:33967487 T G 0.042300 -1.1101e-05
12:33979011 A G 0.026064 1.0439e-06
12:33979400 T C 0.046198 -2.3411e-05
12:33994677 C G 0.145653 -4.9967e-06
12:33994809 C T 0.847316 6.1076e-05
12:34001067 T C 0.056763 4.0055e-05
12:34016078 G A 0.060869 -2.3185e-05
12:34022771 T C 0.779391 -3.2026e-05
12:34044557 A G 0.804669 5.6543e-05
12:34046386 A G 0.222839 -8.9244e-06
12:34052490 A G 0.025139 -1.0908e-05
12:34076601 T G 0.415339 -2.2489e-05
12:34080377 C T 0.072521 -1.2596e-05
12:34094707 G T 1.652219 2.2887e-05
12:34112876 G A 0.062521 1.1061e-05
12:34143710 T C 1.939134 6.1340e-05
12:34151388 C T 0.047775 -7.0655e-06
12:34153469 G A 0.056747 5.5317e-05
12:34156064 T G 0.039609 -1.7613e-05
12:34207009 T C 0.792157 4.4152e-05
12:34217100 C T 0.379716 -1.0357e-05
12:34245756 G A 0.436129 -1.3642e-05
12:34332132 A C 0.054650 -1.5819e-06
12:34344843 C T 0.030030 -2.7876e-06
12:34346431 A G 1.533406 -1.5110e-05
12:34363279 T C 0.105898 2.1733e-05
12:34386868 G A 0.029891 -3.5976e-06
12:34390873 T C 0.051011 -3.0050e-06
12:34396879 T C 0.033727 -8.2868e-06
12:34428857 G A 0.829490 3.0056e-05
12:34440951 T C 0.106583 2.1673e-05
12:34444508 C T 1.955565 1.5801e-05
12:34476504 A G 0.149558 -1.1815e-05
12:34480890 T C 0.794426 2.9732e-05
12:34507681 T C 0.418676 -7.8507e-06
12:34516144 C T 0.033727 -8.5850e-06
12:34523160 T C 0.026045 9.0978e-06
12:34544568 T C 0.071765 -1.2486e-05
12:34550973 T G 0.040677 -8.8941e-06
12:34551222 A G 0.042465 -1.6258e-05
12:34554076 A G 0.262068 4.0063e-05
12:34614527 T C 0.042426 -1.9960e-05
12:34653905 T C 0.024918 1.1246e-05
12:34677484 A G 1.173765 -2.7421e-05
12:34679989 A G 0.124942 1.7552e-05
12:34682530 T C 0.031579 2.9432e-06
12:34715224 G A 0.029628 -4.8237e-06
12:34741488 A G 0.035509 1.4073e-05
12:34751334 A G 0.792397 3.2864e-05
12:34751767 T C 0.042702 -5.7256e-06
12:34752601 G A 1.974835 1.9674e-05
12:34754851 T G 0.021439 -5.7947e-07
12:34755947 G A 0.826952 2.6410e-05
12:34759019 A G 0.113562 2.3806e-05
12:34760398 A G 0.140401 -4.3944e-05
12:34826346 A G 0.025918 8.5057e-06
12:34826870 G C 0.068429 -2.0744e-05
12:34827687 C T 0.155929 -2.4221e-05
12:37858073 A G 0.757722 -1.6411e-05
12:37898543 G A 0.816997 4.0378e-05
12:37927663 A C 0.068769 1.7337e-05
12:37959420 C T 1.979227 -2.7050e-06
12:37969194 T C 1.162570 -3.4669e-05
12:38060546 A C 0.785840 3.9408e-05
12:38137537 T C 0.784743 3.4320e-05
12:38266105 T G 0.053141 -2.9550e-06
12:38267975 C T 0.226624 -2.3364e-05
12:38272075 C T 0.087624 5.0357e-05
12:38275785 G T 0.056993 -4.8157e-06
12:38305411 T C 0.784620 3.9083e-05
12:38314305 A G 0.053481 2.4401e-05
12:38317634 A G 0.047951 -1.0736e-05
12:38318659 A G 0.145689 1.2862e-05
12:38319500 A G 0.665060 3.8069e-05
12:38334260 G T 0.903015 7.6186e-05
12:38371708 A G 0.079568 2.3577e-05
12:38396893 G A 1.968743 5.4990e-06
12:38403778 A G 0.046500 -1.3947e-05
12:38411275 C A 0.059863 5.8123e-05
12:38416976 G A 1.968697 9.6385e-06
12:38434476 G A 0.123260 -2.6878e-05
12:38442146 C T 0.216461 -1.3428e-05
12:38442894 A G 0.079046 -1.6245e-05
12:38443752 T C 0.079672 1.1783e-05
12:38446861 T C 0.150506 1.9698e-05
12:38463848 G A 1.967818 3.9844e-06
12:38493855 A G 0.080435 9.6585e-06
12:38503979 A C 0.076533 8.7215e-06
12:38506243 T C 1.969006 6.8921e-06
12:38519339 C T 0.799590 4.4846e-05
12:38519375 G A 0.041430 -2.0069e-05
12:38528487 G T 0.075420 1.9742e-05
12:38529589 G A 0.265586 -2.1931e-05
12:38551740 G C 0.053527 -5.3322e-06
12:38571026 A C 0.121663 -3.8403e-05
12:38590602 C T 0.076916 1.5979e-05
12:38596956 T C 0.311703 -2.4120e-05
12:38612624 A G 0.031523 -6.9550e-06
12:38618023 G A 0.049957 2.5403e-05
12:38640969 T C 0.053654 -2.1460e-06
12:38644213 T C 0.153193 -2.9058e-05
12:38644950 A G 0.056085 4.4252e-05
12:38678141 C T 0.235605 6.4878e-06
12:38681769 G A 0.102565 3.4757e-05
12:38736502 A G 0.288080 3.0491e-05
12:38751471 G A 1.773136 -3.2866e-05
12:38756018 T C 0.458090 -2.0403e-05
12:38804496 A G 0.053712 -6.4195e-06
12:38808260 G A 0.030368 -9.3695e-06
12:38809222 G T 0.048457 -2.4310e-05
12:38833920 G A 0.152064 2.5229e-05
12:38843181 A G 0.035986 1.2018e-05
12:38845363 T C 0.067688 -8.1749e-06
12:38851616 A G 0.053683 -2.7158e-06
12:38853257 G A 1.773811 -2.9668e-05
12:38861343 C A 0.073012 2.2176e-05
12:38879890 T G 0.051670 1.9197e-05
12:38888524 T C 0.057104 6.4103e-05
12:38893419 C A 1.878210 -5.2133e-05
12:38933614 C T 0.155972 -4.4062e-05
12:38938462 C T 1.878012 -4.7458e-05
12:38941429 T C 0.097326 -2.3118e-06
12:38946233 A C 0.967191 -3.9889e-05
12:38947631 T C 0.059428 -1.1166e-05
12:38955139 C T 0.037889 -2.8561e-05
12:38988622 C T 0.101383 -2.4757e-06
12:38991065 A G 0.166803 1.4904e-05
12:38999452 A G 0.061427 -2.5269e-05
12:39018673 T C 0.688423 -3.8393e-05
12:39022915 T C 1.881784 -5.9595e-05
12:39025935 A G 0.073651 -3.1387e-07
12:39029813 G A 0.030533 -1.8794e-05
12:39046064 C T 1.777401 -3.2259e-05
12:39064824 C T 0.119450 -1.3702e-05
12:39065064 G A 1.887642 2.5408e-06
12:39065382 G A 0.094246 -6.2294e-05
12:39069244 T C 1.925067 4.4480e-06
12:39098099 A C 0.287947 2.2058e-05
12:39108740 C T 0.058551 5.8395e-05
12:39123244 A G 0.896160 -3.4987e-05
12:39124094 A G 0.029274 1.1153e-05
12:39129394 C T 1.097703 -4.1896e-06
12:39132428 G T 0.042277 1.8569e-06
12:39147635 T G 0.430961 -3.2855e-05
12:39172775 A G 0.128590 -1.1168e-05
12:39184041 G A 0.046441 3.1170e-06
12:39189526 C A 0.845414 -2.7945e-05
12:39227744 C G 0.106203 -6.6892e-06
12:39262680 T C 0.167540 1.2017e-05
12:39283606 A G 0.121254 -1.1906e-05
12:39283759 A G 0.021124 -1.4508e-05
12:39286732 T G 0.054062 6.8091e-05
12:39295471 C T 1.866032 -3.2466e-05
12:39304831 A C 0.038087 -3.7992e-05
12:39305859 T C 0.160866 -5.6435e-06
12:39386498 G C 0.077520 -1.0984e-07
12:39387772 G A 0.755271 -2.2278e-05
12:39400190 C T 0.039716 -1.0273e-05
12:39404599 A G 0.735176 -2.2747e-05
12:39405462 A G 0.852399 -1.5940e-05
12:39413914 A G 1.136409 -3.4226e-05
12:39429679 G T 0.468512 -3.0444e-06
12:39429739 T C 0.182204 -1.7095e-05
12:39434933 C T 1.305543 -5.2483e-06
12:39435183 C A 0.579906 1.3928e-05
12:39435427 T C 0.724942 -2.1844e-05
12:39458551 T C 1.326296 3.8355e-06
12:39462548 C A 0.303988 2.0961e-05
12:39471511 G A 0.078776 7.4943e-06
12:39497697 G C 1.834271 1.0313e-05
12:39502455 G A 0.710320 -1.1981e-05
12:39509804 A G 0.461621 -3.3769e-06
12:39531466 G A 0.116522 -1.4958e-05
12:39532079 G A 0.185921 4.5077e-05
12:39535255 G A 0.028696 5.2585e-05
12:39548835 A G 0.202647 -3.8297e-05
12:39558895 A G 0.072658 1.4724e-05
12:39560669 G C 0.216266 -2.5137e-05
12:39565803 T G 0.103165 -4.8610e-06
12:39579451 A G 0.621783 -1.5590e-05
12:39581433 G A 1.019082 -1.3184e-06
12:39593101 C G 0.030904 1.3365e-05
12:39614676 C T 0.433243 -9.2350e-07
12:39625481 A G 0.054725 1.4776e-05
12:39632954 G A 0.692348 2.6907e-06
12:39633149 C T 0.047912 -1.1692e-05
12:39633558 C T 0.946697 -4.1449e-05
12:39635356 C T 0.077614 -8.6926e-06
12:39636681 G A 0.038674 1.6722e-05
12:39645304 C A 0.221128 -9.6855e-05
12:39645931 G A 0.083879 -7.4600e-06
12:39662619 T G 0.162986 1.9998e-05
12:39680881 C T 0.223371 -1.7015e-05
12:39695139 C T 0.133527 -2.2544e-06
12:39697638 T C 0.118239 -3.7008e-06
12:39713776 A C 0.132420 -6.0167e-06
12:39722290 G A 0.173564 1.0737e-05
12:39727227 T C 0.081642 -2.2044e-05
12:39730391 C T 0.047775 4.6286e-05
12:39735348 A C 0.101831 1.2214e-06
12:39736522 T C 0.135961 -1.2310e-04
12:39745624 C T 0.031306 -1.0850e-05
12:39753254 G C 1.971524 3.8059e-07
12:39758437 T G 0.040372 1.8938e-05
12:39765220 T C 0.364889 -6.8987e-05
12:39783631 C T 0.096317 -1.4019e-05
12:39806736 G T 0.354892 -1.1283e-07
12:39818794 C A 0.055257 6.0677e-06
12:39820232 A G 0.137853 -1.4305e-04
12:39831893 G A 0.050654 -2.0207e-04
12:39836047 C A 0.048671 -8.1726e-06
12:39851479 A G 0.083885 1.0684e-06
12:39853620 G A 0.032296 -1.4385e-06
12:39885582 T C 0.175995 1.0268e-05
12:39890618 A T 0.083775 -4.0691e-06
12:39891070 A C 0.416316 -6.9414e-05
12:39897190 A G 0.101104 8.6916e-06
12:39897191 C T 0.048934 2.3131e-05
12:39901865 G A 0.225750 -1.5034e-05
12:39904629 C G 0.092805 -6.4503e-06
12:39905172 T C 0.059970 -1.3580e-05
12:39918316 A G 0.052524 5.6118e-05
12:39939605 A G 0.031066 1.9893e-06
12:39941154 C T 0.079568 4.2490e-05
12:39947308 A G 0.226260 -1.0226e-05
12:39955802 C T 0.455178 -4.1422e-05
12:39976465 G T 0.069480 -6.8464e-06
12:39993460 T C 0.037330 1.2523e-05
12:39996659 T C 0.036629 8.8014e-06
12:40007956 T G 0.132180 -6.2622e-06
12:40013392 C G 0.036606 2.1208e-05
12:40017827 T C 0.289190 -4.9124e-05
12:40019543 G A 0.023584 2.0021e-05
12:40031350 G A 0.084736 2.9503e-05
12:40034699 A G 0.300758 2.4182e-05
12:40038905 A G 1.454341 6.2290e-06
12:40052601 C T 0.095911 1.4729e-05
12:40065108 T C 1.750211 3.3006e-05
12:40068958 G T 0.077118 -1.2615e-05
12:40076081 G A 0.400282 -9.3056e-05
12:40076225 G A 1.757978 3.6263e-05
12:40085906 T A 0.348767 1.2215e-05
12:40088295 T C 0.248926 2.9318e-05
12:40089725 A G 0.049388 7.0126e-05
12:40092075 T G 0.026512 1.1546e-06
12:40114781 G A 0.028485 -1.4278e-05
12:40115354 A G 0.051414 -1.1809e-05
12:40116248 T C 0.048457 2.1679e-05
12:40116613 T C 0.061174 -3.3931e-06
12:40118249 G A 1.707489 3.8276e-05
12:40129551 A T 0.043157 -1.1697e-04
12:40135628 A G 0.124598 6.5081e-06
12:40137316 T C 0.049015 7.3769e-05
12:40147514 C T 1.965734 1.2595e-05
12:40156279 C T 0.240834 -3.1863e-05
12:40166257 C T 0.639973 -7.4809e-05
12:40172778 A G 1.949041 9.3931e-06
12:40174871 G A 0.095155 -5.7533e-05
12:40182455 G T 0.025093 1.7745e-05
12:40189448 C T 0.027590 5.2062e-05
12:40191778 A G 1.667416 4.5633e-05
12:40211496 G A 0.114357 -1.5574e-05
12:40226577 C T 0.049307 5.5552e-05
12:40228424 G A 0.042374 -1.6406e-05
12:40244001 A G 1.330045 -6.3077e-06
12:40245749 G A 0.109741 5.8443e-06
12:40251310 T C 0.151791 -3.7660e-07
12:40258440 T C 0.071139 1.5562e-05
12:40258875 C T 0.034140 1.4689e-05
12:40272411 T C 0.063557 -4.0954e-05
12:40274325 G A 0.036490 4.8344e-06
12:40274602 T G 0.590335 -6.0539e-06
12:40276303 A G 0.029978 1.9244e-05
12:40278213 C T 0.065816 2.7680e-05
12:40280708 T C 0.360420 -4.5673e-05
12:40285436 G A 0.977818 4.6387e-05
12:40297286 G A 0.043617 5.1005e-06
12:40304042 C T 0.067779 3.0369e-05
12:40304248 G T 0.870589 -5.0190e-05
12:40309281 C G 0.229892 4.5904e-05
12:40310608 C T 1.948761 1.8084e-05
12:40314046 G A 0.497523 -2.0533e-06
12:40315042 C G 0.181942 4.7155e-05
12:40325963 T G 1.625162 -3.8167e-06
12:40327522 A G 0.240509 -4.1750e-05
12:40333007 C T 0.111231 1.9554e-05
12:40344206 T G 0.047827 -1.2608e-05
12:40346202 A G 0.228743 -3.6504e-05
12:40349236 A G 0.084021 9.9266e-06
12:40351557 C T 0.214799 1.1504e-05
12:40352996 C T 0.530527 -2.2906e-05
12:40358690 A G 0.231707 1.7608e-06
12:40366108 A G 0.062242 -6.8521e-05
12:40380763 C T 0.934885 9.9706e-06
12:40393852 T C 0.049398 -2.2011e-06
12:40404343 T C 0.119443 1.5047e-05
12:40414626 T C 0.074213 -9.7752e-05
12:40416808 G A 0.704630 -9.3455e-06
12:40428561 T G 1.542644 -1.3289e-05
12:40428639 C T 0.041073 -5.4890e-06
12:40431587 G A 0.094132 -7.8175e-07
12:40444236 T C 0.037405 1.7857e-06
12:40479988 A G 0.028359 2.1260e-05
12:40493591 G A 0.308564 7.6190e-06
12:40499594 T C 0.028005 2.0974e-05
12:40502340 C A 0.062407 -7.0084e-05
12:40506582 C T 0.028323 2.9852e-05
12:40511988 T G 0.401428 -1.0170e-05
12:40514736 T C 1.022159 6.6473e-07
12:40526542 A G 0.077157 -4.2756e-05
12:40529644 A G 1.037778 -3.1710e-06
12:40543693 T C 1.127860 1.6647e-05
12:40548963 G T 0.963092 3.6064e-06
12:40561428 C T 1.436667 2.4534e-05
12:40601940 T C 0.028021 3.0451e-05
12:40615376 T G 0.029456 1.6902e-05
12:40617621 T G 0.020949 -7.1814e-06
12:40619757 C T 0.075089 -1.9649e-05
12:40620808 G C 0.398594 7.5521e-06
12:40620881 T C 0.058788 1.0502e-05
12:40622790 T C 0.264191 -2.8177e-05
12:40631608 A G 0.410311 -1.3788e-05
12:40652520 C T 1.615065 4.3717e-05
12:40653713 T C 0.357878 4.6882e-05
12:40653971 A G 0.028605 2.5571e-05
12:40653993 C T 0.026619 -3.5188e-05
12:40656179 G A 0.985692 3.9271e-05
12:40657700 G C 0.132777 1.7175e-05
12:40665454 G A 0.064764 -1.3494e-05
12:40671989 G A 0.133809 7.7491e-06
12:40680917 C T 0.226760 7.0151e-06
12:40681486 G A 0.220667 -6.6202e-05
12:40686245 A C 0.113497 1.8964e-05
12:40697477 T C 0.708749 2.4605e-05
12:40702771 T C 0.136146 1.9849e-05
12:40702911 A G 0.138629 2.3483e-05
12:40706531 A G 1.308616 9.3620e-05
12:40712575 C A 1.087037 6.8458e-05
12:40713901 A T 0.599871 5.1296e-05
12:40716694 G A 0.421454 -4.9255e-05
12:40727598 T C 0.322827 3.9136e-06
12:40729655 A G 0.620664 4.5359e-05
12:40732900 A C 1.044805 4.6724e-05
12:40735939 A G 0.667488 -2.4148e-05
12:40737183 A G 1.711482 2.2020e-05
12:40740686 G A 0.030680 1.0966e-05
12:40750471 A G 0.264301 -6.9139e-06
12:40754555 T C 0.085141 -1.0468e-05
12:40758045 G T 0.421091 1.2567e-05
12:40758652 C T 1.342863 8.3318e-05
12:40766600 T C 0.152525 2.5564e-05
12:40767997 A G 0.231093 -3.6448e-06
12:40772342 T G 0.298976 1.6251e-05
12:40783374 T C 0.678400 2.8011e-05
12:40784508 G A 1.363987 5.3421e-05
12:40789032 T A 0.116412 8.8194e-06
12:40789040 C A 0.369300 -4.6346e-05
12:40792300 A G 0.032247 1.4774e-05
12:40801122 A G 0.381070 7.1365e-07
12:40803788 G A 1.126795 6.9333e-06
12:40811944 T C 0.115435 -1.1781e-05
12:40812230 A C 0.641658 1.3924e-05
12:40812764 G A 1.827806 -6.9000e-06
12:40814852 T C 0.032069 1.4643e-05
12:40816185 A C 0.149824 3.8526e-05
12:40818223 A C 0.069091 -3.2488e-05
12:40825487 A G 0.384747 -7.7775e-07
12:40826683 C T 0.034672 2.9069e-05
12:40828264 G T 0.252889 -3.6825e-05
12:40832805 T G 0.198550 8.5780e-06
12:40845715 C A 1.084116 1.0696e-05
12:40861700 G A 1.487254 3.6673e-06
12:40869752 G T 0.409730 6.6693e-06
12:40879102 G A 0.110550 -2.8498e-05
12:40893665 A G 0.034480 -1.0188e-05
12:40896747 A G 0.128113 -2.4095e-05
12:40904240 C T 0.048217 2.4418e-05
12:40904968 C T 0.032789 1.9814e-05
12:40906073 A G 0.247426 1.8826e-05
12:40910916 G T 0.033400 1.7826e-05
12:40910966 C A 0.130768 2.0211e-05
12:40918031 A C 0.254992 -2.3461e-05
12:40922091 G A 0.347193 -6.0064e-07
12:40922104 C A 0.734277 -6.5780e-06
12:40925050 T C 0.089844 6.3170e-06
12:40925341 T C 0.312765 -8.0437e-06
12:40926645 C T 0.059645 -3.8705e-05
12:40938458 C T 0.067403 -3.4601e-05
12:40946166 A G 0.067565 3.3096e-05
12:40951890 A G 0.033208 2.1947e-05
12:40958298 T C 0.188209 -5.3797e-07
12:40963139 A G 0.952267 1.1569e-05
12:40964032 A C 0.059629 -3.6544e-05
12:40966340 C G 0.342879 -1.5453e-05
12:40969273 G A 0.058857 2.3814e-05
12:40974398 T G 0.115746 -1.9676e-05
12:40978601 G T 0.309928 1.4470e-05
12:40980663 T C 0.155345 1.9510e-05
12:40991946 G T 0.091253 5.0475e-06
12:40998100 T G 0.061229 -1.0536e-05
12:41001539 G T 0.062872 1.2911e-05
12:41008557 A G 0.066721 -3.5592e-05
12:41017080 T C 0.153005 -7.4599e-06
12:41017277 C T 0.310820 1.8058e-05
12:41017434 G A 0.067007 2.4600e-05
12:41021114 C A 0.039560 1.6359e-05
12:41021331 A C 0.181094 -2.7364e-05
12:41025447 A C 0.404511 -7.7159e-07
12:41026050 T C 0.873046 -9.4717e-06
12:41027407 G A 0.208849 -1.1516e-05
12:41040386 G A 0.069065 7.2531e-06
12:41046523 A C 0.191192 -1.1841e-05
12:41049762 T C 0.059493 -4.2892e-05
12:41049827 A G 0.087206 -1.5221e-05
12:41055612 T C 0.776914 1.6803e-05
12:41062633 C G 0.073768 -3.2531e-05
12:41072695 T G 0.263064 3.5873e-06
12:41072777 C G 0.130911 1.4037e-05
12:41088664 A G 0.034279 1.1849e-04
12:41088706 T C 0.030202 1.1370e-05
12:41096783 G A 0.047120 -1.3663e-06
12:41108583 T C 0.444837 2.2769e-05
12:41112826 G A 1.276525 2.7209e-06
12:41126971 T C 0.021085 2.6635e-05
12:41128640 A C 0.174492 -2.4807e-05
12:41128894 C T 0.024772 -1.0862e-05
12:41134912 T C 1.720629 2.7474e-05
12:41140073 C T 0.127460 -2.4435e-05
12:41141398 G T 1.975465 2.9257e-05
12:41145211 T C 0.021510 3.4491e-05
12:41145278 C T 0.096745 2.6358e-05
12:41149884 A G 0.050018 -3.5308e-05
12:41160266 T G 0.490230 1.3957e-05
12:41164718 A G 0.138428 -2.9386e-05
12:41180235 A G 1.697999 3.5500e-05
12:41180316 T C 0.066134 -2.6762e-05
12:41185030 G A 1.146929 3.0436e-05
12:41187433 A C 0.564693 -2.5425e-05
12:41188211 A C 0.020887 -1.4568e-05
12:41190833 T C 0.587816 3.2407e-05
12:41190953 C T 0.334236 6.3036e-05
12:41197844 G A 0.086917 -5.6485e-06
12:41198144 T C 1.405293 -1.4542e-05
12:41199139 G A 0.746530 -8.0994e-06
12:41199321 C G 0.702173 -3.9353e-05
12:41199353 A T 1.058282 -1.3160e-05
12:41204356 T C 1.156868 -3.7095e-06
12:41213915 G T 0.057214 7.5118e-06
12:41219237 G A 0.160990 7.4535e-05
12:41228158 A G 0.060986 -3.9099e-05
12:41236763 G A 0.134322 4.6139e-06
12:41239895 A G 0.032257 -6.2281e-06
12:41243333 G A 0.030462 9.2191e-06
12:41247742 A G 0.873341 -1.4636e-05
12:41250036 T C 0.183629 -1.7979e-06
12:41267927 A G 0.258102 2.3438e-05
12:41273237 C T 0.048866 3.7386e-06
12:41274800 T G 0.026304 -4.2256e-05
12:41275541 T C 0.042488 -7.1304e-06
12:41279896 A C 0.587475 1.1557e-06
12:41283706 G A 0.088137 3.7784e-06
12:41292812 C A 0.034071 1.4454e-05
12:41301332 C T 0.864451 -1.4107e-05
12:41311094 A G 0.048353 -2.1490e-06
12:41332175 G A 1.243099 -3.0816e-06
12:41337073 A G 0.053699 2.5000e-06
12:41338501 A G 0.256378 1.1078e-05
12:41348477 G T 1.239766 -5.6268e-06
12:41349738 G A 0.896280 -1.7998e-05
12:41358684 T G 0.173110 6.0994e-05
12:41359838 G A 0.089757 4.1457e-07
12:41369543 G A 0.144485 -3.3189e-06
12:41371382 G T 0.048343 9.1556e-07
12:41371425 A G 0.649707 -1.1977e-05
12:41382328 A G 0.024006 -2.3680e-06
12:41403711 C T 0.035850 1.1643e-05
12:41404151 T C 0.066647 3.2284e-05
12:41408134 A G 0.046045 -1.4251e-05
12:41410763 T G 0.127334 -4.5767e-06
12:41438989 A G 0.102896 3.1999e-06
12:41468645 C T 0.032117 1.2595e-05
12:41469119 G A 0.128311 6.0890e-06
12:41469811 A C 0.088874 1.7228e-05
12:41472347 C T 1.085761 2.4618e-05
12:41489655 G C 0.101698 9.0707e-06
12:41502520 A G 0.023695 -3.1654e-06
12:41515090 G A 0.489162 1.3832e-05
12:41532088 A G 0.113847 -9.9401e-06
12:41545228 G T 0.724166 2.0462e-05
12:41551052 T C 0.040177 -5.7690e-06
12:41583941 T C 0.107122 2.0177e-06
12:41584085 C T 1.314920 -8.9212e-06
12:41584375 G T 1.278294 -2.0082e-05
12:41589705 C T 0.076403 -2.3049e-05
12:41608729 C T 0.341983 1.7031e-05
12:41613802 A G 0.073713 2.3803e-05
12:41615938 T C 0.052631 8.8960e-05
12:41617477 A G 0.090010 2.1396e-05
12:41628080 C T 1.280981 -2.4918e-05
12:41662244 C T 0.116681 -1.3355e-05
12:41663478 A G 1.491489 -2.8275e-06
12:41685836 G T 0.152771 1.6276e-05
12:41686097 T C 1.253291 5.8594e-06
12:41696122 A G 0.208181 -3.4271e-06
12:41697724 C T 1.233271 8.2441e-06
12:41698137 T C 1.937839 -1.7141e-05
12:41710492 A G 1.855071 2.6229e-05
12:41713156 A G 0.467704 -1.7096e-05
12:41718139 A G 1.158708 2.2908e-05
12:41719642 C T 0.233907 3.1470e-06
12:41721430 T C 1.958921 -1.5102e-05
12:41744904 C A 0.798921 -1.8930e-05
12:41747428 T C 1.856505 1.0926e-06
12:41757850 C T 1.057584 2.1219e-05
12:41775212 G A 0.448667 -4.5236e-05
12:41783381 C T 0.031225 -1.0382e-05
12:41786636 T G 0.086638 -2.5613e-05
12:41790291 A C 0.061028 -2.1915e-05
12:41797245 A G 0.109995 -8.9812e-06
12:41805983 A G 0.037129 -1.5568e-05
12:41818040 G A 0.040592 -1.0665e-06
12:41818171 C T 0.021994 1.7229e-05
12:41834599 G A 0.026460 1.0407e-05
12:41835102 C T 0.090088 -1.0012e-06
12:41841165 C T 0.051784 1.4187e-06
12:41846898 C T 0.156127 1.2909e-05
12:41849752 G A 0.145059 2.9960e-05
12:41866161 A C 0.048100 -8.6561e-06
12:41866717 G A 1.108278 2.2022e-05
12:41882253 A G 0.248400 -2.6635e-05
12:41884414 A G 1.919922 1.5948e-05
12:41885017 A G 0.077556 -1.5154e-05
12:41894887 G A 0.062093 -8.9745e-06
12:41900635 A G 0.133459 5.9088e-06
12:41907358 A G 1.969687 -1.0007e-05
12:41909946 T C 0.229370 1.5631e-05
12:41910376 C T 0.031157 7.0920e-06
12:41915432 T C 0.027177 1.2978e-05
12:41917082 G C 0.057052 1.7546e-05
12:41931693 T C 0.037048 -1.2348e-05
12:41935977 A G 1.931808 4.0539e-05
12:41936080 C A 0.317435 -5.3233e-06
12:41937479 G A 0.028180 -1.5601e-05
12:41941645 C T 0.032627 -2.5919e-05
12:41946539 A G 0.315475 1.6767e-05
12:41958921 G A 0.140931 1.6927e-05
12:41965861 C A 0.994609 -8.9394e-05
12:41966306 A G 0.263055 2.3075e-05
12:41966699 G A 0.025665 3.2290e-05
12:41967677 A G 0.228058 3.5791e-05
12:41979843 A C 0.385202 4.5661e-05
12:41980465 T C 0.229051 2.7617e-05
12:41983150 A G 0.230801 -4.1782e-05
12:41993905 G A 0.694204 6.9747e-05
12:41994652 G A 0.059545 -4.8681e-06
12:41997224 A C 0.063297 -1.1016e-05
12:42001725 G T 0.748468 -6.3932e-06
12:42008072 A G 1.642430 -1.1619e-05
12:42022067 C T 0.327978 4.0929e-06
12:42025151 C T 0.169744 2.7510e-05
12:42027870 T C 0.023325 9.6132e-06
12:42030571 T C 0.477850 6.8457e-06
12:42037810 G A 0.022886 9.6216e-06
12:42040928 G A 0.328075 3.9057e-06
12:42046764 C T 0.639074 1.6484e-05
12:42046820 A G 0.387750 -3.2883e-05
12:42054644 A G 0.060622 2.7971e-06
12:42055023 C A 0.331912 -4.6726e-06
12:42055172 C T 0.616454 -1.5205e-06
12:42058650 C A 0.133520 5.1102e-06
12:42075417 C A 0.178887 1.4405e-05
12:42083390 G A 1.063800 -3.4832e-06
12:42096571 G A 0.333132 -1.8512e-06
12:42102240 G T 0.426982 -7.3952e-06
12:42108947 T C 0.060106 -3.5628e-05
12:42126346 G A 0.158114 2.7814e-05
12:42129649 C T 0.255898 -4.4425e-06
12:42133006 G A 0.219898 -1.0515e-05
12:42133722 G A 1.092847 4.1109e-05
12:42140586 C T 0.036227 3.8253e-05
12:42140983 G A 0.037045 -1.3581e-05
12:42158954 A G 0.057497 4.6621e-05
12:42167796 A G 0.598608 -4.6394e-05
12:42171982 T C 0.198615 1.9300e-05
12:42179472 A G 1.078276 3.4580e-05
12:42183242 G T 0.095456 -1.5313e-05
12:42183329 A G 0.073752 -4.7236e-05
12:42189497 A G 0.190371 -2.1490e-05
12:42191069 C T 1.871280 1.2775e-05
12:42207208 A G 0.084223 -7.9914e-06
12:42210944 C A 0.117168 -3.5180e-05
12:42212866 T C 0.048879 1.2749e-06
12:42219119 G C 0.077374 -5.6375e-06
12:42219621 T C 0.047678 1.2610e-05
12:42220665 C T 0.361488 -5.2546e-06
12:42226620 C T 0.119531 -6.0355e-06
12:42231914 C T 0.267797 -5.8435e-06
12:42256853 A G 1.269352 2.6299e-05
12:42257443 T C 0.061057 1.2678e-05
12:42260285 A G 1.191896 2.1511e-05
12:42261167 T C 0.022159 -7.4317e-06
12:42280497 C T 1.294679 2.6678e-05
12:42293445 T C 0.219531 -2.7524e-05
12:42301428 C A 0.148886 2.2815e-05
12:42301621 T C 0.119667 -3.8984e-05
12:42319598 C T 0.048502 1.4580e-05
12:42319993 T C 0.038768 -1.3704e-05
12:42323895 C G 0.050327 1.8785e-05
12:42327875 A G 1.248156 -2.6351e-05
12:42333366 T C 0.067903 -1.5734e-05
12:42341666 G A 0.023282 1.2412e-05
12:42346846 A G 1.879408 -8.1056e-06
12:42347909 T C 0.123134 1.2152e-05
12:42348023 G A 0.524068 -1.4071e-05
12:42359226 T G 0.078364 -1.0392e-05
12:42361106 T C 0.075560 2.3259e-05
12:42361136 C T 0.050346 2.7771e-05
12:42362186 T C 0.058039 -3.9456e-06
12:42362561 A G 0.586683 -2.3713e-05
12:42373362 C T 1.500760 2.8700e-05
12:42376118 G A 0.025973 1.3865e-05
12:42385709 C T 0.112698 -3.5853e-06
12:42402342 T C 0.769072 1.8677e-05
12:42405090 C A 0.103814 -2.7326e-05
12:42405427 A G 0.133384 -3.4962e-05
12:42410402 C T 0.056133 1.3676e-05
12:42413837 C G 0.060038 -2.0417e-05
12:42423651 T C 1.474183 1.4700e-05
12:42424615 T C 0.023188 3.0104e-05
12:42445094 A C 0.047149 -2.3133e-05
12:42446725 T C 0.454967 2.0480e-05
12:42448897 C T 0.038814 1.4966e-05
12:42449728 C A 1.493521 1.3690e-05
12:42471021 A G 0.362633 8.1518e-07
12:42472477 A G 0.035441 -1.6980e-05
12:42472718 C T 0.039521 3.5016e-06
12:42475607 C T 0.055948 6.3242e-06
12:42477570 C T 0.217788 1.3352e-05
12:42481732 A G 0.347716 8.5063e-07
12:42482001 C T 0.059947 3.7648e-05
12:42490138 T G 0.063638 -2.3192e-05
12:42501640 C G 0.048330 1.4083e-05
12:42523366 C T 1.109962 1.3502e-05
12:42526675 A G 0.037772 1.8562e-05
12:42537671 A T 0.050671 1.5485e-05
12:42542861 G A 0.469074 2.6400e-05
12:42550147 A G 0.463838 2.2687e-05
12:42557922 C T 0.052125 7.9425e-06
12:42566106 G T 1.896241 1.8521e-06
12:42566282 C T 0.308827 9.3528e-07
12:42570258 C T 0.028635 -3.4720e-05
12:42600914 G A 0.050807 2.7742e-05
12:42602387 C G 0.050924 -7.3633e-06
12:42608001 C T 0.780076 8.4832e-06
12:42613469 A G 0.040115 1.9539e-05
12:42642541 A C 0.409824 -1.2485e-05
12:42653752 T G 0.168163 1.3447e-05
12:42657412 C A 0.033429 1.8174e-05
12:42664105 T C 1.288781 1.3901e-05
12:42669498 T C 0.027872 3.7218e-06
12:42677692 T G 0.111062 6.6003e-08
12:42684216 G A 0.051638 5.5116e-06
12:42693635 A G 0.228409 2.2662e-05
12:42720825 T G 0.223891 -2.1271e-05
12:42736267 G A 0.734599 -1.8692e-05
12:42757743 T C 0.047077 -5.9368e-06
12:42758931 C T 0.461696 -3.3472e-06
12:42763636 T C 0.820168 1.1899e-05
12:42776514 C T 0.289946 8.4401e-06
12:42777933 G T 1.391008 1.2872e-07
12:42794532 G T 0.074761 -1.7378e-05
12:42810354 T C 0.096680 -1.6327e-05
12:42812946 C T 1.024373 -1.2775e-05
12:42818514 T C 0.052316 2.5830e-05
12:42820168 G A 0.289719 9.6384e-06
12:42823269 G C 0.154719 -5.2327e-07
12:42829139 A G 0.020150 -2.5041e-05
12:42834717 G A 0.029641 -1.9413e-05
12:42840082 C A 0.030504 -5.7964e-05
12:42859588 T C 0.878282 -2.3788e-05
12:42865874 T C 0.832181 1.0595e-05
12:42867730 G T 0.155861 -1.3718e-05
12:42871679 A G 0.034477 1.2791e-05
12:42872105 G A 1.971028 -3.2166e-05
12:42874403 T C 0.273500 2.1405e-05
12:42878879 G T 1.480243 1.6989e-05
12:42882256 T C 0.849183 3.0532e-05
12:42884148 A C 0.320318 5.2174e-06
12:42894342 C T 0.222037 -3.5261e-05
12:42897097 G T 0.091185 -2.5886e-07
12:42897260 A G 0.183613 -1.7146e-05
12:42899045 G T 0.191835 3.4147e-06
12:42909425 G A 0.073385 5.5587e-06
12:42913783 C T 0.300645 2.0833e-05
12:42917498 T C 0.837082 1.6409e-05
12:42920522 A C 0.124909 4.3190e-05
12:42924769 G A 1.968016 -6.9518e-06
12:42927171 C T 0.088222 5.9490e-05
12:42934143 A C 0.134809 3.1767e-05
12:42946404 A G 0.162629 6.4632e-06
12:42949610 G T 0.052774 -4.3738e-06
12:42950123 T C 0.559876 2.2119e-05
12:42956173 A G 1.672454 1.9372e-05
12:42958468 T C 0.046733 -1.8651e-05
12:42962317 C T 0.078968 -5.5588e-06
12:42977866 C T 0.034915 -6.1513e-05
12:42985967 G A 0.104003 -9.0666e-06
12:42991202 C T 0.379035 -1.8808e-05
12:42991875 T C 0.051833 -2.6107e-05
12:42997336 G A 0.917154 3.5672e-05
12:43002795 T G 0.483631 1.2209e-05
12:43014405 T C 0.025064 -2.4548e-05
12:43027611 A G 0.928621 1.8234e-05
12:43032911 A C 0.125685 5.9701e-06
12:43033304 T C 0.534094 -8.7080e-05
12:43039651 A G 0.038966 2.9460e-05
12:43042979 T G 1.111004 -1.8248e-05
12:43043020 G A 0.026509 -1.4836e-05
12:43044734 C T 0.173463 3.5371e-05
12:43046179 T C 0.301573 -1.3404e-05
12:43053809 T C 0.070201 8.5296e-07
12:43055343 T C 0.271971 6.1405e-05
12:43056725 G A 0.042254 -6.4562e-06
12:43057915 G T 0.257751 -5.0968e-06
12:43058648 T G 0.748056 3.9299e-05
12:43061408 C T 0.441543 -3.3311e-05
12:43061751 T G 0.095375 2.5533e-05
12:43062593 T C 0.057607 -1.1278e-05
12:43063884 C T 0.192477 -1.0882e-06
12:43064657 G A 0.091211 1.8751e-05
12:43066023 G T 1.315325 3.0536e-05
12:43067400 A G 0.213858 -5.5614e-05
12:43068414 A G 0.041407 -2.2081e-05
12:43069929 T C 0.565520 1.6897e-05
12:43072912 T C 0.135218 3.5712e-06
12:43074021 C T 0.083353 -1.8454e-05
12:43074061 A G 0.723842 3.7795e-06
12:43076147 A G 0.023506 -1.3833e-05
12:43076181 G A 0.664132 -2.2869e-05
12:43076229 G A 0.087137 -2.3910e-05
12:43081766 T C 0.533669 -2.2158e-05
12:43083949 T C 0.113117 1.7166e-05
12:43086017 G A 0.039031 -1.0723e-05
12:43091649 T C 0.086939 -5.7028e-05
12:43091672 G A 0.229766 3.5723e-05
12:43098020 G A 0.218210 1.2613e-05
12:43101068 A G 0.435220 -3.1806e-05
12:43101362 A C 0.716234 1.4004e-05
12:43121626 C A 0.619336 5.2343e-05
12:43121798 T G 0.022133 6.9994e-06
12:43128894 A G 0.771734 2.5436e-05
12:43128937 C T 0.028940 2.9305e-06
12:43132871 A G 0.042426 2.7958e-05
12:43140245 T C 0.806821 2.3660e-05
12:43142996 C T 0.365561 2.0549e-06
12:43157911 C T 0.047587 -2.0027e-06
12:43160744 G T 0.238620 -1.2163e-05
12:43160825 T C 0.366898 -6.1728e-05
12:43171877 C T 0.131709 -5.3873e-06
12:43174168 C T 0.304777 -4.7225e-05
12:43187167 G A 0.036074 -1.3969e-05
12:43188454 G A 0.338760 2.2212e-05
12:43189097 C T 0.122822 -5.6818e-06
12:43194560 T C 0.037850 -3.4013e-05
12:43199922 A G 0.082571 2.9847e-05
12:43207408 T C 0.286142 -3.1412e-05
12:43224722 T C 1.739880 1.9605e-05
12:43224952 T C 0.367226 -9.4232e-06
12:43236170 T G 1.508709 9.7683e-06
12:43239861 G A 0.084677 3.4133e-05
12:43249403 A G 0.188118 -2.8243e-07
12:43256363 G A 0.173236 1.0123e-06
12:43258744 C T 1.804394 7.7215e-06
12:43259686 T C 0.125393 5.5727e-06
12:43261051 G C 0.701202 -1.5466e-05
12:43261919 G T 0.261461 -4.1933e-05
12:43264490 C A 0.091734 -6.0658e-06
12:43267946 A G 0.043575 1.9186e-05
12:43283675 G T 0.199164 1.2785e-05
12:43285740 T G 0.483508 1.7982e-05
12:43289332 A G 0.650993 3.0251e-05
12:43298516 C T 1.949631 4.0314e-05
12:43300426 C T 0.066896 -1.6999e-05
12:43310911 A G 0.141388 2.5718e-05
12:43312063 A G 1.574771 -1.0576e-05
12:43315201 A G 1.672321 -5.3063e-06
12:43320279 A G 1.297305 -1.5379e-07
12:43325775 A G 1.717564 -2.4029e-06
12:43326535 A G 1.548811 6.2361e-06
12:43326606 A G 1.718288 -1.3222e-06
12:43330242 A C 0.077517 -3.2718e-05
12:43344550 G A 0.093814 7.9816e-06
12:43351250 C T 0.073885 6.4664e-06
12:43369027 T C 0.450887 2.6038e-05
12:43369945 C A 0.027310 -2.7915e-05
12:43373531 A G 0.128934 2.3358e-05
12:43374529 A G 0.035801 -3.6299e-05
12:43376681 G A 1.947638 4.2682e-05
12:43379181 G A 0.483456 -2.5636e-05
12:43380258 T C 0.026327 6.5272e-06
12:43393332 A G 0.107615 2.7510e-05
12:43399128 C A 1.938303 3.8246e-05
12:43402189 G C 0.143894 -1.4500e-05
12:43406751 A C 0.915050 -1.0887e-05
12:43416262 C T 0.062132 -3.7096e-05
12:43417877 G A 0.540070 1.7170e-06
12:43418010 G A 0.150123 1.7535e-06
12:43421075 G T 0.325839 2.1128e-05
12:43421393 G A 1.885633 -6.0606e-06
12:43423258 T C 0.466279 -2.1581e-05
12:43424007 G T 0.278320 6.8329e-07
12:43424971 C T 0.679666 2.9031e-05
12:43443944 C T 0.051586 1.6287e-05
12:43445003 A C 0.658335 -7.6574e-06
12:43446831 G A 0.246011 7.3321e-06
12:43451066 A G 0.192802 -2.7175e-06
12:43455788 C T 0.237234 -2.0113e-05
12:43475299 G T 0.058762 8.2483e-06
12:43488018 G A 0.783669 2.1999e-05
12:43493280 A G 1.304738 1.9840e-05
12:43495389 A G 0.048710 6.7658e-06
12:43495534 C T 0.052313 -2.6235e-05
12:43518864 A G 0.039044 -1.4104e-05
12:43523046 G A 0.397354 -1.6910e-05
12:43537518 G A 0.127840 2.4863e-05
12:43553257 G C 0.040303 3.5060e-05
12:43553316 A C 0.383066 9.9577e-06
12:43564801 T C 0.542241 -3.0855e-05
12:43573801 T C 0.218350 2.9277e-05
12:43579716 C G 0.436103 -2.2078e-05
12:43582599 G A 0.061194 -2.3722e-05
12:43584778 C T 0.050661 -1.4070e-05
12:43585475 T C 0.143761 1.2181e-05
12:43600069 C A 0.544260 2.5105e-05
12:43602303 A G 0.127418 3.7944e-06
12:43610684 G T 0.057461 -1.1884e-05
12:43616907 G A 0.033611 -4.6798e-06
12:43619528 A G 0.145319 -2.5661e-05
12:43620275 C A 0.463621 -2.4567e-06
12:43636353 A C 0.317270 1.8074e-05
12:43639874 G T 0.132027 1.6005e-05
12:43641700 A G 0.053550 -2.7083e-05
12:43643985 A G 0.461907 -5.1530e-06
12:43651480 A C 0.078890 4.8701e-05
12:43652751 G A 0.144254 -2.5669e-05
12:43659225 T C 0.112137 3.3584e-05
12:43660910 A G 0.038375 2.2826e-05
12:43666887 A G 0.063329 5.6621e-05
12:43693077 A C 0.399360 -5.2615e-06
12:43694582 T C 1.962030 1.0528e-05
12:43703051 C G 0.037243 -4.9169e-06
12:43706757 T G 0.097667 -2.3695e-06
12:43715125 A C 0.099572 1.4885e-05
12:43719323 G A 0.319295 -1.9312e-05
12:43719788 A G 0.051414 -2.5869e-05
12:43725353 G A 0.025863 -1.5113e-05
12:43756330 C T 0.026051 -2.9402e-05
12:43759421 G A 0.865340 -9.7084e-06
12:43785260 G T 0.098121 9.3423e-06
12:43792449 G C 0.381547 -2.0305e-06
12:43794431 C T 0.051102 3.6523e-05
12:43803048 G A 0.049541 -3.0288e-05
12:43810983 A G 1.286824 -1.2560e-05
12:43817432 C T 0.170438 9.3216e-06
12:43820153 G A 0.034760 4.7532e-05
12:43828141 A T 0.063894 4.9753e-05
12:43855410 C T 0.655521 2.1681e-05
12:43864034 C T 0.167144 1.8376e-05
12:43892077 A G 0.053212 -5.5537e-06
12:43914687 A C 0.057490 -2.8771e-05
12:43924131 C T 0.030663 -3.8319e-05
12:43929579 G A 1.940400 3.0070e-05
12:43937193 T C 1.957476 2.0451e-05
12:43938697 T C 0.042939 3.8409e-05
12:43941312 A G 0.040141 -1.4445e-06
12:43944026 T C 1.958531 2.8127e-05
12:43948689 T C 0.030212 -2.9641e-05
12:43963769 G A 0.095035 3.2983e-05
12:43975015 A G 1.791641 -5.4780e-06
12:43980350 T C 0.026064 -2.7402e-05
12:43980409 T G 0.210381 -2.5757e-05
12:43980535 G A 0.773295 -6.5181e-06
12:43981503 T C 1.744631 -1.2399e-05
12:43981759 G A 0.284743 2.8772e-06
12:43982146 T C 0.120810 -1.4131e-05
12:43982254 A G 0.064121 9.3263e-06
12:43988816 C A 0.203711 1.6033e-05
12:43993734 T C 0.366739 2.7030e-05
12:43993980 C T 0.317614 7.1581e-07
12:43995252 C T 0.063449 -5.1795e-06
12:44002045 G C 0.126233 4.2536e-06
12:44002268 A G 0.965227 -3.6875e-05
12:44020631 G A 0.793533 1.1213e-05
12:44020846 A G 0.020127 -3.6223e-05
12:44037994 G A 0.073953 -5.5862e-05
12:44040068 T C 0.126681 -3.5094e-05
12:44047185 T G 0.028446 -5.9274e-06
12:44047588 C G 0.021786 1.0774e-05
12:44048576 T C 0.736358 -1.4460e-05
12:44062472 A G 0.022247 2.0620e-05
12:44063211 C T 0.815468 -9.2296e-06
12:44077061 C T 0.276791 1.7810e-05
12:44090708 A C 0.123513 8.0876e-06
12:44093038 G A 0.037288 -1.1647e-05
12:44107016 T C 0.022020 3.9603e-06
12:44107205 T C 1.659007 -3.4978e-05
12:44111378 A G 0.039992 1.2042e-06
12:44113667 G A 1.000016 -4.4414e-06
12:44115989 C A 0.144082 1.6478e-05
12:44127523 C T 0.168783 3.1809e-05
12:44133122 A G 0.088413 1.0568e-06
12:44137184 G A 0.062356 1.7696e-05
12:44148259 C T 0.204756 1.1407e-05
12:44148773 C A 0.073505 -4.5593e-05
12:44155668 G A 1.978483 1.0117e-05
12:44158875 A G 0.130443 1.9055e-06
12:44159914 G A 0.055689 1.2522e-05
12:44173388 A C 0.056932 1.2026e-05
12:44174766 T C 0.271624 1.3593e-05
12:44180295 A G 0.181675 2.4182e-06
12:44181141 G A 0.120011 -9.5577e-06
12:44191625 A G 0.202312 -3.9688e-05
12:44194989 A G 0.277437 -1.6223e-05
12:44196350 C T 0.190692 -4.1904e-05
12:44196953 C T 0.635442 -1.7588e-05
12:44201451 C T 0.440199 -4.0271e-05
12:44204517 G A 0.118447 1.2587e-05
12:44210093 G A 0.056098 1.2995e-05
12:44220236 C T 0.221093 -2.6754e-05
12:44223083 G T 0.037911 2.0128e-05
12:44235427 G A 0.123289 3.0135e-05
12:44243739 G A 0.114214 -2.1899e-05
12:44254845 G A 0.022789 -7.7099e-06
12:44255547 A G 0.065566 -1.9957e-05
12:44265523 T G 1.806964 -1.2560e-05
12:44266421 A G 0.036688 -1.6804e-05
12:44290126 G C 0.075586 2.4515e-05
12:44292637 A G 0.046591 4.5043e-05
12:44293395 C A 0.043867 6.5293e-06
12:44295509 A G 0.047464 -2.9088e-05
12:44295930 T C 0.064024 -2.0046e-05
12:44298550 T C 1.691088 4.7523e-07
12:44299704 G C 0.978409 6.0076e-06
12:44299833 C T 1.804666 -1.7113e-05
12:44313286 A C 0.045565 -9.8897e-06
12:44313906 T C 0.162830 6.5093e-05
12:44318922 A G 1.663755 -1.6664e-05
12:44333548 G T 0.042378 8.2966e-06
12:44343387 A G 0.043251 -3.0244e-05
12:44343901 G A 0.062414 1.1913e-05
12:44352137 A G 0.107521 4.6631e-07
12:44354576 T C 0.042300 -6.7032e-05
12:44359265 T C 0.182230 5.1853e-05
12:44361765 G C 0.036074 -2.1446e-05
12:44361782 T C 0.060109 -1.1033e-05
12:44361955 C T 0.028537 2.6917e-07
12:44369969 G A 0.052975 -7.5910e-06
12:44390811 A G 0.051404 -1.5756e-05
12:44391937 T C 1.828147 2.5284e-05
12:44394939 C A 0.051466 2.4219e-05
12:44404208 G A 0.026002 2.2814e-06
12:44408165 C T 0.081285 -5.4807e-06
12:44431493 A G 1.092568 1.1729e-06
12:44443805 T G 0.115659 2.1301e-05
12:44446804 A G 0.110718 -2.4813e-05
12:44448218 T C 0.104473 -3.6542e-07
12:44452818 T G 0.154109 -1.0678e-05
12:44466185 G C 0.174080 -6.1811e-06
12:44468877 A G 0.142368 -4.8445e-06
12:44486413 C T 0.170393 -1.7611e-06
12:44499619 G A 0.039830 5.8138e-07
12:44511426 A G 0.044351 5.2771e-06
12:44512252 A G 0.090244 -4.0944e-05
12:44522657 G A 0.090474 -9.5754e-06
12:44527496 A G 1.021263 -4.4886e-05
12:44532439 A G 0.069253 -4.0148e-05
12:44539357 G A 0.071246 6.7629e-05
12:44543240 A G 0.108167 -4.3479e-06
12:44573740 G A 0.029813 -7.8050e-06
12:44578814 A C 0.023234 1.9038e-05
12:44581958 G A 0.146965 7.5390e-06
12:44583699 C T 0.060486 1.2051e-05
12:44589298 G A 0.068036 -1.1429e-05
12:44609757 A G 0.122046 -3.6293e-06
12:44611099 G T 0.195175 -4.9858e-05
12:44621535 T C 0.050726 -2.6528e-05
12:44632806 A T 0.114925 2.0681e-05
12:44644861 C G 0.150480 2.5330e-05
12:44650974 A G 0.068977 6.8694e-05
12:44659120 A G 0.190994 1.2749e-05
12:44672152 T C 1.973822 9.4355e-06
12:44678267 T C 1.077715 -1.7118e-05
12:44678817 G A 0.177031 -3.1297e-05
12:44681028 A C 0.085128 1.0520e-05
12:44690782 G C 0.064089 1.6976e-05
12:44692477 T G 0.043533 -8.3718e-06
12:44702821 G A 0.041894 7.9020e-06
12:44714149 A G 0.035642 -1.6125e-05
12:44728224 A G 1.110637 -1.8213e-05
12:44729627 A G 0.218132 2.6590e-05
12:44732950 A G 0.075702 6.4422e-06
12:44735899 C T 0.053173 -1.6028e-04
12:44739672 G A 0.105408 -1.4722e-05
12:44741696 A G 0.034370 2.9379e-05
12:44760395 T G 0.064660 -2.6417e-05
12:44768204 G C 1.949904 -4.0793e-05
12:44776449 T C 0.156199 -7.4009e-06
12:44791617 G A 0.166469 -9.5762e-05
12:44792193 A G 0.038512 1.3826e-05
12:44796585 A C 0.060132 -7.9968e-05
12:44799720 G A 0.092009 1.8605e-05
12:44834254 A G 0.022555 -9.8183e-06
12:44852066 A G 0.034188 -2.8734e-05
12:44854994 G A 0.119356 2.9243e-05
12:44882337 T C 0.070087 5.4092e-06
12:44902573 G A 0.422996 2.9692e-05
12:44919626 A T 1.950258 -4.7313e-05
12:44919685 T C 0.084067 -3.7021e-05
12:44922863 G C 0.098699 -8.2520e-05
12:44926796 C T 1.267524 -1.1091e-05
12:44930739 A G 0.022623 -8.9905e-06
12:44930901 T G 0.886312 2.9320e-06
12:44941000 A G 0.046746 2.5381e-05
12:44951822 A G 1.535951 -3.4430e-05
12:44958467 C G 0.293182 1.7716e-05
12:44979369 A G 0.099663 -3.0620e-06
12:44980663 A C 0.066825 -1.0722e-05
12:44982356 G A 0.305708 -1.6545e-05
12:44992257 G A 0.021770 2.7598e-05
12:45000339 T C 0.553163 -2.0643e-05
12:45003664 C T 0.043251 -4.1748e-06
12:45014252 C T 0.223894 2.5469e-05
12:45014924 T C 1.014778 -4.1028e-05
12:45016023 T C 0.047188 -1.4046e-05
12:45045962 C T 0.040479 -3.4856e-05
12:45048085 C T 0.067377 -1.7290e-05
12:45059868 G A 1.886419 -2.3902e-05
12:45065994 T C 0.048681 -8.1119e-06
12:45069233 C T 0.047626 -1.4553e-05
12:45089045 C A 0.083966 -6.4737e-06
12:45095284 C T 0.254080 -8.6113e-06
12:45099395 T C 0.309934 -6.0899e-05
12:45108480 C T 0.149912 3.5414e-05
12:45109604 G A 0.076764 -8.8827e-05
12:45115634 G T 1.502717 1.0543e-05
12:45134353 C A 0.312245 -6.5945e-05
12:45144944 A G 0.059616 -3.2123e-05
12:45146876 C A 0.035889 1.7333e-05
12:45148621 C T 0.021361 3.7596e-06
12:45153182 C T 0.059139 8.2283e-07
12:45159485 G A 1.409380 -7.5403e-06
12:45159510 A G 0.034003 -2.5505e-05
12:45159930 C T 0.886649 -1.3581e-05
12:45161360 A C 0.060827 -4.3323e-05
12:45163205 C T 0.393427 4.5296e-05
12:45171395 T C 0.060077 -1.1757e-05
12:45177284 A G 0.082723 3.2762e-05
12:45188358 A G 0.047808 -9.1499e-06
12:45198237 G A 1.531059 -3.8887e-06
12:45203070 C A 0.232203 2.7667e-05
12:45204165 A G 0.084872 -3.4559e-05
12:45205440 T C 0.039395 -1.1460e-06
12:45207864 T C 0.719178 -4.1086e-05
12:45208170 G A 0.724631 2.2559e-05
12:45208581 C T 0.601137 -9.0235e-05
12:45208917 C T 0.034247 6.6468e-06
12:45209075 A C 0.225358 -2.0413e-05
12:45220825 G A 0.059110 -1.5564e-05
12:45227302 T C 1.725020 -8.9764e-06
12:45231763 T G 0.030313 -2.1475e-05
12:45232382 T C 0.049291 -2.6134e-05
12:45238639 G C 0.030929 -1.7878e-05
12:45247340 G A 0.022756 1.7022e-05
12:45249420 T C 0.052660 7.3534e-05
12:45249956 T G 0.414372 9.2419e-06
12:45255840 A C 1.705282 -1.5919e-06
12:45257277 C G 0.048437 2.8692e-06
12:45260822 T C 0.029537 -5.2893e-05
12:45265194 C A 1.199349 2.7111e-05
12:45287244 C T 0.232518 1.6817e-05
12:45287398 A C 0.525616 2.0023e-05
12:45305402 A G 0.072943 5.3439e-06
12:45309224 A C 0.074024 -3.0993e-05
12:45311835 A G 0.043851 2.4158e-05
12:45336964 A G 0.039677 4.4197e-06
12:45338892 A G 0.033023 -1.7496e-05
12:45340188 T C 0.194175 -1.9010e-05
12:45343754 T C 0.044325 -6.4513e-05
12:45351805 T C 0.056276 -3.8749e-05
12:45356586 A G 0.222235 -5.2587e-06
12:45363768 T G 0.023782 6.7118e-06
12:45394710 C A 0.025928 -5.9216e-05
12:45407225 T C 0.038593 -1.5841e-05
12:45409419 C A 0.056666 -1.6842e-05
12:45410570 C T 0.959797 2.2251e-05
12:45417666 C T 1.156481 4.1548e-05
12:45419911 G A 0.203046 2.3747e-05
12:45421333 A C 0.058665 6.3432e-06
12:45424416 A G 0.029391 -2.2619e-05
12:45436305 G A 0.042936 -7.5669e-09
12:45437192 C T 0.079507 -3.3573e-06
12:45438654 G C 0.035165 -1.2872e-05
12:45466344 T C 0.819548 -2.7852e-05
12:45467697 G A 0.058006 2.7868e-05
12:45468661 C A 0.029482 -5.4499e-05
12:45468749 C T 0.981898 2.1511e-05
12:45504049 C T 0.032254 -2.8647e-05
12:45504359 A G 0.152060 8.7597e-06
12:45514697 G T 0.050038 9.4655e-05
12:45519555 A C 0.681318 1.5437e-05
12:45545672 G A 0.316010 8.0128e-07
12:45545834 G C 0.196476 4.8503e-05
12:45545882 A G 0.831194 -2.8695e-05
12:45549005 A G 1.502243 -1.3377e-05
12:45556659 A G 1.627590 -9.3141e-06
12:45561058 A G 0.036876 5.2556e-06
12:45566976 C T 0.027022 -6.7881e-06
12:45572174 A C 0.133952 2.1848e-05
12:45580043 G A 0.025973 -4.0940e-05
12:45586858 C T 0.047347 1.2734e-06
12:45587310 C G 0.508546 -3.3838e-06
12:45599422 A G 0.068786 -3.4383e-05
12:45611034 C T 0.117327 2.0862e-05
12:45626473 G A 0.060038 -1.3440e-05
12:45638916 G A 0.037506 4.5511e-06
12:45638939 C G 0.058246 9.6230e-06
12:45648110 C T 0.142781 1.6267e-05
12:45651767 T C 0.127343 -4.6094e-05
12:45655213 T C 1.025561 4.0678e-07
12:45667495 T C 0.038515 8.8042e-06
12:45669551 T C 0.042877 4.9332e-06
12:45672174 C A 0.057198 -4.9993e-07
12:45674103 G A 0.108365 3.9665e-05
12:45685473 C T 0.020553 1.0214e-05
12:45688075 T C 0.057081 -1.0814e-05
12:45691823 T C 0.034493 -3.9825e-05
12:45699287 A G 0.080591 -1.5126e-05
12:45702424 A G 1.871186 -1.9098e-05
12:45702559 T C 0.039865 1.8404e-05
12:45715423 T G 0.050992 -4.5706e-05
12:45722999 T C 0.868775 8.7596e-06
12:45726555 A G 0.465546 1.4248e-06
12:45727770 G A 0.020595 5.3974e-05
12:45734019 T C 0.140885 -1.7267e-05
12:45744683 A G 0.066679 9.4574e-07
12:45746040 T C 0.080321 2.0670e-05
12:45758532 T C 0.093736 9.4307e-06
12:45774908 G A 0.063576 1.3501e-05
12:45794431 T G 1.029978 -1.7164e-05
12:45801040 T C 0.171740 -2.3276e-05
12:45833755 A G 0.043371 3.2009e-06
12:45844922 G A 0.051122 -5.2017e-05
12:45849255 A C 1.805069 3.1446e-06
12:45849694 T C 0.039563 4.1093e-05
12:45850022 C T 1.189313 -3.1772e-06
12:45857495 C T 0.191575 -1.1639e-05
12:45869344 G A 1.397198 3.5933e-06
12:45871184 T C 0.090698 2.5432e-05
12:45888522 C T 0.035441 -6.2793e-06
12:45892437 A G 0.077348 4.1609e-06
12:45892492 C T 0.168640 1.2260e-05
12:45892993 A G 0.770975 3.8122e-06
12:45910247 C T 0.088257 -4.8108e-06
12:45911442 G A 0.052423 -1.4179e-05
12:45928574 G A 0.055221 -6.3387e-05
12:45929245 G A 0.052154 1.4941e-05
12:45930973 G C 1.341435 -4.9069e-06
12:45931436 T C 0.071239 1.8388e-05
12:45941026 T C 1.948976 -7.6452e-06
12:45942518 T G 0.903758 2.3470e-05
12:45946105 A G 0.122225 1.4648e-05
12:45959763 A G 0.035967 -7.1254e-06
12:45960851 C T 0.056997 -9.5773e-07
12:45961516 A C 0.077137 1.4094e-05
12:45961774 G C 0.050155 4.5210e-05
12:45961947 C T 1.245595 -1.0460e-05
12:45963173 A C 0.055448 1.7455e-05
12:45968598 A G 0.206013 -7.2373e-05
12:45976780 T C 0.048840 -2.7251e-05
12:45977048 A G 0.801011 6.9143e-05
12:45977587 G A 0.155047 3.8237e-05
12:45981698 T C 0.125396 -1.9723e-06
12:45984732 C T 0.525304 -4.3059e-05
12:45988559 G A 0.084093 -1.9574e-05
12:45992782 A G 1.810856 -3.7624e-05
12:45995130 A C 0.126581 -8.5739e-06
12:46000924 A G 0.808532 3.3002e-05
12:46006375 T C 0.030718 -1.1481e-05
12:46006834 T C 0.026587 -1.0609e-05
12:46008948 C A 0.068510 -2.8883e-05
12:46009466 G A 0.063261 -1.2960e-05
12:46010428 C T 0.241184 1.6774e-05
12:46018280 C T 0.221102 5.1143e-05
12:46022099 T C 0.248143 3.9280e-05
12:46024786 G A 0.528810 1.0460e-05
12:46024937 A G 1.103263 -1.3083e-05
12:46025200 C T 0.060385 -3.5220e-05
12:46028044 G A 0.349572 -8.7617e-07
12:46041378 G A 0.180364 2.4233e-05
12:46043304 T C 0.052917 -5.2628e-06
12:46054082 T G 0.037944 -9.1286e-06
12:46059954 C T 0.533536 2.4348e-06
12:46078873 T C 0.082785 8.9808e-06
12:46079926 A G 1.043254 -1.1889e-05
12:46085330 T C 0.643787 -1.3035e-05
12:46089001 T C 0.033533 -7.8379e-06
12:46089361 A G 1.318419 2.3522e-05
12:46096945 A C 0.038840 8.5408e-06
12:46101429 G T 0.415865 -1.1520e-06
12:46104964 C T 1.747569 3.5729e-05
12:46110783 T C 0.406517 -1.8826e-06
12:46120956 A G 0.079993 5.9725e-06
12:46122002 A G 0.051609 -6.0774e-06
12:46140415 T C 0.093902 3.3933e-05
12:46141295 G A 0.094431 -1.4428e-05
12:46145212 G A 1.926297 1.2885e-06
12:46148116 G A 0.081175 -5.3696e-05
12:46212173 A C 0.526836 -4.1583e-05
12:46220510 G A 0.021471 -2.2229e-05
12:46224063 G A 0.415852 5.4882e-05
12:46224139 G T 0.048908 -2.1964e-05
12:46242195 A G 1.006712 -5.7840e-05
12:46267260 A G 0.106382 2.2251e-06
12:46300100 T C 0.069688 -2.7276e-05
12:46308414 A C 0.029777 -6.2952e-06
12:46313187 G C 0.043692 2.4205e-06
12:46316083 C T 0.043841 -9.6153e-06
12:46320944 T C 0.080438 -3.6757e-05
12:46322436 T C 0.055121 -5.3294e-06
12:46326576 T G 1.593512 5.9990e-06
12:46334514 A G 0.074284 1.0531e-05
12:46334832 T C 0.991700 6.3625e-05
12:46338080 T C 0.055648 2.3490e-06
12:46340821 G A 1.950939 -8.8210e-07
12:46346376 C T 0.073456 -1.8006e-05
12:46356651 C T 0.600861 -5.9639e-05
12:46361131 T A 0.057026 -5.5467e-06
12:46379420 T C 0.043832 -1.6420e-05
12:46385848 T C 0.418351 4.9984e-05
12:46398348 T A 0.049012 4.7777e-06
12:46402152 C A 0.048032 -3.5660e-05
12:46415494 G A 0.038940 4.8316e-07
12:46419358 G A 0.060587 -3.7421e-06
12:46419781 T C 0.030095 -1.2168e-05
12:46422739 C T 0.755807 3.7984e-05
12:46448990 C T 0.894998 3.7112e-05
12:46465234 C T 0.038077 8.1885e-06
12:46466110 T C 0.288074 4.1005e-05
12:46467973 T C 0.128061 -1.2969e-05
12:46469789 G A 0.616243 -1.1243e-06
12:46476036 C T 0.942270 2.2831e-05
12:46485838 G A 1.121303 3.2289e-07
12:46487422 G A 0.231434 -3.7482e-05
12:46487909 C T 0.043647 -6.4280e-06
12:46488500 C T 0.466922 5.4753e-06
12:46488897 G T 0.039054 -4.1125e-06
12:46498061 C G 0.320694 4.7134e-06
12:46512078 T C 1.926164 1.3840e-05
12:46512530 C T 0.073894 5.3305e-06
12:46513060 G A 1.374929 1.2638e-05
12:46514997 A C 0.338514 -2.6512e-05
12:46515102 G A 0.031744 -9.5745e-06
12:46515405 G A 0.234271 -7.0169e-06
12:46516494 C T 0.127090 -2.5315e-05
12:46532650 G A 0.076842 -6.2282e-06
12:46537123 G A 0.612309 -1.2790e-05
12:46537244 C A 0.639846 -4.7892e-05
12:46554730 T C 0.805124 -4.9422e-05
12:46559901 G A 0.178783 -3.0988e-06
12:46560772 A C 0.038437 2.6552e-05
12:46564465 T C 0.057127 6.7703e-06
12:46565328 G A 1.555367 -5.1693e-05
12:46570133 T C 0.104444 3.0926e-05
12:46573050 A G 0.029800 -2.4932e-05
12:46577235 C G 0.057584 -2.5935e-05
12:46578010 G A 0.348164 -1.1788e-05
12:46578072 T G 0.613341 -9.6116e-06
12:46579450 G A 0.103857 -5.7440e-05
12:46579641 T C 0.603493 -4.5053e-05
12:46580350 A C 0.069805 2.6433e-05
12:46580618 G A 0.549025 4.3148e-05
12:46581309 G T 0.211242 7.1232e-06
12:46592009 T C 0.073778 2.6575e-05
12:46598808 C T 0.278985 8.1545e-05
12:46601260 T C 0.053134 2.6751e-05
12:46604068 G A 0.671928 8.6749e-06
12:46604091 G A 0.215766 6.6917e-05
12:46605478 T C 0.087517 -2.0818e-05
12:46607280 T C 1.623487 7.5097e-06
12:46609813 A G 0.030602 -9.3428e-06
12:46619130 C T 0.125863 -1.2834e-06
12:46627388 T C 0.132034 -1.6173e-05
12:46628789 C A 1.126000 -9.6228e-06
12:46630581 G A 0.160237 -1.9154e-05
12:46635564 A G 0.025960 4.2233e-05
12:46635745 T C 0.064056 1.2997e-05
12:46658425 A G 0.038888 -3.7966e-06
12:46664833 T G 0.036395 1.8049e-06
12:46684447 A G 1.222612 2.0151e-05
12:46689881 C T 0.061366 -7.2536e-06
12:46742735 T G 0.537168 1.4394e-05
12:46755374 G C 0.028433 6.2553e-06
12:46757985 C T 1.214033 1.6471e-05
12:46758462 A G 0.028047 -9.0143e-06
12:46763041 A G 0.145767 -9.0259e-06
12:46764254 G A 0.038093 6.2006e-06
12:46765659 T C 0.049820 -8.4022e-06
12:46781459 G A 0.039537 4.2790e-05
12:46781804 G A 0.142086 -9.2982e-06
12:46789543 T C 1.251467 2.8328e-05
12:46797860 C T 0.134793 2.6633e-05
12:46798963 A G 1.396211 2.3331e-05
12:46799166 T C 0.031020 1.7359e-05
12:46799210 C T 0.020189 -1.7727e-05
12:46805886 G A 0.126461 -5.8573e-05
12:46806032 T C 0.054374 -3.2169e-06
12:46833975 T C 0.028037 -3.2277e-05
12:46836277 T C 0.096784 6.6550e-06
12:46848478 C T 1.399084 3.2769e-05
12:46856068 C T 0.055546 -1.5258e-06
12:46862474 G A 1.378187 4.9739e-05
12:46873339 A C 0.055088 -1.4647e-05
12:46900407 T C 0.074187 4.6219e-06
12:46917434 T C 0.036697 -5.1269e-06
12:46919181 C T 1.142790 6.9477e-05
12:46922662 A G 0.091250 1.7899e-05
12:46923294 C T 0.022649 3.6412e-05
12:46930820 C T 0.332434 -3.5622e-06
12:46956543 G A 0.099196 5.8699e-06
12:46961544 C A 0.035318 2.4125e-05
12:46998549 T C 0.055650 1.2597e-05
12:47018846 T C 0.027356 -3.0041e-05
12:47023180 T C 0.037882 -4.2977e-06
12:47023317 G A 0.054244 2.3511e-05
12:47046186 T C 0.041923 9.1039e-07
12:47051076 G A 0.536217 4.7276e-05
12:47056307 G A 0.031481 8.8413e-06
12:47056356 A C 0.143138 -3.8354e-05
12:47076113 T A 0.053861 2.3206e-05
12:47076382 C T 0.218366 -1.5677e-05
12:47082098 G A 0.049015 2.3731e-05
12:47084460 T C 0.083135 -7.5376e-07
12:47087028 T C 0.073826 -5.6617e-05
12:47093014 A G 1.977536 -5.0767e-06
12:47094866 A G 0.051716 3.0008e-05
12:47101570 G A 0.314933 -4.5247e-05
12:47113895 G T 1.181182 -3.1142e-05
12:47138024 T C 0.722005 -2.6754e-05
12:47138464 C T 0.130310 3.3610e-05
12:47145151 C T 0.423356 -1.1076e-05
12:47159076 A G 0.049681 -1.4858e-05
12:47160241 C T 0.062323 2.2692e-05
12:47167837 C T 0.290151 2.1042e-05
12:47174316 A G 0.776006 5.0967e-05
12:47182531 T C 0.133520 -2.2130e-06
12:47186770 T C 0.098400 1.1616e-05
12:47189817 G A 0.133248 -2.4160e-05
12:47193818 T C 1.620342 -1.8312e-05
12:47205812 G A 0.158426 -1.2049e-05
12:47206180 G A 0.051833 2.2220e-05
12:47208641 G A 0.096388 -7.2682e-06
12:47209616 A G 0.050229 -1.3411e-05
12:47221449 T C 0.021358 9.9565e-06
12:47223052 T C 0.047149 3.7246e-05
12:47224325 C A 0.475283 -3.8313e-05
12:47227638 C A 0.050184 1.7303e-05
12:47228624 A G 0.088478 -5.9582e-06
12:47237069 A G 1.036038 1.5449e-06
12:47265767 T C 0.035918 4.3667e-06
12:47265871 A G 0.549736 2.3656e-06
12:47267140 G A 0.701770 -5.7086e-07
12:47275900 T C 0.160418 -2.0082e-05
12:47279801 A G 0.134085 -4.3890e-06
12:47284908 A G 0.113565 -3.2847e-05
12:47289011 G A 0.047360 -1.8159e-05
12:47290149 T C 0.076163 -4.0032e-07
12:47294410 A G 0.171074 -3.2664e-06
12:47302235 C T 0.026444 -1.3731e-05
12:47308192 C G 0.048493 9.6556e-07
12:47318891 T G 0.029170 -9.3426e-06
12:47328930 T A 0.033896 -1.1721e-05
12:47336586 C A 0.048467 2.9768e-05
12:47341977 A G 0.021082 -8.1605e-06
12:47349755 A C 0.088553 -1.9710e-05
12:47352816 A G 0.649590 -3.0255e-05
12:47353516 C T 0.270439 9.5586e-06
12:47356538 T C 0.059860 4.3005e-05
12:47365329 C T 0.041313 -9.3893e-06
12:47372270 T C 0.454305 2.0423e-05
12:47383323 A G 0.387578 1.2650e-05
12:47423698 T C 0.148626 -1.6923e-05
12:47428011 A G 0.089961 -1.5004e-05
12:47429727 G A 0.117677 -4.2694e-05
12:47430600 G A 1.335213 -1.0237e-05
12:47448345 C T 1.045614 -3.7796e-06
12:47460381 G A 0.130021 1.3955e-05
12:47463206 G A 0.165472 -2.0354e-05
12:47466535 G T 0.527934 -6.9432e-05
12:47467364 T C 1.698038 -3.5948e-05
12:47467521 A G 0.227958 4.3639e-05
12:47469731 A C 0.046123 5.0147e-05
12:47471393 G T 0.075810 -1.9343e-05
12:47477687 T C 1.414950 -2.8957e-05
12:47484041 G C 0.507835 -6.7725e-05
12:47484308 C A 0.046029 1.1644e-05
12:47493563 G C 1.886308 1.9839e-07
12:47494920 T C 0.882521 -4.3773e-05
12:47504095 G A 1.811388 4.9583e-05
12:47504161 T C 0.136104 -1.7024e-06
12:47505325 A G 0.040696 -5.8607e-06
12:47505609 G A 1.303585 3.7481e-06
12:47508032 T C 0.768112 7.7633e-06
12:47517971 T C 0.126091 8.8701e-05
12:47519063 G A 0.058845 4.1969e-05
12:47526874 G T 0.073628 1.5346e-05
12:47528946 A G 0.023006 9.1545e-06
12:47543145 T C 1.287038 2.6667e-05
12:47547616 T G 0.042829 -2.1656e-06
12:47548864 G A 0.697304 -4.3029e-05
12:47560295 C A 0.064300 9.8416e-05
12:47560348 A C 1.347027 4.9931e-05
12:47562000 A G 0.028070 4.6934e-05
12:47571125 T C 0.555530 8.8441e-05
12:47582930 C T 0.041079 2.6835e-05
12:47584287 A G 1.289632 5.6935e-05
12:47584314 A G 0.302988 -1.9549e-05
12:47584352 G A 1.163593 6.1895e-05
12:47585314 C T 0.107473 -1.7840e-05
12:47592147 G A 0.066565 -1.5576e-05
12:47600843 T C 0.616032 -1.1366e-05
12:47616665 T C 0.036399 -8.2621e-06
12:47617930 A T 0.068409 -3.1541e-05
12:47618366 T C 1.434314 3.6395e-05
12:47619610 T C 0.037447 -1.2031e-06
12:47624986 A G 1.858492 2.5670e-05
12:47636538 T C 0.021124 -2.6148e-06
12:47639526 C T 0.172551 -2.0913e-05
12:47642329 G A 0.210761 7.4117e-06
12:47651584 T G 0.661574 5.0208e-05
12:47653870 A G 0.047441 8.1909e-06
12:47659666 T G 0.387506 1.1301e-05
12:47664769 C T 0.226682 -9.3727e-06
12:47667270 T C 1.025139 3.9044e-06
12:47671316 A G 0.030517 1.2523e-05
12:47675733 A G 0.029219 -6.3104e-06
12:47676999 C G 0.245690 -1.2567e-05
12:47677799 T C 0.243852 1.0348e-05
12:47680804 T C 0.067585 2.1972e-05
12:47698096 T C 0.244466 -1.5843e-05
12:47700762 C A 0.047555 -2.2845e-06
12:47702619 A G 1.861247 -1.1415e-05
12:47707836 T C 0.337381 -1.5774e-05
12:47710712 T C 0.158624 -1.9164e-05
12:47710875 C A 0.033783 2.5591e-05
12:47712974 T G 0.863257 3.5846e-07
12:47715134 G T 0.073956 -2.4906e-05
12:47716206 A G 1.803881 7.4956e-06
12:47717592 A G 0.049057 -1.4459e-05
12:47719014 G A 0.059545 5.1658e-06
12:47723547 G A 0.976958 -1.7842e-05
12:47725390 A G 0.126295 -3.5963e-05
12:47730792 C T 0.407861 -1.7564e-05
12:47733012 C T 1.717610 1.4717e-05
12:47735407 C T 0.052251 -3.3238e-05
12:47735875 T C 0.020504 -9.7187e-06
12:47735975 T G 0.201416 -3.1810e-05
12:47746157 A G 0.295880 -1.6826e-05
12:47756487 G A 0.167670 1.6716e-05
12:47760653 A G 0.062849 4.2460e-05
12:47761212 A G 0.818539 -5.8723e-05
12:47763465 T C 0.060278 -1.3738e-05
12:47767037 C T 0.827789 -6.6832e-05
12:47767134 G A 0.034584 1.7836e-05
12:47777059 G A 1.895653 -2.5745e-05
12:47778659 C T 0.052154 5.1660e-05
12:47785511 T C 0.149600 2.2427e-05
12:47786056 T C 0.588423 -1.2516e-04
12:47797054 C T 0.066536 -1.0033e-05
12:47798507 G A 0.516164 -5.9860e-05
12:47801947 C A 0.068523 1.2196e-04
12:47804711 T C 0.020419 -1.1754e-05
12:47807984 A G 0.199222 -1.4821e-05
12:47810959 G C 0.522844 9.0055e-05
12:47812267 G A 0.266005 -1.9823e-05
12:47813540 T C 0.024243 -2.1872e-05
12:47815956 A G 0.057305 -3.1706e-05
12:47819661 T G 0.461492 -5.2979e-05
12:47842979 G T 0.152973 -5.8676e-06
12:47843351 G A 0.658393 -5.8935e-05
12:47852573 T C 0.033393 6.3982e-06
12:47852950 G A 0.314774 5.7671e-05
12:47855267 T C 0.064517 -1.8498e-05
12:47867510 C T 0.242875 7.6042e-05
12:47870663 G A 0.722540 -1.0778e-04
12:47887395 G A 0.069980 -2.3683e-05
12:47898445 G A 0.589780 2.5207e-05
12:47899160 A T 0.218272 1.7159e-05
12:47909742 G A 0.295912 -1.9950e-05
12:47911622 T C 0.140995 2.6028e-05
12:47928180 G T 0.835096 2.0720e-05
12:47928642 G A 0.453383 8.9490e-06
12:47929308 G A 1.420782 4.5947e-05
12:47934183 A G 0.112919 -2.0638e-05
12:47936778 T C 1.962592 -2.1878e-05
12:47940078 A C 0.114302 -7.2000e-06
12:47942912 T C 0.131144 1.0077e-05
12:47943079 T C 0.090533 -3.3079e-05
12:47944643 C T 1.785759 3.0797e-05
12:47955531 G C 0.451488 2.1141e-05
12:47956031 A G 0.121475 -1.4109e-05
12:47971476 T C 0.124338 -1.0847e-05
12:47983096 A G 0.316731 -1.7388e-05
12:47988695 G T 1.794851 -9.9601e-06
12:48004534 A C 0.092019 -5.7717e-06
12:48006105 T C 0.024165 -1.0120e-05
12:48016379 C T 0.025756 -3.1685e-05
12:48041871 A G 0.036051 -1.6198e-05
12:48044011 G A 0.329549 6.9755e-06
12:48049860 C T 0.148234 -3.5994e-05
12:48053802 G A 0.135026 3.8364e-05
12:48076697 T C 0.112312 2.6932e-06
12:48078599 C T 0.228010 6.2895e-05
12:48090118 A G 0.085758 -3.6731e-05
12:48100641 C T 0.035577 5.6981e-06
12:48102509 C T 0.031864 9.3070e-06
12:48108517 A G 0.139632 -2.1680e-05
12:48110325 G A 1.913982 -2.7747e-05
12:48116335 A G 0.065760 4.3399e-05
12:48116865 G A 0.042832 -6.6152e-06
12:48119562 A G 0.362234 2.8424e-06
12:48123429 G T 0.175531 -2.2943e-05
12:48124485 A G 0.326290 -2.3328e-05
12:48134695 C T 1.115327 -9.0087e-07
12:48142418 G C 1.630489 -6.8137e-06
12:48142636 T C 0.277995 -1.0023e-05
12:48143315 G A 0.022227 -2.3162e-05
12:48143684 T C 0.036525 5.2767e-07
12:48146041 C T 0.565056 -6.6191e-05
12:48146725 T C 0.035448 2.8710e-06
12:48151005 G A 0.072499 -7.9702e-06
12:48156626 A C 0.308886 1.8775e-05
12:48173221 G A 0.377113 3.2106e-05
12:48177906 T C 0.383978 -1.1974e-05
12:48179044 G C 1.534393 1.6149e-05
12:48179402 T C 0.598978 9.5461e-06
12:48181293 T C 0.054777 3.7282e-05
12:48182087 T C 1.554452 8.3284e-07
12:48184555 C G 0.082707 1.2825e-05
12:48185356 G A 0.265044 2.1324e-05
12:48187329 A G 0.026447 4.8762e-06
12:48191247 T C 0.032465 8.6260e-06
12:48195424 T C 0.647857 -8.1179e-05
12:48195451 A G 0.541527 -6.6420e-05
12:48200006 G A 0.082856 1.2678e-05
12:48200516 G A 0.040469 8.0496e-06
12:48204804 G A 0.278008 1.2826e-04
12:48205524 T C 0.052839 -3.4324e-06
12:48207989 T C 0.088416 -2.3116e-05
12:48209165 T G 0.477958 -8.6788e-05
12:48211506 A G 0.129229 -2.0645e-05
12:48215749 A G 0.133566 1.2770e-05
12:48215757 T C 0.259306 5.0363e-05
12:48217900 G A 0.579627 -4.0022e-06
12:48227421 A G 0.076494 -1.1935e-05
12:48228821 C A 0.157767 1.2603e-05
12:48232172 T C 1.930624 -3.5088e-06
12:48237109 G A 0.035120 2.3066e-05
12:48237303 G A 0.026651 7.0970e-06
12:48238757 G A 0.804468 2.8365e-05
12:48239835 T C 0.813612 2.4258e-05
12:48241345 A G 0.102367 4.6230e-06
12:48244559 A G 1.052063 6.5192e-05
12:48245828 A G 0.815585 3.1675e-05
12:48248299 T C 0.066004 5.7865e-06
12:48252927 C T 0.110014 6.9615e-06
12:48255411 C T 1.023075 3.6368e-05
12:48255570 A G 0.536941 -8.1229e-06
12:48255859 G A 0.294474 -5.5822e-05
12:48257766 C T 0.860183 1.2256e-05
12:48260206 A C 0.051044 1.7952e-05
12:48262160 A C 0.040232 -1.5645e-05
12:48262964 A G 1.610569 2.2153e-06
12:48263828 T G 0.730554 1.6333e-05
12:48265006 G A 0.771098 1.2767e-05
12:48265970 T A 0.029105 -2.2289e-05
12:48266167 C G 0.647750 -1.9850e-05
12:48266544 G C 0.397529 -1.8513e-05
12:48270165 C T 0.710472 1.2470e-05
12:48272461 A G 0.105889 -1.0841e-06
12:48272515 G A 0.050145 2.9862e-05
12:48272840 A G 0.043861 3.1194e-05
12:48272895 G A 1.227932 -3.1196e-05
12:48273565 C T 0.802472 -6.4393e-05
12:48275834 C A 0.299074 2.7244e-06
12:48278010 G A 1.194954 -2.1040e-05
12:48279633 A G 0.142167 4.6780e-06
12:48281257 C T 0.725147 -9.1208e-06
12:48282493 A G 0.039807 -8.0365e-07
12:48283693 G C 0.086939 -1.9778e-06
12:48284808 G T 0.113997 4.1919e-06
12:48285414 A G 1.009900 9.7018e-06
12:48287237 C T 0.022597 2.4141e-05
12:48292391 G A 0.057652 -1.1967e-05
12:48292838 C T 0.547331 -8.7331e-07
12:48292876 G A 0.031481 1.6554e-05
12:48293298 C A 0.042387 1.1418e-05
12:48295083 T C 0.022429 1.2754e-05
12:48296486 G A 0.701066 -6.1996e-06
12:48299826 C T 0.861708 9.5219e-06
12:48302545 T C 0.417274 -1.2152e-05
12:48303379 G C 0.022558 8.8082e-06
12:48308956 A C 0.071158 -1.0612e-05
12:48320932 C G 0.087829 -1.8408e-06
```
