## Supplemental_Data_Files for "Common genetic variation associated with Mendelian disease severity revealed through cryptic phenotype analysis": SupplementalDataFile_9.txt (part 15 of 21)

```
12:48333325 T C 0.106057 9.5353e-06
12:48335825 A G 0.034058 -2.7625e-05
12:48337069 A G 0.302206 -4.4369e-06
12:48337517 A G 0.046643 2.6138e-05
12:48338050 A C 1.505278 2.2643e-06
12:48340959 T C 0.044861 8.4035e-05
12:48357014 C A 1.230678 -2.2868e-05
12:48358203 G A 0.052258 9.0382e-06
12:48360620 G A 1.097125 4.7280e-05
12:48360895 C G 0.044887 2.4806e-05
12:48361282 G T 0.209323 -4.5626e-05
12:48361486 C T 0.068834 -1.3009e-06
12:48367976 T C 0.198453 -3.6439e-05
12:48368541 T C 0.162694 -3.3439e-05
12:48372810 T C 0.140778 -2.6103e-05
12:48375568 G A 0.961014 2.5678e-05
12:48378900 G A 0.150408 -2.2541e-05
12:48384122 C T 0.973709 7.9743e-06
12:48388102 A G 0.135870 -1.2858e-05
12:48388482 T C 0.034708 5.7738e-06
12:48389023 T C 0.738036 1.5860e-06
12:48390080 C T 1.829873 1.8545e-05
12:48393098 A G 0.444159 3.7745e-05
12:48398080 A T 1.688845 2.1827e-05
12:48399612 A G 0.339705 2.2019e-05
12:48400844 T C 0.257949 -1.5381e-05
12:48403765 A G 0.744232 -1.3861e-05
12:48406206 G A 0.082483 -3.4991e-07
12:48408136 T C 0.037691 -2.0252e-05
12:48416023 A G 0.259455 -1.0093e-05
12:48420596 T C 0.044900 -7.7146e-06
12:48420713 G A 0.225296 1.3518e-05
12:48424497 G C 0.637214 1.9471e-05
12:48426295 C T 0.283176 2.5156e-05
12:48429627 A G 0.031893 -2.6904e-05
12:48432554 G A 0.026544 2.0527e-05
12:48449047 C T 0.199407 -2.1227e-05
12:48457385 T C 0.311067 -2.0788e-05
12:48468652 G A 0.954705 3.6444e-06
12:48474853 G A 0.361010 4.1683e-05
12:48481798 C T 0.024094 2.0915e-05
12:48493993 A G 0.107856 1.3287e-04
12:48496489 G A 0.081077 1.3376e-05
12:48501161 T A 0.311999 -1.9699e-05
12:48512285 A C 1.625458 -9.5560e-06
12:48518264 C A 0.474618 2.6620e-05
12:48526719 T C 0.045016 -1.9937e-05
12:48538908 A G 0.036321 1.5464e-05
12:48543237 T C 0.106901 1.3610e-04
12:48551555 G A 0.147594 -8.8426e-06
12:48578325 C A 1.542433 2.6488e-05
12:48580134 A G 0.090007 -1.0063e-04
12:48588211 A G 0.044231 3.1584e-05
12:48591960 A C 0.477071 3.5445e-05
12:48592357 G C 0.290508 1.7224e-05
12:48594882 G T 0.187148 2.9872e-05
12:48596890 A G 0.201011 -1.2265e-05
12:48597507 A G 0.445262 -4.9192e-06
12:48607012 A G 0.195301 -1.3836e-05
12:48610170 A C 0.046970 1.5816e-06
12:48631133 A G 0.426112 6.8928e-05
12:48635218 A G 0.625458 3.5998e-05
12:48636373 C T 0.020861 -8.8072e-06
12:48660767 C G 0.034221 5.1151e-06
12:48664725 C G 1.550836 3.2600e-05
12:48672654 G C 0.158987 -5.9224e-06
12:48678276 C T 0.043630 -3.7986e-05
12:48687951 G A 0.671740 -2.1756e-05
12:48698040 A C 0.445516 -3.9221e-06
12:48703522 G A 0.669932 -2.0291e-05
12:48712638 T C 1.738727 1.5870e-05
12:48720827 C T 0.047490 -3.3178e-05
12:48723142 T C 0.049061 8.4346e-06
12:48723784 T C 0.440556 -5.5984e-06
12:48724006 C T 0.194113 -1.2634e-05
12:48724354 G C 0.446798 6.8605e-05
12:48736985 G T 0.659789 -1.9392e-05
12:48745118 T C 0.049573 1.6308e-05
12:48753625 C G 0.027628 -4.3126e-06
12:48768267 C T 1.477461 2.1733e-05
12:48771444 A G 0.697732 -9.4794e-06
12:48771563 C A 0.201004 -2.2862e-05
12:48772257 A G 0.134935 1.8565e-04
12:48780190 C A 0.032984 -1.4520e-07
12:48782636 G C 0.434158 -2.0075e-05
12:48783748 A G 0.492022 -3.8613e-05
12:48783939 A G 0.137279 -7.4836e-05
12:48788528 G A 0.026311 1.0572e-05
12:48806521 T G 1.144004 -1.7900e-05
12:48808927 T C 0.087485 -1.7598e-05
12:48811100 C T 0.235725 2.9252e-05
12:48811885 C T 0.096791 -2.0190e-05
12:48813176 G A 0.036824 -1.4748e-05
12:48827172 G A 0.470090 1.7693e-06
12:48834326 G A 1.748215 -4.6307e-05
12:48851395 G C 0.071168 1.8749e-05
12:48866585 C A 0.126626 -4.2879e-05
12:48867249 T C 0.070146 -2.7905e-05
12:48876826 T C 0.054290 1.4286e-05
12:48877400 A G 0.926372 -1.1052e-04
12:48880550 C T 0.721047 1.0968e-04
12:48880723 T C 0.299479 9.3392e-05
12:48881661 T C 0.846732 5.5386e-05
12:48884610 T C 0.153586 1.1186e-05
12:48888594 T C 0.908630 -9.9213e-05
12:48892588 A G 0.087595 -8.7425e-06
12:48904679 A G 0.061898 -1.7897e-05
12:48912568 T C 1.237312 -1.6191e-05
12:48919556 G A 1.791271 -2.6769e-05
12:48919793 C T 0.329253 8.2528e-05
12:48920006 A G 0.131398 -3.9295e-05
12:48920073 A G 0.420373 2.0219e-05
12:48924553 A G 0.042277 -9.5278e-06
12:48928826 A G 1.043202 -2.1744e-04
12:48938225 A G 0.139717 -3.2564e-05
12:48939811 G A 0.329659 -8.8763e-06
12:48953504 A G 0.901294 -8.2880e-05
12:48953682 A G 0.190095 1.6865e-05
12:48954040 G A 1.232998 -1.2155e-04
12:48954175 T C 0.189030 1.7767e-05
12:48958949 A C 1.701092 2.3586e-06
12:48961244 G T 0.272799 6.3632e-06
12:48961390 C A 0.937411 -1.0227e-05
12:48962869 G A 0.120430 -4.9703e-05
12:48963021 C T 0.091565 1.3520e-05
12:48974727 C T 0.090932 1.1225e-05
12:48978299 C T 0.090860 1.4370e-05
12:48981312 T C 0.635403 6.0410e-05
12:48994214 A G 0.135056 2.0502e-05
12:49028264 G T 0.043552 7.1830e-06
12:49044359 C T 0.495852 1.3147e-05
12:49048738 T G 1.144572 -2.5528e-05
12:49052758 A G 1.187972 -2.1880e-05
12:49061511 C T 0.050440 -1.8026e-05
12:49072794 C T 0.072534 7.3593e-06
12:49076784 G A 0.410334 1.5242e-05
12:49081145 T C 0.142060 1.7332e-05
12:49087325 C T 0.044448 9.7628e-06
12:49105444 T C 0.067133 2.0182e-05
12:49106739 C A 0.189235 4.7383e-06
12:49108488 T C 1.282809 1.0093e-05
12:49117301 C T 0.516748 1.8108e-05
12:49125564 T C 0.078938 -2.4409e-05
12:49128261 G A 0.625967 -4.0842e-05
12:49133684 G C 0.176336 -3.3316e-05
12:49141195 C T 1.211625 -1.7368e-05
12:49141967 A T 0.042244 -1.7142e-05
12:49143096 C T 0.893732 -1.0088e-05
12:49146947 A G 0.455873 1.5446e-05
12:49147910 A G 0.881079 -4.5058e-06
12:49158490 A G 0.134105 4.3775e-06
12:49164120 C A 0.309084 2.3734e-05
12:49168798 A C 0.060639 -7.2666e-06
12:49170719 A G 0.135049 9.1732e-06
12:49176805 T C 0.042287 -6.0148e-05
12:49176860 A G 0.033533 1.1325e-05
12:49176872 T G 0.298837 -1.1490e-05
12:49177113 G T 0.594262 -4.3781e-05
12:49181479 T C 0.297324 -9.0050e-06
12:49187450 A G 1.232080 -1.0617e-05
12:49189815 G A 0.061502 -2.6689e-06
12:49190365 C T 0.113653 4.2902e-05
12:49190376 A G 0.063751 1.0236e-05
12:49190992 C T 0.467026 -1.3715e-05
12:49193852 C G 0.163463 -2.3593e-05
12:49195008 A G 0.026561 -3.3881e-05
12:49197587 G A 0.714078 -2.5373e-05
12:49205634 C T 0.363727 -3.3861e-05
12:49208045 A G 0.058457 1.0222e-05
12:49212806 T C 0.369433 -3.1192e-05
12:49218171 G A 1.140044 -5.6786e-05
12:49223541 G A 0.189728 5.0430e-05
12:49225758 T C 0.887169 2.4844e-05
12:49230035 G T 0.946622 3.7939e-05
12:49240418 T C 0.031296 2.3663e-05
12:49240548 T C 0.181559 3.0092e-05
12:49244808 T G 0.215990 -1.7971e-05
12:49255798 C G 0.932058 9.2883e-06
12:49256686 T C 0.077731 -2.8681e-06
12:49261117 G C 0.117476 -4.2330e-05
12:49271097 A G 0.234676 9.0047e-05
12:49274072 A G 0.957496 1.1063e-05
12:49285634 A G 0.145621 5.2958e-05
12:49312540 T C 0.116262 -6.5174e-05
12:49312681 T G 0.029248 1.6941e-05
12:49314649 A C 0.030131 -2.1918e-05
12:49328201 A G 0.042936 -1.4377e-05
12:49329302 G A 0.213777 5.3031e-05
12:49331679 G T 0.051894 1.6402e-05
12:49334599 G A 1.946519 -2.6987e-05
12:49338252 G C 1.830263 2.2188e-05
12:49347819 C A 0.921746 1.8683e-05
12:49351069 T C 0.118895 -3.6042e-04
12:49352338 C T 1.070331 3.8009e-05
12:49355036 A G 0.147578 -1.9696e-04
12:49358392 C T 0.138155 2.6565e-05
12:49359989 A G 0.759105 -2.0229e-05
12:49360147 A G 0.054530 -2.8741e-06
12:49377479 T C 0.069042 1.8901e-05
12:49379123 C G 0.050563 4.4450e-05
12:49379537 T G 0.023347 -1.7715e-05
12:49380073 G T 0.079162 1.1310e-05
12:49389320 C A 0.746777 -2.3329e-05
12:49389571 A G 0.056922 -1.0053e-05
12:49390677 C T 0.780212 -7.8110e-05
12:49395268 A G 0.028252 1.2934e-05
12:49399132 C G 0.072499 4.3374e-06
12:49413486 T C 0.079906 -4.0818e-06
12:49424534 A G 0.074596 4.3665e-07
12:49427919 C T 0.145906 2.3530e-05
12:49430947 C T 0.024285 6.2646e-06
12:49442179 A G 0.058792 -1.9257e-05
12:49474232 T G 0.309243 1.5043e-05
12:49475495 A G 0.053855 -1.2615e-05
12:49478130 A G 0.048989 1.2988e-06
12:49478812 G T 0.868690 -8.5000e-05
12:49484933 A G 0.021835 1.2114e-05
12:49485373 G C 0.707642 -3.2904e-05
12:49486219 T G 0.047561 -1.2129e-05
12:49498130 T G 0.729473 -4.4673e-05
12:49507408 G A 0.089588 -3.5962e-05
12:49515130 C T 0.056993 3.0226e-05
12:49520669 T C 0.679309 -6.8019e-05
12:49521672 A G 0.687281 -5.9996e-05
12:49526012 C G 0.144926 3.6363e-05
12:49535263 G A 0.111945 -5.1803e-04
12:49556303 G A 0.695051 -5.7859e-05
12:49582657 A G 0.119810 1.3823e-05
12:49582692 G T 0.669737 -6.9091e-05
12:49586676 T C 0.084164 -3.0111e-06
12:49596999 C A 0.619365 -1.0755e-04
12:49608886 A C 0.099452 -1.9727e-05
12:49609808 A G 0.373332 -2.2514e-06
12:49622188 C T 0.113396 1.5601e-05
12:49626039 A C 0.220525 3.4175e-05
12:49626490 C T 0.639035 3.3632e-05
12:49627092 T C 0.056899 2.1953e-05
12:49627819 C G 0.414937 4.3789e-06
12:49629012 C G 0.048915 -1.3903e-05
12:49632572 G A 0.042462 1.8646e-06
12:49636134 T A 0.028034 4.9776e-06
12:49636560 T C 0.024237 -8.6703e-06
12:49645240 C T 0.684749 2.0747e-05
12:49658537 C T 0.028739 1.5138e-05
12:49663961 C A 0.051667 3.6151e-05
12:49664058 G A 0.150055 4.2877e-05
12:49670854 A G 0.520783 4.0001e-05
12:49672714 G A 0.495644 1.5128e-05
12:49676010 C T 0.547840 2.0696e-05
12:49682384 A G 0.100546 -1.9442e-05
12:49685089 C T 0.423694 2.2760e-05
12:49687378 A G 0.127912 2.3984e-05
12:49690798 A G 0.027658 -1.3183e-05
12:49698894 C T 0.347641 1.6233e-05
12:49713003 C T 0.237844 3.7509e-05
12:49713839 T C 0.425784 5.1407e-05
12:49717533 C A 0.021689 6.8964e-06
12:49720822 A G 0.046113 1.4945e-05
12:49721015 T C 0.020809 5.9406e-06
12:49722793 T C 0.020926 4.9068e-06
12:49729509 T C 0.020731 1.3031e-05
12:49732772 A G 0.243752 2.2723e-05
12:49735340 C T 0.872248 -1.0298e-06
12:49737114 C A 0.147740 -7.8650e-06
12:49743142 A G 0.025486 3.3665e-05
12:49753219 T G 0.023581 -3.1584e-05
12:49769525 A G 0.120475 -2.2086e-06
12:49774216 T C 0.147146 1.6585e-05
12:49779528 C G 0.040414 -7.9428e-07
12:49783052 C T 0.036165 2.9012e-05
12:49796721 T G 0.363520 6.6615e-06
12:49801156 C T 0.137496 -2.6915e-05
12:49804248 G A 0.026587 5.9811e-06
12:49818133 T C 0.026554 -2.1329e-05
12:49827504 G C 0.038483 2.7697e-05
12:49870964 G A 0.627580 -3.2940e-05
12:49872443 C T 0.227659 3.5989e-05
12:49885651 A G 0.039391 -7.1063e-05
12:49892151 C T 0.275957 1.1294e-05
12:49919547 A G 0.058412 5.5626e-06
12:49928790 G A 0.184515 -1.8953e-06
12:49931585 C T 0.372702 2.9530e-06
12:49940630 T C 0.046091 6.3153e-05
12:49950251 G C 0.131670 -3.5280e-05
12:49962567 A G 1.371387 2.9902e-05
12:49966534 C T 0.207084 -3.7893e-05
12:49976306 T C 0.023815 -3.4225e-05
12:49993678 T C 0.174528 -2.6926e-05
12:49993766 G C 0.032494 -8.6803e-06
12:49994785 A G 0.031906 -1.7006e-05
12:50043760 T C 0.097836 -2.5128e-06
12:50053062 T C 0.031536 2.7387e-05
12:50056233 A G 0.195009 -1.8534e-05
12:50067637 T C 0.072492 1.3705e-05
12:50090428 C T 0.027330 -4.1920e-05
12:50098005 G A 0.141492 -6.1212e-06
12:50101654 G C 0.061258 2.5856e-05
12:50106606 G T 0.240629 9.3607e-06
12:50121214 A G 0.023831 8.6425e-06
12:50127643 T C 0.036782 9.9604e-06
12:50135756 A C 0.025632 -1.6339e-05
12:50142463 G A 0.045247 5.0724e-05
12:50146459 A G 0.112796 -8.3596e-06
12:50151010 G A 0.138415 -2.8924e-05
12:50152193 A G 0.195152 -1.9044e-05
12:50161224 A G 0.045893 -4.9749e-06
12:50165690 G T 0.251915 6.2906e-06
12:50168189 C T 0.143553 7.1811e-05
12:50168870 G A 0.069931 3.7489e-05
12:50172078 C T 0.097849 4.3700e-05
12:50184102 A G 0.110543 5.2745e-05
12:50184292 C T 0.041985 2.0853e-05
12:50189602 G A 0.069545 2.9794e-05
12:50209618 T C 0.760260 1.8370e-05
12:50217231 T C 1.022916 -1.7913e-05
12:50226207 T C 0.038486 -1.8650e-06
12:50231025 G A 0.943584 -5.5217e-06
12:50232169 T A 0.104626 -1.8875e-06
12:50232691 A G 0.128934 -2.1656e-05
12:50235792 A G 0.161707 3.6931e-07
12:50240150 T C 1.305439 1.9865e-06
12:50242629 A G 0.020923 1.0787e-05
12:50247468 A G 0.737143 7.8585e-06
12:50258395 A G 0.031501 -3.4228e-06
12:50261057 T C 0.055409 -1.2771e-05
12:50261315 T C 0.066955 -2.3187e-05
12:50263148 A G 0.768255 1.0572e-05
12:50269895 G A 0.235913 -1.7850e-06
12:50275137 C A 1.382345 -3.4822e-06
12:50275385 T C 0.713280 2.2671e-06
12:50279959 T C 0.022201 -3.1168e-05
12:50288032 G A 0.331925 -2.6773e-05
12:50289279 A G 0.024214 -1.1530e-05
12:50290056 A G 0.177702 1.7481e-05
12:50290554 A G 1.339117 1.6897e-05
12:50290728 G A 1.434324 8.0649e-06
12:50291625 C A 0.023023 -4.9197e-05
12:50293090 A C 0.024837 -2.2839e-05
12:50293708 T G 0.039060 -3.8569e-06
12:50296096 A G 0.191883 4.2552e-05
12:50297934 A C 1.509744 2.3815e-05
12:50298535 T C 1.159971 -1.0273e-05
12:50299788 G A 0.127035 -1.5295e-06
12:50303668 T C 0.066578 -3.0762e-05
12:50305007 T C 1.580652 2.4791e-05
12:50305760 A G 0.027836 -3.9575e-05
12:50306148 G A 1.213429 -6.0821e-06
12:50307402 T G 0.142167 -1.1380e-05
12:50309850 G A 0.020257 1.2289e-05
12:50311202 T C 0.068526 2.1563e-05
12:50311397 T C 0.029151 -1.6052e-05
12:50311510 T C 0.233962 -1.8713e-05
12:50318819 C T 0.078306 1.4316e-05
12:50319086 G A 0.891901 4.3973e-06
12:50323295 A G 0.040248 -8.6634e-06
12:50324567 C A 1.710563 -1.6968e-05
12:50324973 A G 0.052229 -1.5338e-05
12:50325201 C T 1.568620 1.9610e-05
12:50325741 C T 0.711936 -9.3916e-06
12:50331258 T C 0.030443 1.2691e-05
12:50331279 G A 0.034341 -1.5806e-05
12:50332070 A G 0.700329 8.8760e-06
12:50334781 T C 0.157442 -3.7969e-06
12:50335086 C T 0.354840 -2.1793e-05
12:50338964 C T 0.025454 8.2021e-06
12:50340041 T C 0.029988 -1.9191e-05
12:50341465 C T 0.475741 1.0305e-05
12:50342034 T C 0.039109 5.8062e-06
12:50342146 T C 0.065235 6.6662e-06
12:50343254 T G 0.026531 1.6902e-05
12:50343608 C A 0.960885 -2.3402e-05
12:50344976 A G 0.345654 -1.9716e-05
12:50347688 G T 0.382498 -2.1947e-05
12:50348674 T C 1.616259 2.2426e-05
12:50352116 C A 0.363964 -4.2393e-05
12:50354437 C A 0.401415 -7.1817e-06
12:50358174 A C 0.279167 -8.1933e-05
12:50359466 A G 1.251220 -1.8053e-05
12:50360461 T C 0.642157 8.1306e-06
12:50361583 C T 0.175927 6.4521e-07
12:50364707 A G 1.206577 -9.2123e-06
12:50366300 A G 1.855733 -2.2469e-05
12:50369305 A G 0.020838 1.9645e-06
12:50370409 C T 0.021117 1.8133e-06
12:50372026 T C 0.115159 1.1189e-05
12:50379568 T C 0.143456 3.6843e-05
12:50385663 C T 0.385374 -1.1786e-05
12:50385930 C A 0.025795 3.0960e-05
12:50399254 T C 0.067757 -3.4257e-05
12:50403692 C A 0.026694 -5.6665e-06
12:50412911 A C 1.854266 -4.1881e-05
12:50425446 T C 0.102867 3.5642e-06
12:50430116 T G 0.064004 8.9769e-06
12:50437364 A G 0.203134 1.6426e-05
12:50440137 G A 1.753593 -1.8162e-06
12:50441434 A G 0.093055 1.8555e-05
12:50443468 C T 0.105723 -1.1544e-06
12:50454091 T G 1.974199 3.1685e-05
12:50458450 G A 0.103753 -2.2852e-05
12:50463461 C T 0.698307 1.7915e-05
12:50469467 G A 0.392829 -2.0066e-05
12:50473377 A G 0.457184 6.6367e-06
12:50486322 C T 0.824128 -7.1220e-06
12:50489700 A G 0.030063 3.0136e-05
12:50491708 T C 0.027648 -1.6632e-05
12:50496164 A C 0.089218 3.9449e-06
12:50500015 A G 0.064556 -1.5766e-05
12:50510777 T C 0.741700 8.7262e-06
12:50512200 C T 0.517638 -2.3491e-05
12:50535955 T C 0.518040 -1.7019e-05
12:50537815 G A 1.257952 -1.3050e-05
12:50545829 T C 0.047905 -2.2071e-05
12:50566658 T C 0.406780 8.3575e-06
12:50570519 A G 1.228746 -1.3545e-05
12:50579398 T C 0.464926 -2.6806e-05
12:50592492 C T 0.079782 2.3129e-05
12:50593297 C T 0.068906 -1.9286e-06
12:50594947 G A 1.156634 1.7399e-05
12:50635918 C T 0.082405 -9.5405e-07
12:50636130 G T 0.066786 -9.1963e-05
12:50646885 A G 0.106275 -3.0763e-06
12:50678093 T C 0.048648 2.1089e-05
12:50723993 G A 1.279693 -3.3806e-05
12:50724444 C G 0.070376 1.4349e-05
12:50744581 T A 0.064803 -2.8803e-05
12:50749554 T G 0.022471 -1.2974e-06
12:50754563 G T 1.302238 -3.4930e-05
12:50776691 G A 1.907384 5.2811e-06
12:50777573 A C 0.374448 -2.4437e-06
12:50787035 C T 0.137165 1.4667e-05
12:50809831 A C 0.030452 -2.3039e-05
12:50821551 T G 0.050239 8.1210e-06
12:50824232 G A 0.438878 -9.9544e-06
12:50833585 G A 0.067802 7.8818e-07
12:50833944 A G 0.085151 -6.6639e-05
12:50838311 T G 0.040239 -1.7140e-05
12:50870429 C A 1.882884 6.6958e-06
12:50873545 T G 0.084885 1.8434e-05
12:50880216 C T 1.297856 -1.4274e-05
12:50880516 A G 0.039174 -2.2370e-05
12:50900106 C T 0.498160 -1.1068e-05
12:50906405 T C 1.278573 5.1893e-05
12:50909642 T C 0.032520 -6.3828e-06
12:50914563 A G 0.058084 5.3999e-06
12:50918482 A G 0.030998 -2.0163e-05
12:50921495 G A 0.045295 1.2824e-06
12:50923274 C T 1.970018 2.0760e-05
12:50934931 A G 0.709651 4.3901e-05
12:50950909 G T 0.095664 -2.9455e-05
12:50979932 T C 0.568081 6.0763e-06
12:50990107 G T 0.039784 -9.2828e-07
12:51008451 G T 0.037580 -7.0429e-06
12:51009520 T C 0.047308 -2.6897e-05
12:51014579 T G 0.107151 -5.1398e-05
12:51024399 G A 0.024305 4.9412e-05
12:51032415 G A 0.713225 4.7975e-05
12:51034734 G A 0.057899 -1.9954e-06
12:51059187 C T 0.076501 1.9698e-05
12:51068409 A G 0.027781 -1.1219e-05
12:51080364 T C 0.046266 3.0738e-05
12:51088861 A G 0.068221 -8.3641e-06
12:51094010 T G 0.080435 1.9129e-05
12:51094138 T C 0.692104 -3.9409e-05
12:51109648 C G 0.122556 3.1469e-05
12:51117229 G A 0.389814 1.4741e-05
12:51122685 A G 0.045133 -6.6712e-06
12:51130360 G C 0.068506 -2.2164e-05
12:51138862 T C 0.604201 2.1315e-05
12:51139803 A C 0.586219 1.3373e-05
12:51155663 T C 0.533176 -1.4574e-06
12:51157050 G A 1.971119 2.1591e-05
12:51161387 G A 0.043403 4.2928e-05
12:51193709 T C 0.081418 9.7654e-06
12:51203371 T C 0.811482 1.9095e-05
12:51207704 G A 0.627431 -1.1953e-05
12:51208122 G C 0.074917 -2.6604e-07
12:51210975 T G 0.033747 -6.2622e-06
12:51213433 G A 0.191909 -5.1173e-06
12:51213765 C T 0.810940 1.9014e-05
12:51236802 C T 0.451533 -1.0768e-06
12:51237816 A G 0.683201 -1.3860e-05
12:51240265 G T 0.138555 5.0532e-05
12:51252159 A G 0.048424 4.2363e-06
12:51256065 G A 1.404703 -2.5269e-05
12:51259197 G A 0.713556 -8.9091e-06
12:51271297 A G 0.022296 1.2632e-05
12:51272637 T C 0.047558 -4.0123e-05
12:51272984 T C 1.172097 -4.7203e-06
12:51294593 G C 0.138230 4.3492e-05
12:51296278 T C 0.067377 8.9126e-07
12:51307533 C T 0.048447 -4.2678e-05
12:51309890 C A 0.099553 -5.7077e-06
12:51312457 A G 0.034052 -5.6073e-07
12:51318423 G C 0.041556 2.0209e-05
12:51320531 G A 0.883423 7.8435e-06
12:51321994 T C 1.254246 7.2429e-05
12:51345784 T C 0.391239 3.9924e-05
12:51346403 G A 0.054913 9.4012e-06
12:51348041 A G 0.026233 -1.4590e-05
12:51355243 A G 0.115230 -9.8633e-07
12:51357542 G A 0.301281 2.1831e-05
12:51361463 A G 0.128330 3.2389e-05
12:51365546 C T 0.027885 1.3648e-05
12:51372591 G T 0.048915 1.2305e-06
12:51392323 A G 0.058532 -6.8838e-06
12:51402905 G T 1.874215 -3.0825e-05
12:51411580 T C 1.873374 -3.1837e-05
12:51422891 G A 0.039511 1.8003e-06
12:51426817 A G 0.270066 -1.7856e-04
12:51442944 A G 0.719859 7.7252e-05
12:51452875 G A 1.131914 -1.4877e-04
12:51453682 A G 1.112439 -1.9736e-04
12:51457697 G A 0.040329 -5.4868e-07
12:51457854 A G 0.026041 -1.0368e-05
12:51463300 T C 0.094385 -3.2446e-05
12:51466005 A G 1.826848 -2.1230e-05
12:51479435 G A 1.276265 -7.6800e-05
12:51489009 T C 0.126928 -4.9402e-05
12:51490682 G A 1.973952 1.7698e-05
12:51492509 A G 0.193847 2.0741e-05
12:51506876 A G 0.256862 3.5944e-05
12:51516878 C T 0.030452 -1.8758e-05
12:51530962 C T 0.157997 2.1571e-05
12:51543231 G C 1.331701 -4.2296e-05
12:51560801 C T 0.032854 -1.0537e-05
12:51565619 C T 0.436852 1.3808e-05
12:51566350 T C 0.211638 3.3126e-05
12:51567948 G A 0.051985 5.2111e-06
12:51575615 G T 0.262727 1.4886e-05
12:51577729 G C 0.066559 9.1486e-06
12:51582188 C T 1.085748 3.8378e-06
12:51585629 A G 0.032546 -5.6079e-06
12:51585869 A G 0.659312 -2.6365e-05
12:51588677 C T 0.187115 -3.9357e-05
12:51596763 C T 1.419620 -2.1798e-05
12:51601402 C T 0.152791 -1.2133e-05
12:51609456 T C 0.027051 -1.4105e-05
12:51617698 C T 0.110131 -6.0214e-05
12:51630465 A G 0.031176 -7.3744e-05
12:51632253 A G 0.312716 -1.7422e-05
12:51632264 C T 1.296870 -2.3440e-06
12:51633688 T G 0.140197 6.5087e-06
12:51635836 A G 0.031780 -1.8183e-05
12:51635987 A G 0.138506 6.3763e-05
12:51637009 G T 0.110196 1.2803e-05
12:51641870 A G 0.778203 1.3233e-06
12:51650625 C T 0.020540 -8.3331e-06
12:51650863 T C 0.062369 2.4098e-05
12:51653953 T C 0.040346 -1.2401e-05
12:51656621 G A 1.729412 1.2268e-05
12:51661121 T C 0.038969 3.9850e-06
12:51664147 G A 1.721203 1.1179e-05
12:51674501 C T 1.715620 1.5927e-05
12:51681903 C T 1.789914 1.8064e-05
12:51682159 A G 0.612348 -3.6411e-05
12:51686545 T C 1.733823 1.8162e-05
12:51687991 G A 0.054939 3.8532e-06
12:51690751 T G 0.211319 -2.6627e-05
12:51691551 G A 1.159682 -3.8156e-05
12:51703834 G A 0.333411 -2.7657e-06
12:51707626 T C 0.216873 -2.1635e-06
12:51709445 T G 0.032004 -2.5875e-05
12:51715714 T G 1.148399 -3.3483e-05
12:51737562 C T 0.624435 -3.0807e-05
12:51737607 A G 0.219071 -1.7597e-05
12:51739625 T C 0.020621 6.8481e-06
12:51739648 G C 0.212053 -1.3578e-05
12:51740350 T C 0.021977 6.1365e-06
12:51745307 G A 0.044422 -6.1611e-06
12:51745834 T C 0.621050 -1.8583e-05
12:51752897 A G 1.306682 -5.4190e-06
12:51755449 T G 0.530037 2.2074e-05
12:51760327 T C 1.738347 6.2643e-06
12:51768272 T C 0.219622 1.2091e-05
12:51768664 A G 1.301719 -1.9753e-06
12:51772282 C T 0.072486 -5.7063e-07
12:51773557 A G 0.109719 -1.4286e-09
12:51774134 C T 0.964153 -2.2448e-05
12:51774695 T C 0.734323 -6.7440e-05
12:51774765 A G 0.039729 -1.3998e-05
12:51775276 T C 1.294448 -2.2134e-06
12:51776494 C A 1.355827 -3.4020e-05
12:51777128 A G 1.462988 -3.3455e-05
12:51777635 T C 1.471125 -3.1271e-05
12:51779321 T C 1.773243 4.1878e-05
12:51780636 T C 0.824005 7.1970e-05
12:51783661 G A 1.936755 1.6390e-05
12:51785110 T G 1.070658 4.8406e-05
12:51789617 C T 1.880862 5.0001e-05
12:51793821 A G 1.275658 2.6201e-05
12:51799305 A G 0.186706 2.3913e-06
12:51802468 T G 0.867106 -2.4990e-05
12:51809376 C T 0.055974 -5.2716e-05
12:51815786 T C 0.817585 -2.7259e-06
12:51827715 G A 0.054471 8.2691e-06
12:51839851 C T 0.057454 1.5948e-05
12:51847654 T C 0.195671 2.9608e-05
12:51854578 C T 0.049119 -2.9490e-05
12:51856159 T C 0.080980 -1.2197e-05
12:51859763 G A 0.038664 7.9679e-06
12:51871572 T C 0.097135 1.0506e-05
12:51874156 T G 0.590828 -2.1104e-06
12:51875247 A G 1.900402 1.0760e-05
12:51878406 T C 0.104853 6.0923e-06
12:51890207 A G 0.091461 -2.2172e-05
12:51901390 G A 1.082502 1.2699e-05
12:51911704 G T 0.154959 5.4848e-06
12:51915840 T C 0.112870 3.0920e-05
12:51918998 A C 1.960751 9.7942e-06
12:51925544 C T 1.392716 4.6504e-06
12:51935057 T C 0.635948 2.0661e-05
12:51939749 C T 0.982005 1.1757e-05
12:51939843 G T 0.849251 -7.7707e-06
12:51942331 G A 0.811392 1.4316e-05
12:51966424 A G 1.747900 1.1881e-05
12:51966950 T C 0.441517 -8.6836e-06
12:51981693 G T 1.862374 -1.1359e-05
12:51984349 C T 1.176943 4.3270e-05
12:51985687 T C 0.101458 2.3751e-06
12:51986426 T C 0.061969 -5.9137e-05
12:51991222 C T 0.026126 -2.5409e-05
12:51991332 T C 0.799382 2.9866e-05
12:51996557 G T 1.787531 -3.6843e-05
12:52015763 G A 0.238584 -5.5061e-05
12:52022349 T C 0.030777 2.9470e-05
12:52022638 C T 0.036425 -2.4212e-05
12:52026793 G C 0.085368 3.1177e-05
12:52048437 G A 0.025071 5.8934e-05
12:52051130 C T 1.557772 -2.3298e-06
12:52067996 G A 0.867823 3.3572e-05
12:52080965 T C 1.738399 -3.2697e-05
12:52086018 G A 0.198463 -7.5676e-06
12:52094046 T C 0.028125 3.1618e-05
12:52099153 T C 1.755051 -1.1925e-05
12:52104668 G A 0.039963 -6.0020e-07
12:52119632 G T 1.813037 -1.3281e-05
12:52122845 A G 0.033682 5.6881e-06
12:52146900 A G 0.030754 -6.2153e-07
12:52153079 T G 0.033468 -1.9084e-05
12:52162823 T C 0.024250 2.8536e-05
12:52169143 C T 1.732722 1.7078e-05
12:52179861 T G 0.040005 -5.8131e-06
12:52182545 G A 0.165453 -5.7666e-06
12:52184271 C T 1.507118 1.7697e-05
12:52185906 G A 0.093571 4.3726e-06
12:52198979 C T 0.100140 8.6088e-06
12:52200742 A C 1.500824 8.6685e-06
12:52210078 G A 0.028972 4.9679e-06
12:52211470 T C 0.034948 -5.1084e-06
12:52215205 T C 0.059360 -8.3235e-06
12:52219078 C G 0.668585 1.5732e-06
12:52219819 C T 0.060989 -3.7687e-06
12:52219882 T C 0.842292 2.1502e-05
12:52226477 G A 0.637334 -6.4603e-06
12:52232476 G A 1.399490 -2.5781e-05
12:52236165 G T 0.925206 7.4675e-05
12:52243554 G T 1.883624 -8.9053e-06
12:52246936 A C 1.784250 4.0083e-05
12:52249665 G A 0.507319 3.0578e-05
12:52251272 T G 0.717302 -6.8834e-05
12:52264525 A G 1.201072 4.7696e-05
12:52265382 T G 0.594119 5.3110e-06
12:52265782 G A 0.798080 -2.1212e-05
12:52266080 T G 0.159133 5.4192e-06
12:52266227 T C 0.037674 1.5673e-05
12:52266348 A G 0.379168 4.9632e-06
12:52266448 A G 0.088478 -3.9779e-05
12:52266739 T C 0.034536 -3.0870e-06
12:52268075 A G 0.043981 1.1055e-05
12:52269400 G A 0.908409 -1.3190e-05
12:52273248 T C 0.216834 5.3250e-06
12:52275515 C A 0.029414 3.2104e-06
12:52276399 A G 0.077845 -1.2998e-04
12:52279970 T C 0.189566 -3.0910e-05
12:52281643 A C 0.057828 -1.0002e-06
12:52282060 T C 0.630521 -1.7731e-05
12:52282873 T A 0.654135 -2.0697e-05
12:52283924 G C 0.030722 4.7925e-05
12:52285090 A G 0.055786 2.5217e-06
12:52287250 A G 0.027294 1.1665e-05
12:52287368 C T 0.401236 -4.8589e-05
12:52289255 C T 0.092110 2.8457e-05
12:52292089 A G 0.024224 3.3223e-05
12:52292451 G A 0.302232 -2.8713e-05
12:52293500 A G 0.766875 -1.9647e-07
12:52302869 C T 0.138743 1.6886e-05
12:52305786 T C 1.542748 -2.0744e-05
12:52312539 C T 0.060525 -1.0176e-05
12:52315923 C T 1.474212 -9.2865e-06
12:52317189 A G 0.088695 3.4404e-05
12:52317898 T G 0.081087 -9.4772e-06
12:52320749 A G 0.099410 9.1157e-07
12:52320995 C T 0.542764 1.8547e-05
12:52329802 T G 0.729308 -1.5652e-05
12:52331293 T G 0.054874 -5.5004e-06
12:52333848 A C 0.040219 -9.4287e-07
12:52342665 T C 0.169938 -5.4887e-05
12:52356323 G T 0.639415 -3.0717e-05
12:52357359 G T 0.029832 7.9209e-06
12:52359605 G T 0.050174 -2.2973e-05
12:52363500 G A 0.089844 -5.8006e-06
12:52374207 G A 0.086664 1.1438e-05
12:52384811 T C 1.415518 1.1665e-05
12:52390039 G A 0.090877 3.6763e-06
12:52396466 G A 0.157939 -4.0446e-05
12:52396544 G A 0.551437 8.4257e-06
12:52396903 A G 0.035623 -4.0412e-08
12:52398757 A C 1.930598 5.2490e-06
12:52402998 T C 0.032857 -2.1623e-05
12:52403036 T C 0.050557 -1.0650e-04
12:52403110 A G 0.420672 3.3767e-05
12:52408888 G C 0.069980 2.9465e-05
12:52411512 C G 0.590296 -2.0060e-05
12:52414239 A G 0.072544 1.6207e-05
12:52414267 A G 0.120732 -3.9228e-05
12:52418075 C T 1.016710 -3.4494e-05
12:52420476 A G 1.541277 1.6398e-05
12:52423179 A G 0.629629 9.5372e-05
12:52424606 A G 1.425408 2.3026e-05
12:52426178 G C 0.025983 -7.2422e-06
12:52429520 C T 0.372212 -2.3176e-05
12:52430290 T C 0.173363 3.1469e-05
12:52439591 A G 0.039700 1.6361e-05
12:52443550 A G 0.067627 7.6356e-06
12:52448409 T C 0.048486 1.2607e-05
12:52453481 C G 0.104395 2.9783e-05
12:52453848 A G 0.048824 1.7652e-05
12:52471159 T C 0.394105 -1.8136e-05
12:52471920 A G 0.070782 1.2720e-05
12:52475943 A C 0.137681 2.1946e-05
12:52481317 T C 0.459859 -1.4065e-05
12:52498422 T C 0.166436 -7.2525e-06
12:52516182 T G 0.186930 -4.7790e-05
12:52516509 G A 0.209914 -6.9325e-06
12:52517095 T C 0.247475 2.9757e-05
12:52517944 C G 0.080120 6.5589e-06
12:52526914 T C 0.033916 1.5868e-05
12:52532818 G A 0.071174 2.6155e-05
12:52536137 C T 0.418397 4.1264e-06
12:52536436 T C 0.043637 -9.9508e-06
12:52544991 T C 0.376026 2.6304e-06
12:52545148 G A 1.193899 7.1503e-06
12:52549660 T G 0.110598 -2.1163e-06
12:52549873 A G 0.431026 -1.1821e-05
12:52551692 T C 0.104824 1.7560e-05
12:52552258 C T 0.685684 5.3611e-05
12:52555097 G A 0.132803 -2.4098e-05
12:52555374 A G 0.382362 -1.3116e-05
12:52556925 T C 0.139811 -6.3165e-05
12:52556944 T C 0.033822 2.0586e-05
12:52559310 G T 1.006563 -2.3353e-05
12:52564449 T C 0.706743 6.1994e-05
12:52565322 T G 1.704010 -3.5832e-05
12:52565922 G A 0.445834 -8.7909e-06
12:52568912 C T 0.786288 -2.9849e-05
12:52569642 T C 0.075005 -9.1413e-05
12:52569808 A G 0.063829 2.0238e-05
12:52569832 A G 0.066491 -1.4283e-05
12:52570926 G A 1.338400 3.5259e-05
12:52574923 T C 0.040858 1.2669e-06
12:52576337 A G 0.093386 -4.2582e-05
12:52576762 C G 0.498565 -7.7103e-06
12:52580070 T G 1.650119 -1.3385e-05
12:52581787 G A 1.146650 -5.1970e-05
12:52584746 T C 0.087654 1.4178e-05
12:52585296 T C 0.099851 -1.8719e-05
12:52587518 T G 0.329987 6.0402e-05
12:52589630 G A 0.235322 -4.7334e-06
12:52590477 G A 1.445405 -4.1646e-05
12:52593560 T C 0.043231 1.3941e-05
12:52594490 G A 0.066082 -1.9170e-05
12:52595414 A G 0.710547 -3.4206e-05
12:52604796 A C 0.633439 -5.1205e-05
12:52606043 T C 0.444139 2.3969e-05
12:52606121 C T 0.146533 3.1786e-05
12:52611745 C T 0.438907 2.3424e-05
12:52613524 T G 0.303757 5.4816e-06
12:52624148 T C 0.716753 -4.5331e-05
12:52631313 G A 1.594333 -1.6795e-05
12:52632314 T C 0.394864 3.0874e-05
12:52632640 A G 0.262668 9.0575e-06
12:52637176 T C 0.173353 1.4004e-05
12:52639302 C G 1.591571 -2.1432e-05
12:52641016 T C 0.370771 1.6904e-05
12:52641128 A C 0.583531 -3.5149e-05
12:52645754 C T 0.632413 -6.9853e-06
12:52646409 G A 0.102958 -5.7913e-05
12:52646641 A G 0.020361 -3.0085e-06
12:52649269 T C 0.094522 -1.8437e-05
12:52649954 C T 1.136448 -4.2357e-05
12:52650590 T C 1.031540 -3.3615e-05
12:52655965 G A 0.433538 -2.5946e-05
12:52657670 A G 0.054611 -1.2980e-05
12:52661714 A G 1.042150 -7.2387e-06
12:52670629 C T 0.052219 -3.1127e-05
12:52673510 C T 0.583246 -4.1133e-05
12:52673549 G T 0.038505 -3.8411e-05
12:52674071 C T 1.643268 -5.4769e-05
12:52679937 G C 1.068327 -1.8807e-06
12:52681460 A G 0.020978 4.9303e-05
12:52681925 C A 1.654618 -4.9437e-05
12:52688766 T C 0.563644 2.5697e-06
12:52691958 C T 0.248306 3.7862e-06
12:52701523 G A 0.065569 -2.4376e-07
12:52702681 T C 0.313076 3.3578e-06
12:52704025 G A 0.456087 3.6575e-06
12:52705061 T C 1.015937 1.6295e-05
12:52705269 A G 0.247397 1.3753e-05
12:52706554 A G 1.338179 1.3889e-05
12:52709981 A C 0.488766 1.4719e-05
12:52710897 C T 0.850569 -1.5776e-07
12:52713088 A G 0.244106 1.0374e-05
12:52716402 G A 0.587329 2.0669e-05
12:52716522 A G 0.752275 2.7945e-06
12:52716596 T C 0.322109 6.7555e-06
12:52722889 A C 0.051781 1.4708e-05
12:52724436 A G 0.071421 -6.2165e-06
12:52725081 G A 0.032747 -1.1333e-05
12:52726792 T C 0.630619 5.0355e-05
12:52736852 T G 0.382134 -6.9112e-05
12:52741135 T C 0.056000 -2.1947e-05
12:52747149 G T 1.374815 -7.4047e-06
12:52748332 C T 0.103792 1.2552e-05
12:52749073 T C 1.026453 -2.0294e-06
12:52758171 A G 0.028235 1.6143e-06
12:52760957 T C 0.094233 -2.2116e-06
12:52761833 G A 0.460836 -4.0362e-06
12:52762131 G A 0.045143 -1.9713e-05
12:52762622 A G 1.003103 6.2810e-06
12:52763203 G A 0.339702 -1.8263e-06
12:52772524 T C 0.521757 -1.4572e-05
12:52775763 T G 0.137860 1.2611e-05
12:52777580 C A 0.417822 -9.6903e-06
12:52781896 A C 0.330672 -4.2316e-06
12:52785470 A G 0.103840 -1.4425e-05
12:52787578 C A 1.016917 4.3190e-06
12:52788928 A G 1.002681 4.8318e-06
12:52788945 G C 0.079231 -5.7924e-06
12:52790899 C T 1.538460 -9.6783e-06
12:52792235 T C 0.069785 1.9750e-06
12:52793483 T C 0.029855 -3.9525e-06
12:52799301 T G 0.168423 -5.2901e-06
12:52799419 C T 0.675833 -2.7434e-05
12:52800356 T G 0.185372 3.5223e-05
12:52806798 A G 0.852818 -1.1780e-06
12:52809198 T C 0.718256 -7.0872e-07
12:52809452 A G 0.026415 4.0532e-05
12:52811144 T G 0.026668 -8.4091e-07
12:52811640 T C 0.067068 6.3076e-06
12:52818377 T C 0.323735 -3.3077e-05
12:52818419 T C 0.032153 -8.7986e-06
12:52818504 G T 1.274496 1.9698e-05
12:52827740 C G 0.224511 -1.6342e-05
12:52827818 C T 1.176502 3.6353e-05
12:52829248 A G 0.058753 6.9834e-06
12:52831069 T C 0.201069 2.0791e-05
12:52841174 T C 0.069162 -2.6374e-05
12:52858305 G A 0.076024 -1.3922e-05
12:52859985 A C 0.427923 -1.8125e-06
12:52860609 G T 1.171652 3.5283e-05
12:52862928 G C 0.071152 5.4927e-06
12:52876610 C T 0.439813 -2.2546e-06
12:52880007 G A 1.178692 4.3464e-05
12:52880371 C T 0.736079 4.4491e-05
12:52902140 G A 0.220729 2.3424e-06
12:52906586 A G 0.816793 2.3179e-05
12:52907803 G A 0.557510 1.5236e-05
12:52908917 C T 0.261003 1.2120e-05
12:52913668 T C 0.155738 -3.3235e-05
12:52914211 C T 0.398292 -2.7783e-05
12:52914613 A G 0.047902 -1.4467e-05
12:52915020 C G 1.775538 5.0808e-05
12:52915172 T G 0.871517 2.4656e-05
12:52916022 T C 0.264941 2.2556e-06
12:52916911 A G 0.163239 1.1155e-04
12:52922470 A G 1.357437 1.8317e-05
12:52925223 G A 0.073180 3.6663e-07
12:52926495 A G 0.022325 1.7761e-05
12:52928013 A G 0.028852 -2.3506e-05
12:52929245 A G 0.162067 -1.3739e-06
12:52929307 A T 0.168127 -3.9069e-06
12:52931547 T C 0.500698 -2.2382e-05
12:52933499 G A 1.449372 2.9218e-06
12:52938320 T C 0.122504 -1.4572e-05
12:52938497 C A 1.029193 -1.0611e-05
12:52944771 T C 0.319149 -2.8884e-05
12:52945087 G T 0.305117 5.6088e-06
12:52945592 T C 0.400460 -4.4392e-05
12:52946336 G A 0.810418 -9.7362e-06
12:52946346 G C 0.787872 5.2981e-05
12:52946543 T C 0.480350 4.4747e-05
12:52950244 A G 0.027148 2.3057e-05
12:52953342 T C 0.032338 -1.4721e-05
12:52953844 T C 0.194633 -3.3541e-05
12:52959576 C A 1.387318 5.9118e-06
12:52960836 C T 0.025859 6.3796e-06
12:52960884 T C 0.112588 4.8743e-05
12:52961710 A G 0.259611 1.6048e-05
12:52962167 C T 0.027099 3.0686e-05
12:52963779 G A 0.123815 -8.0504e-06
12:52964924 T C 0.672590 3.5622e-05
12:52964978 T C 0.230476 -3.6174e-05
12:52966249 A T 0.038291 2.0199e-05
12:52966428 C G 0.112689 1.2604e-05
12:52967117 T C 0.120732 -5.2026e-06
12:52968378 C T 0.255638 6.7273e-07
12:52970860 C A 0.051482 1.3392e-05
12:52971418 G A 1.528313 1.5713e-05
12:52975633 T C 0.613390 -8.7285e-06
12:52983882 A G 0.078530 -1.1530e-05
12:52984593 C T 0.087066 -3.4720e-05
12:52984620 T C 0.508176 7.5278e-06
12:52990150 A C 0.217704 -3.1348e-05
12:52993534 G T 0.481690 1.8029e-05
12:52994896 G A 0.105629 -3.9649e-05
12:52995898 T C 0.759338 8.0529e-06
12:53002697 A G 0.026132 2.3791e-05
12:53003059 T G 0.034724 1.9439e-05
12:53012128 T C 0.085872 -3.5477e-06
12:53020844 G A 0.131972 -1.5445e-05
12:53022005 G A 1.502428 -7.2372e-09
12:53023068 G T 0.863977 -5.0831e-05
12:53025157 C T 0.510387 -2.1880e-05
12:53030490 A G 0.063174 -4.5493e-06
12:53033600 A G 0.769566 1.6507e-06
12:53035300 A G 0.035029 -2.4170e-05
12:53037350 C T 0.155637 4.6885e-05
12:53037772 C T 0.400876 1.1228e-05
12:53038588 A G 0.038414 6.8041e-06
12:53042918 T G 0.095469 6.4974e-05
12:53044267 T C 0.293153 1.5790e-05
12:53045003 A G 0.849647 -6.7871e-06
12:53045626 C T 0.555014 2.6599e-06
12:53049928 G A 0.481707 2.7397e-05
12:53054269 T C 0.120540 -7.4409e-06
12:53058422 T C 0.082272 -1.4132e-05
12:53067207 T G 0.147059 2.6891e-05
12:53069014 C T 0.629544 6.7902e-05
12:53071382 C A 0.820843 -2.9928e-05
12:53075360 T G 0.269361 -1.1201e-05
12:53084267 T G 0.075719 -3.5765e-05
12:53085089 C T 1.924567 3.6517e-05
12:53088484 T C 0.704094 3.5249e-05
12:53091566 A C 0.851143 -3.0171e-05
12:53091676 T C 0.079270 -6.7855e-06
12:53094939 T C 1.564245 9.6308e-06
12:53097125 A G 0.027281 6.8472e-06
12:53098285 T C 0.246693 -4.0044e-05
12:53098986 A G 0.260977 -2.5465e-05
12:53102196 A C 0.162369 2.8291e-05
12:53104429 C T 0.308386 1.1547e-05
12:53105133 G C 0.110884 4.3409e-06
12:53120545 A G 0.264895 -2.1121e-05
12:53121995 C T 1.510809 -1.8878e-06
12:53122356 A G 0.077309 -5.6743e-05
12:53123407 G A 0.035457 -4.1475e-06
12:53124081 T C 0.420948 -9.9824e-06
12:53133617 A G 0.196811 2.5372e-05
12:53135212 A G 1.433883 2.0672e-05
12:53143600 C T 0.065429 -5.0163e-05
12:53150680 T C 0.056033 1.8572e-05
12:53152278 C T 0.078276 -4.3617e-05
12:53153280 A G 1.433925 2.5007e-05
12:53158567 G A 1.842886 -3.9789e-05
12:53160603 A G 1.257433 3.7805e-05
12:53161161 T C 0.077611 -3.4144e-05
12:53167416 A C 0.020536 1.8860e-05
12:53168162 G T 0.496183 1.8282e-05
12:53169860 G A 0.046623 2.4255e-05
12:53171942 T G 0.296107 -6.0520e-05
12:53175160 C T 0.397692 3.6014e-05
12:53175553 T G 1.168923 -2.3917e-05
12:53177573 C T 1.747657 -3.3916e-05
12:53185492 T C 0.228756 1.9953e-06
12:53186088 C G 1.366067 -2.2256e-06
12:53189696 G C 0.361053 -2.2848e-05
12:53193415 A G 0.026113 -4.0172e-06
12:53196475 T C 1.270260 -3.3616e-05
12:53198338 A G 0.257043 9.5410e-06
12:53198693 T C 0.243015 3.1322e-05
12:53203019 T C 0.021809 3.8957e-06
12:53205757 C T 0.355652 -1.7224e-05
12:53207628 A G 0.355583 -1.7558e-05
12:53209038 G A 1.008442 -1.8200e-05
12:53209944 C T 0.344307 -1.5103e-05
12:53210937 C A 0.780793 -8.0595e-06
12:53212292 T C 0.103201 1.3467e-05
12:53212382 C T 0.323128 2.3408e-05
12:53212524 A G 0.092120 -5.5579e-05
12:53214199 A G 0.113857 4.8408e-07
12:53216950 C T 0.091766 -4.2735e-05
12:53216989 A G 0.389983 3.5722e-06
12:53217701 A C 1.033747 8.5842e-06
12:53219856 G A 0.422600 1.2156e-05
12:53222800 T G 0.095294 -1.2835e-06
12:53224401 G A 1.201063 -1.5416e-05
12:53227058 A C 0.042403 1.3628e-05
12:53227384 C G 0.096784 -3.1102e-05
12:53227788 T C 0.038310 4.0995e-06
12:53227803 G A 1.169880 6.8109e-06
12:53238347 A G 0.074901 -1.8370e-05
12:53242415 A G 0.072950 -1.0405e-05
12:53242440 G A 1.110550 2.1576e-05
12:53242579 T C 0.159597 -3.9478e-05
12:53247949 G A 0.161077 -4.6760e-05
12:53254849 T C 0.062781 2.7892e-05
12:53262719 A G 0.265164 -3.6551e-05
12:53266520 A G 1.250493 1.9817e-05
12:53268943 A G 1.355395 -1.4224e-06
12:53270251 T C 0.051258 4.3257e-06
12:53273904 A G 0.289615 -1.6471e-06
12:53275334 C T 1.314735 1.4196e-05
12:53279904 C T 0.037577 2.3229e-06
12:53284199 T C 0.064702 -4.8353e-06
12:53286052 C T 1.833538 3.2031e-05
12:53290403 A G 0.041086 1.1558e-05
12:53296852 G A 0.827666 -1.1919e-05
12:53298582 A C 0.022815 -3.1602e-06
12:53301100 T C 0.032935 -2.1400e-06
12:53304515 C T 0.063495 -6.7036e-06
12:53307026 C T 0.229379 8.6973e-05
12:53310792 G A 0.024723 6.7042e-06
12:53315157 A C 0.192081 5.9846e-05
12:53322260 T C 0.100335 -1.9827e-05
12:53323847 C T 0.101672 3.8582e-05
12:53340393 A G 0.965903 -1.1326e-05
12:53343493 A G 0.073482 -8.5765e-05
12:53344830 T C 0.743440 -6.7366e-06
12:53354683 G A 0.248624 -2.6958e-05
12:53364014 G A 0.870316 -2.2030e-05
12:53364324 T C 0.056617 -1.1259e-05
12:53364507 A G 0.076264 2.0396e-05
12:53365176 G A 0.074492 -5.6387e-05
12:53365698 A G 0.070233 7.1859e-06
12:53369446 C T 1.016190 2.8199e-05
12:53370095 T C 0.062563 -4.4093e-05
12:53370509 A G 0.101815 2.2107e-05
12:53379836 G A 0.068626 4.1494e-07
12:53384060 A G 0.147214 6.9023e-05
12:53395842 C T 0.061969 -1.9907e-05
12:53401481 T G 1.552349 -3.0323e-05
12:53406838 G A 1.708307 -2.7486e-05
12:53407012 G A 0.058019 -2.4967e-05
12:53407047 A C 0.087507 1.5024e-05
12:53411079 G A 0.025428 -2.4450e-05
12:53416251 T C 1.853558 6.5680e-07
12:53430777 T G 1.865714 -9.2527e-07
12:53433486 T C 1.856479 2.0883e-06
12:53436101 G A 0.073716 -7.0088e-06
12:53437765 T C 0.029225 5.8439e-05
12:53438704 C G 0.973407 -8.9771e-05
12:53441990 G A 1.425476 -4.0393e-06
12:53449735 C T 1.255219 -3.1474e-05
12:53451486 T C 0.043699 -3.6066e-05
12:53451849 C G 0.046987 -7.4915e-06
12:53452738 G C 0.073278 -1.2956e-05
12:53453433 A G 0.100692 6.0314e-05
12:53455042 G A 0.025593 6.9922e-06
12:53455880 A G 0.134955 -3.6738e-05
12:53459002 G T 0.126097 -3.8799e-05
12:53459335 T C 0.116282 -1.1607e-05
12:53462596 G A 0.176583 -1.0314e-06
12:53468419 G T 0.455620 -3.9913e-05
12:53474963 G C 0.303413 -8.1189e-05
12:53492499 C T 0.133011 -2.0083e-05
12:53496705 T C 0.046172 3.9021e-05
12:53497014 T C 0.028132 -3.4367e-05
12:53497402 G A 0.127983 3.2225e-05
12:53499505 G A 0.303897 4.4788e-06
12:53501062 A G 0.097641 -2.5654e-05
12:53509933 T C 0.276827 -4.2679e-06
12:53512444 C T 0.456973 -2.5476e-05
12:53513165 C T 0.110410 5.1717e-06
12:53515427 T C 0.234891 -1.5224e-05
12:53518073 C T 0.022049 2.4830e-05
12:53518637 C T 0.348874 -1.7534e-05
12:53520241 C T 0.355541 -1.6431e-05
12:53523212 C T 0.110787 -4.1388e-06
12:53537381 T C 0.053777 1.5402e-05
12:53545692 T C 0.421759 -3.1615e-06
12:53548011 A G 0.041154 2.0932e-06
12:53551860 C G 0.059386 3.9144e-06
12:53574631 C A 0.154222 7.9030e-06
12:53579565 G A 0.104477 -1.2062e-06
12:53581017 T C 0.030079 1.4638e-05
12:53581376 T C 0.266722 -7.0611e-06
12:53581383 T G 0.040631 -7.7791e-05
12:53583113 T C 0.044766 1.2626e-05
12:53586255 A G 0.027661 6.6566e-06
12:53592452 C T 0.149545 5.0005e-06
12:53593931 G T 0.280641 -4.8592e-06
12:53594817 G A 0.096804 -1.7391e-07
12:53605344 C T 0.284166 -6.2366e-06
12:53605545 A G 0.134747 1.2766e-06
12:53609992 C T 0.138769 2.3562e-07
12:53610692 A C 0.053910 -6.5332e-06
12:53614510 G A 0.207993 2.9716e-06
12:53616367 A G 0.105054 6.0460e-06
12:53616985 A G 0.161710 5.9481e-06
12:53621711 G A 0.160584 6.6991e-07
12:53624739 C T 0.083583 1.1778e-05
12:53624954 G C 0.178589 -6.6427e-06
12:53626940 T C 0.464926 -1.3084e-05
12:53635435 A G 0.936395 -2.2601e-05
12:53637466 T C 1.104068 -2.7592e-06
12:53662624 A C 1.336310 -2.1967e-05
12:53666195 A G 1.295192 -1.4877e-05
12:53670545 A C 1.264837 -2.1156e-05
12:53671005 A G 0.031893 2.0708e-05
12:53680011 G T 0.050576 -3.8802e-05
12:53682043 G C 0.030274 -6.3940e-05
12:53682457 A G 0.693286 2.2997e-05
12:53682986 T C 1.211939 1.9170e-05
12:53688060 G C 0.062268 1.1357e-05
12:53691962 A C 1.971573 1.6447e-05
12:53696150 C T 0.084005 -2.7692e-06
12:53708910 G A 0.247598 2.1391e-05
12:53718446 G A 0.517732 -2.4464e-05
12:53722128 A G 1.971606 1.1927e-05
12:53722233 A G 0.023006 -1.4299e-06
12:53727955 A G 1.343282 -2.0334e-05
12:53729388 T G 0.022945 -4.2043e-06
12:53730164 A G 0.089510 5.6385e-06
12:53730759 T G 0.581879 -4.7940e-07
12:53731891 A G 1.415680 -4.8812e-06
12:53737880 A G 0.251899 5.0650e-07
12:53743041 A G 0.263607 -9.0448e-06
12:53759858 T C 0.034477 4.6869e-06
12:53770941 A G 0.309356 -1.0431e-06
12:53780633 A G 0.086589 5.3050e-06
12:53792008 G T 0.081243 -1.2115e-05
12:53795365 A C 0.315355 3.7459e-06
12:53800148 T C 0.139486 2.2531e-05
12:53810452 G A 0.098381 2.1938e-05
12:53813003 T C 0.212981 1.2680e-05
12:53824143 G A 0.359037 2.8405e-06
12:53867722 G A 0.619440 5.4068e-07
12:53873366 T C 0.099890 2.5057e-06
12:53873844 C G 0.340250 1.5579e-05
12:53882000 A C 0.033815 4.9156e-06
12:53883537 C T 0.061950 -1.3023e-05
12:53901105 A G 0.081827 4.1703e-06
12:53906432 G A 0.196713 -3.6125e-06
12:53907010 T C 0.069418 3.4349e-05
12:53909762 A G 0.042673 -2.8341e-05
12:53924293 C T 0.942809 -4.3307e-05
12:53945804 T C 0.059778 -1.7304e-05
12:53957586 C T 0.267849 9.0641e-06
12:53996823 T C 0.343353 -4.5214e-07
12:54020492 A G 0.362338 -1.0233e-05
12:54023491 A G 0.325190 -1.1872e-05
12:54033123 T C 0.244878 -1.9978e-05
12:54049633 T C 0.246699 -1.4312e-05
12:54053147 A G 0.033679 2.3423e-05
12:54058324 T C 0.941293 -3.9941e-05
12:54059281 A G 0.189598 3.0863e-05
12:54072007 G A 0.580815 -3.9091e-05
12:54091231 G A 0.031267 3.2622e-05
12:54091814 T C 0.069354 -1.8388e-05
12:54091838 T G 0.939326 -3.5381e-05
12:54093114 A G 0.104597 -4.4441e-06
12:54096588 A G 0.982761 -3.0936e-05
12:54100880 C T 0.663028 -8.1411e-05
12:54101858 A C 0.573135 9.6969e-06
12:54102902 G A 0.281923 1.0701e-05
12:54103974 A G 1.477571 -9.6422e-06
12:54104052 A G 0.177242 -1.4344e-05
12:54104223 A G 0.115084 -7.1883e-06
12:54107594 A C 0.022825 -6.7784e-06
12:54108777 A G 0.245836 8.1398e-05
12:54109659 T C 0.260546 -3.4813e-05
12:54109733 G A 0.511984 1.7867e-05
12:54117265 G C 0.038317 -2.0261e-05
12:54119414 T C 0.226273 3.9955e-05
12:54121585 G A 0.091032 -7.6928e-06
12:54126061 C T 0.025691 2.2595e-05
12:54133631 G A 0.416426 -1.5269e-05
12:54138830 C T 0.338592 8.0224e-07
12:54140332 T C 0.134536 3.0377e-06
12:54144274 C T 0.433772 -8.4207e-06
12:54146763 A C 0.415771 -2.4080e-05
12:54148229 A G 0.375798 4.5271e-06
12:54159277 A G 0.406936 1.5102e-05
12:54165159 G A 0.890466 6.1607e-06
12:54174417 A G 0.405459 7.6518e-06
12:54175873 G T 0.538879 3.3685e-06
12:54187373 G C 0.024704 1.1528e-05
12:54191417 T C 0.938261 1.0479e-05
12:54191938 G A 0.203896 2.6727e-05
12:54202905 A C 1.943549 3.4786e-05
12:54214445 C T 0.945960 1.1965e-06
12:54223589 G A 0.204698 3.9734e-05
12:54241174 A G 0.056412 2.6220e-06
12:54246542 G A 0.042592 1.2513e-05
12:54248509 C T 1.890483 1.6875e-05
12:54251994 T C 0.049784 -1.8034e-05
12:54257033 A G 0.485157 1.5136e-05
12:54259609 G A 1.924489 1.9451e-05
12:54263302 A G 0.137779 -4.1733e-05
12:54270228 A C 0.780923 2.8805e-06
12:54274176 T C 0.104882 -7.1878e-06
12:54289381 C T 0.405543 2.3297e-05
12:54297213 G A 0.044802 -3.9442e-06
12:54300510 T C 0.892031 7.1425e-06
12:54301360 A G 0.349056 1.6625e-05
12:54306251 G A 1.272669 3.1388e-06
12:54308537 C T 0.427975 3.3082e-05
12:54310581 T C 0.065355 2.9491e-05
12:54315763 T C 0.045114 3.9084e-05
12:54317400 A G 0.092960 -1.9914e-05
12:54318562 A G 1.068584 -4.4082e-06
12:54324576 T C 1.373543 2.1936e-05
12:54326162 G A 0.114828 8.6953e-06
12:54326811 T G 0.089397 -2.0150e-05
12:54331583 T C 0.157351 5.4476e-07
12:54337083 G A 1.448943 2.3026e-05
12:54342684 C A 1.566507 2.0965e-05
12:54347483 A T 0.040628 3.7214e-05
12:54349773 A G 1.739643 -1.4875e-06
12:54350037 G T 0.161769 -1.7231e-05
12:54353102 G C 0.243820 -2.9997e-06
12:54356083 C T 0.036178 4.2453e-06
12:54357198 G T 0.630700 -2.3493e-05
12:54362740 A G 0.048476 -1.0807e-05
12:54367690 T C 0.173252 1.2332e-05
12:54371396 A G 0.579584 -8.0951e-07
12:54373006 T C 0.080886 4.9298e-05
12:54373045 G A 0.029605 1.4742e-05
12:54376564 C G 0.561638 -3.7010e-06
12:54377334 T C 0.074810 3.3163e-07
12:54378336 C T 0.082548 3.5600e-05
12:54379295 T C 0.024986 -1.6668e-05
12:54379670 T C 0.163762 1.7986e-05
12:54380302 A G 0.028638 2.5556e-05
12:54384876 T C 0.024568 3.3684e-05
12:54388473 A G 1.141174 -1.6870e-05
12:54394284 T C 0.052537 1.4748e-05
12:54394784 G A 0.339017 -1.1059e-05
12:54395054 G A 1.192825 -3.0497e-05
12:54396138 G A 0.022133 9.8050e-06
12:54406477 A G 0.062781 -6.0656e-05
12:54415100 A G 0.076929 -4.0336e-06
12:54417259 T C 0.340844 2.5020e-05
12:54417735 G A 0.085622 3.9563e-05
12:54420195 T C 0.095064 4.4783e-05
12:54420909 C T 0.093392 -5.1574e-06
12:54421476 A C 0.732807 -6.2971e-05
12:54422504 T C 0.035263 -5.1105e-06
12:54428371 A G 0.100754 8.9286e-07
12:54434629 G C 0.173454 -6.7226e-05
12:54443090 C A 0.596213 -9.8615e-05
12:54448106 G A 0.361306 1.7534e-05
12:54449776 T C 0.039219 9.9789e-06
12:54453882 A G 1.182919 8.8891e-06
12:54455129 T C 0.752996 1.9017e-06
12:54457029 G A 0.029316 -6.7742e-07
12:54460608 C G 0.080834 2.3201e-05
12:54465664 G A 0.684512 1.0409e-05
12:54466861 A G 0.068487 7.1445e-06
12:54471280 C T 1.111355 1.4344e-05
12:54476772 A G 0.785410 4.5278e-06
12:54477813 C G 1.160610 5.6128e-06
12:54496166 T G 1.102825 1.4664e-05
12:54502283 G A 0.160022 2.4340e-05
12:54523515 C T 0.055874 -2.8480e-05
12:54524397 C T 0.029664 1.9632e-05
12:54528777 T C 0.031527 9.3298e-06
12:54531927 A G 0.214218 -4.1397e-05
12:54532119 C G 0.045497 3.1102e-05
12:54534461 A C 0.056513 1.8540e-05
12:54536534 G C 0.556474 -4.7088e-07
12:54539892 A G 0.067458 3.1045e-06
12:54541663 T G 0.048811 -3.3498e-06
12:54546685 A G 0.071710 3.3064e-05
12:54547210 A G 0.351351 -5.9289e-06
12:54555843 T A 0.060454 -3.3198e-05
12:54564101 G A 0.147055 -1.6104e-06
12:54568590 G A 0.388710 2.0078e-05
12:54572028 C T 1.349144 -2.5282e-05
12:54572119 C A 1.120917 -1.1979e-06
12:54574125 A G 0.050012 5.8355e-05
12:54575800 A C 0.954055 1.4361e-05
12:54584330 T C 0.129963 -2.9588e-05
12:54584933 G C 0.084320 -1.3815e-05
12:54587019 A G 0.058263 1.3177e-05
12:54591704 C T 0.615522 3.2136e-06
12:54593062 T C 0.524220 1.5020e-05
12:54593124 T C 0.083995 2.9367e-05
12:54597317 G A 0.207587 -4.7393e-05
12:54602032 A G 0.027307 5.0555e-06
12:54610394 A C 0.698307 2.9568e-05
12:54614872 T C 0.077364 1.1804e-05
12:54619700 A G 0.084664 6.8055e-06
12:54625518 G A 0.026970 -3.6362e-06
12:54637775 T C 0.039210 -2.7478e-06
12:54649036 A C 0.035555 -1.8295e-05
12:54649978 T C 0.205854 3.1127e-05
12:54660427 A G 0.823797 4.8510e-06
12:54672890 T C 0.069999 4.0824e-06
12:54685880 T C 0.137006 -1.8697e-05
12:54687232 C A 1.281085 -1.3113e-05
12:54712308 A G 1.117677 2.3942e-05
12:54719252 A G 0.064683 -1.6339e-05
12:54733111 G A 0.255810 -1.5170e-05
12:54758960 A G 1.065303 -1.6930e-05
12:54764962 T G 1.646465 3.5635e-05
12:54767613 T C 1.618177 3.2104e-05
12:54771041 C T 0.128596 -9.3978e-06
12:54778823 A G 1.139045 4.7634e-05
12:54780237 T G 0.222154 -5.3550e-05
12:54780811 T C 0.124286 -3.9220e-05
12:54796593 G C 0.051823 4.1581e-05
12:54797393 A G 0.074070 -5.7579e-05
12:54811708 T C 0.157595 -1.4921e-05
12:54815727 C T 0.081279 -2.3000e-05
12:54819267 A G 0.050469 1.1926e-05
12:54829504 T C 0.239905 -4.3741e-05
12:54836896 C G 0.115233 3.2445e-05
12:54840550 C T 0.025707 -2.0902e-05
12:54856136 T C 0.138652 -2.9001e-05
12:54858394 T C 0.188472 2.3822e-05
12:54874756 A C 0.590156 -4.6318e-05
12:54875646 A T 0.061327 5.3072e-05
12:54876859 A G 0.117892 -1.5557e-05
12:54885682 G A 0.297198 -3.8165e-05
12:54889080 A G 0.312427 1.0447e-04
12:54892220 C T 0.033568 2.2872e-05
12:54896490 A G 0.682178 1.9253e-05
12:54898658 T C 0.032436 -9.8219e-06
12:54898948 T C 1.720716 1.8967e-05
12:54899981 G A 0.064949 3.5573e-05
12:54905021 A G 0.111822 -1.4955e-05
12:54908675 A G 1.224725 5.8956e-05
12:54909825 C T 0.032494 -2.8457e-06
12:54911376 T C 0.029920 -6.1494e-06
12:54911426 T C 0.134595 5.2116e-06
12:54911768 T C 1.057204 6.3136e-05
12:54913128 C T 0.086472 1.5766e-05
12:54913136 G T 0.083817 -1.0642e-05
12:54919456 T C 0.508507 3.7439e-05
12:54920609 A G 0.033013 -3.3024e-05
12:54920663 C G 0.597005 -1.3060e-05
12:54925674 G T 0.140152 -2.1873e-05
12:54927034 C G 0.070301 2.2440e-05
12:54929364 T C 0.209301 1.3352e-06
12:54930531 G A 0.191225 -1.5121e-06
12:54931305 A G 0.127873 9.6795e-06
12:54933671 A G 0.051894 -2.7292e-05
12:54934521 G A 0.039093 4.6440e-05
12:54941839 A G 0.169283 -4.7432e-05
12:54945065 T G 1.702890 -4.6738e-06
12:54946483 A G 0.068503 1.3701e-05
12:54949054 T G 1.765648 1.4002e-05
12:54950227 T C 1.592321 -2.9483e-06
12:54951983 T G 0.024509 9.6634e-07
12:54953055 C T 0.114844 1.1789e-05
12:54955854 A G 0.027145 4.1879e-06
12:54956110 A G 0.038784 7.7840e-06
12:54956744 G A 0.567757 -1.3132e-05
12:54958516 G A 0.068403 -2.5157e-05
12:54963907 C T 0.352545 -4.4516e-06
12:54965804 T C 0.057701 4.6888e-05
12:54967739 A G 0.630758 1.7632e-05
12:54972299 T C 1.257349 -2.4734e-05
12:54972599 T C 0.025132 -2.3370e-05
12:54972992 C T 0.955204 -4.2899e-06
12:54974803 T C 0.599348 4.2356e-06
12:54977871 G C 0.419695 2.2832e-05
12:54981650 A G 0.139856 2.0332e-05
12:54993182 C T 0.025360 1.5843e-06
12:54997231 G A 0.027057 -9.4789e-06
12:54999466 C T 0.232839 1.4959e-05
12:55000463 G A 1.357966 1.9937e-05
12:55007246 T C 0.034662 1.5356e-05
12:55012086 A C 0.024678 6.7670e-06
12:55016563 C T 1.067351 -2.8926e-05
12:55020158 G A 0.033065 1.7552e-05
12:55033981 G T 0.089484 -3.1844e-05
12:55042807 G T 0.508030 -5.5529e-06
12:55046727 T C 0.476211 1.9168e-05
12:55053385 C G 0.088757 1.0964e-05
12:55054262 G A 0.038525 1.2232e-05
12:55062468 A G 0.038596 1.4980e-05
12:55062656 G T 0.717724 -1.5893e-05
12:55067923 T G 1.471404 -1.9790e-05
12:55072013 T G 0.024357 1.9823e-05
12:55076334 C T 0.183847 -4.8068e-05
12:55080098 G A 0.108125 1.5430e-05
12:55090572 T C 0.536288 6.7114e-06
12:55092305 T C 1.921675 3.5752e-06
12:55095893 A G 0.149126 3.5390e-06
12:55104594 A G 0.031046 -6.5711e-06
12:55107103 T C 1.716133 -1.3689e-05
12:55112338 G A 0.041475 8.9921e-06
12:55116610 A G 0.054455 -1.7726e-06
12:55118682 T C 1.064923 1.3335e-05
12:55125440 A G 0.399928 -9.9451e-05
12:55125787 G A 0.851601 -2.8257e-05
12:55131084 G T 0.115551 -4.1351e-05
12:55134847 G A 1.942192 -2.0614e-05
12:55144021 A G 0.033572 1.1317e-06
12:55144748 G C 1.047678 2.5047e-05
12:55146157 A G 1.232508 -3.4883e-06
12:55166136 C T 0.110391 -3.0908e-05
12:55167498 C T 0.051946 -1.9981e-05
12:55168129 T C 0.769215 -9.4423e-06
12:55169738 T C 0.878710 -2.7399e-05
12:55176810 A G 0.082301 -7.8534e-06
12:55189894 A G 0.193743 3.5701e-07
12:55213743 G A 1.950797 -8.9711e-07
12:55214279 G A 0.577611 -4.8694e-06
12:55214678 A G 0.493716 3.9347e-05
12:55220265 A G 0.043449 7.0777e-06
12:55222233 T C 0.113795 3.0219e-05
12:55227381 G A 0.912421 -4.0674e-05
12:55230286 A G 0.055348 -3.0681e-05
12:55234418 T C 0.778388 -5.1166e-06
12:55238235 C T 0.025623 -3.5581e-05
12:55247531 G C 0.045893 4.0612e-05
12:55250010 C T 0.032380 6.7042e-07
12:55251385 C T 0.325008 -3.6471e-05
12:55262866 A C 0.048548 -1.6708e-06
12:55264072 C T 1.316848 2.4509e-06
12:55274314 C A 0.037879 4.7421e-05
12:55276469 G T 0.124997 -4.6469e-05
12:55287203 T C 0.028586 -1.1383e-05
12:55290119 T C 0.603779 -4.4829e-05
12:55304708 T C 0.084096 5.6209e-06
12:55306626 T C 0.114925 -2.2313e-05
12:55313020 G A 0.272068 -3.0909e-07
12:55313119 T G 0.031760 2.1256e-05
12:55316257 A G 0.067847 1.8763e-05
12:55316807 C T 0.066780 -1.8639e-05
12:55318039 G A 0.079750 -1.3973e-06
12:55318335 G T 0.028193 -5.6898e-06
12:55319240 A G 0.434399 2.1529e-05
12:55326473 G A 0.067637 -1.6081e-05
12:55328236 C G 1.363211 4.3400e-06
12:55329575 T C 0.036373 2.9318e-05
12:55330085 T C 0.363597 1.4941e-05
12:55335590 A C 0.279362 -7.5722e-06
12:55339531 G C 1.104288 -6.1899e-06
12:55341670 T C 0.089588 -6.6903e-05
12:55347959 T C 0.055263 8.2677e-06
12:55347993 T C 0.023237 -1.5421e-05
12:55349478 G A 0.135552 -5.0069e-05
12:55352513 A C 1.466945 3.3299e-06
12:55353687 T C 1.351857 2.1712e-05
12:55355033 T C 0.115814 -7.0238e-05
12:55356258 T C 0.089085 -2.0487e-05
12:55362365 C G 0.032601 6.2879e-06
12:55364693 G A 0.021364 -4.9645e-05
12:55368188 C T 0.075089 -7.3433e-06
12:55368291 T C 0.144378 2.1705e-05
12:55371995 T C 0.072856 -9.5815e-06
12:55376810 T G 0.389859 -6.3130e-05
12:55380157 C T 0.023695 -8.7908e-06
12:55384425 A T 0.049178 1.3412e-05
12:55391259 G A 0.021244 -2.2845e-05
12:55393528 G A 0.164427 -9.5942e-05
12:55397074 T C 0.741684 2.2163e-04
12:55403371 G A 0.067296 6.1210e-05
12:55404747 A G 0.229668 9.5254e-05
12:55404980 G A 0.197067 -1.0222e-05
12:55405359 G A 0.034613 7.4254e-05
12:55410316 C T 0.044624 -2.0909e-05
12:55410821 T C 0.026483 9.5968e-06
12:55411716 C A 0.055315 -1.2166e-06
12:55413004 A G 0.447379 -5.0384e-06
12:55413630 A G 0.474231 -6.0854e-06
12:55414440 T C 0.039268 -3.7760e-05
12:55415524 T C 0.592837 6.6344e-06
12:55419667 C T 0.052381 4.4896e-06
12:55420891 G A 0.040917 -6.0585e-05
12:55429513 A C 0.037308 -4.2217e-06
12:55436838 A G 0.073284 6.1425e-06
12:55442955 C T 0.030637 2.7152e-05
12:55444248 C T 0.051735 1.0842e-05
12:55444946 C T 0.439754 -1.9810e-05
12:55445014 G A 0.155988 -2.3091e-05
12:55452787 C T 0.035113 1.5391e-05
12:55455167 A G 0.064631 1.1558e-05
12:55482043 C T 0.222375 -7.2792e-06
12:55484559 G A 0.078198 -1.8020e-05
12:55487124 T C 0.087423 -1.7599e-06
12:55504259 G A 0.057140 4.7467e-05
12:55507465 C T 1.303176 -1.0457e-05
12:55509687 G A 0.041196 -7.9778e-06
12:55517823 A G 0.596833 6.2119e-06
12:55525832 C T 0.343645 1.3134e-05
12:55572652 G C 0.410519 -1.3291e-05
12:55592099 C A 0.197911 -3.3250e-05
12:55593026 A G 0.608492 2.4695e-06
12:55615229 C T 0.034334 -7.1416e-06
12:55616388 C G 0.022208 9.0250e-06
12:55641328 A G 0.595927 -4.9263e-06
12:55649634 C T 0.020731 -5.4232e-06
12:55652594 G C 0.102883 3.7823e-06
12:55655479 T C 0.088205 2.3423e-05
12:55655495 G A 0.050567 3.8985e-05
12:55656617 A G 0.715520 -1.1945e-08
12:55657193 C G 0.054312 1.5001e-05
12:55668472 T C 1.312430 -1.0073e-05
12:55677756 C T 1.270640 -1.0026e-05
12:55685944 C T 0.550346 -1.0717e-05
12:55688894 G T 0.037110 -6.3121e-05
12:55692505 T G 0.049376 4.3719e-05
12:55703206 T C 0.508128 -1.8835e-05
12:55709064 T C 0.038349 1.5472e-05
12:55714027 A G 1.288164 3.6233e-06
12:55715119 A G 1.530144 1.4044e-05
12:55722035 A G 0.428689 -2.2949e-05
12:55725690 T C 0.332775 4.7581e-05
12:55733488 C T 0.096012 6.0022e-05
12:55744851 C T 1.238591 -1.1135e-05
12:55748490 G T 0.038570 3.8436e-06
12:55756851 C T 0.428430 -2.5358e-05
12:55776346 T C 0.565747 4.5756e-06
12:55776936 A G 0.130190 4.2338e-06
12:55782801 T G 0.045312 -4.2107e-06
12:55794976 G A 1.667066 -4.6123e-05
12:55831914 T C 0.028047 -4.1962e-07
12:55833273 C T 0.176904 1.6305e-05
12:55834223 T G 0.050012 7.4896e-06
12:55840652 C T 0.026320 5.7601e-06
12:55844874 C T 0.046458 1.3531e-06
12:55846623 C T 0.331610 4.3521e-05
12:55850617 A G 0.088958 -3.1669e-05
12:55863381 G A 1.477477 2.2326e-05
12:55867713 A C 0.037330 -7.2962e-05
12:55867783 A G 0.330535 4.6146e-05
12:55874069 G C 0.291293 2.1802e-05
12:55874755 A G 0.033477 -1.1542e-05
12:55876821 T C 0.745612 2.6709e-05
12:55886294 A G 1.146909 -8.0703e-06
12:55886489 A T 0.400636 -5.6442e-05
12:55887087 T G 0.401045 -5.4206e-05
12:55891127 G A 0.310587 2.3010e-05
12:55894032 A G 0.027317 1.4322e-05
12:55905727 A G 0.142404 3.0818e-05
12:55906822 T C 0.124445 1.1776e-05
12:55920314 C T 0.492548 -2.7544e-05
12:55928550 T G 0.121118 1.0728e-05
12:55944926 A G 1.942942 2.7110e-05
12:55945119 G A 1.962770 3.3632e-06
12:55952103 C T 0.097164 -1.0716e-05
12:55966101 A G 0.290858 -9.0122e-05
12:55968949 A G 0.054364 1.9871e-05
12:55975016 T C 0.730730 -1.4045e-05
12:55980116 G A 0.286175 -4.3273e-05
12:56000281 A G 0.270445 6.0256e-06
12:56009543 A G 0.454321 1.6338e-05
12:56019759 T G 0.035470 3.6425e-06
12:56020385 A G 0.099582 -1.4228e-06
12:56028489 T C 0.228824 -2.3701e-05
12:56028841 G A 0.126951 3.9793e-05
12:56031273 A G 0.922473 2.0328e-05
12:56031704 C T 1.645475 5.6141e-06
12:56038760 G T 0.233488 -7.2353e-06
12:56038888 G A 1.222547 2.1031e-05
12:56039327 G T 0.049492 2.7384e-06
12:56050706 A C 0.769131 -4.3225e-06
12:56053143 T A 0.183120 1.6779e-05
12:56056312 A G 1.359238 -2.5202e-05
12:56062957 A G 0.074011 6.8148e-08
12:56064079 A G 0.385666 3.2437e-05
12:56065854 T G 0.474442 1.4378e-05
12:56069138 T C 0.534620 -2.1731e-05
12:56076919 A G 0.774558 -4.7646e-06
12:56077418 T C 1.081262 2.0128e-05
12:56078189 T C 0.802897 2.8981e-05
12:56080849 T C 0.084372 2.2071e-06
12:56089357 T C 0.984154 2.0639e-05
12:56092668 T C 0.123056 -5.4395e-06
12:56093393 T C 0.023539 1.1002e-05
12:56098038 T C 0.106460 1.4563e-05
12:56105894 A G 0.026765 1.7132e-05
12:56106658 A G 0.096223 1.9083e-05
12:56111324 C A 0.847784 -9.9957e-06
12:56117570 T C 0.227503 3.0485e-05
12:56117700 G C 0.052300 -4.5787e-05
12:56124332 T C 0.140090 -2.8538e-05
12:56129803 T C 1.922931 -6.4345e-06
12:56140660 T C 0.030926 -1.0215e-05
12:56151291 C T 0.581730 -1.7526e-05
12:56165560 A G 0.038285 -6.7307e-05
12:56169788 C T 0.129710 1.8653e-05
12:56170893 G A 0.051287 -4.2794e-05
12:56174721 T G 0.321697 3.8914e-05
12:56177954 G T 0.077257 3.8006e-06
12:56182798 C T 0.097323 -1.5785e-05
12:56187472 G A 0.607998 -2.6872e-05
12:56189122 G A 0.046438 -1.3364e-05
12:56191670 C G 0.079182 1.6490e-05
12:56192578 C G 0.109689 -1.0854e-04
12:56199170 G A 0.074303 2.2420e-05
12:56213297 T G 0.477240 1.0059e-05
12:56218325 C T 0.096784 6.1195e-06
12:56218568 C T 0.034428 1.9917e-05
12:56224732 C G 0.024740 -2.8104e-05
12:56232176 A G 0.394361 3.1837e-05
12:56233313 A G 0.032692 1.2290e-05
12:56233518 A G 0.108888 -1.7997e-06
12:56238038 G C 1.847712 1.0650e-05
12:56242017 T C 0.109696 -9.3046e-05
12:56264250 A G 0.069701 -1.5579e-06
12:56271677 C G 0.449557 -3.7392e-05
12:56285743 A G 0.127509 -3.1037e-05
12:56285928 T C 0.033159 -6.8329e-06
12:56300138 C T 0.026840 -3.5297e-05
12:56302925 G C 0.034302 1.4817e-05
12:56309504 T C 0.193211 -1.9725e-05
12:56313292 G A 0.059395 1.1780e-05
12:56319634 G A 0.085011 -3.9897e-05
12:56319760 A G 0.054949 -3.7663e-05
12:56328699 C T 1.599598 2.4182e-05
12:56330906 C T 0.126678 5.4207e-05
12:56351346 A G 0.580412 2.3911e-04
12:56357678 T C 0.081821 -1.9432e-06
12:56359642 G A 0.097333 9.6342e-05
12:56359878 T C 0.169159 2.1519e-05
12:56364321 G A 0.677881 -5.8873e-05
12:56365699 A C 0.140337 2.5831e-05
12:56368518 T C 0.079779 1.5152e-05
12:56379427 C G 0.847453 -5.0964e-05
12:56389622 A G 0.081386 2.1394e-05
12:56390636 G A 0.675872 -1.0535e-04
12:56395577 C T 0.047327 2.8919e-05
12:56401085 A G 1.144748 7.7177e-05
12:56403920 C G 0.027856 -2.8112e-05
12:56405296 T C 0.047869 -1.2769e-05
12:56416928 C A 0.687758 -2.2507e-04
12:56425552 T G 0.057260 2.7761e-05
12:56428244 A G 0.121576 6.0961e-05
12:56439209 G A 0.248991 6.5414e-05
12:56467346 A G 0.034549 -5.5485e-05
12:56470625 T C 1.132303 3.5592e-05
12:56476326 T C 0.027908 2.7445e-05
12:56481775 G A 0.034276 -4.1615e-06
12:56482180 G T 1.303563 4.9980e-05
12:56488913 A G 0.943935 -2.4256e-05
12:56494998 T A 0.237955 6.8517e-06
12:56497641 T G 0.053141 6.9877e-06
12:56502260 T G 0.021867 -2.6645e-05
12:56507702 C T 0.103655 -2.3352e-05
12:56509386 G A 0.041868 -1.0375e-05
12:56509546 T C 0.030865 -9.1499e-06
12:56512671 A C 0.250179 9.6696e-06
12:56518408 G T 0.763074 1.8055e-05
12:56520092 C G 0.093022 1.3397e-05
12:56520643 C A 0.046772 1.7330e-05
12:56525230 C G 0.186771 -1.3235e-05
12:56527852 A G 0.042761 1.9323e-05
12:56528118 G A 0.102708 9.2748e-06
12:56528164 A G 0.024623 -3.7418e-05
12:56532009 T C 0.062528 3.5870e-05
12:56540319 G A 0.020225 -3.1887e-05
12:56546011 G A 0.072320 3.5437e-06
12:56546723 T C 0.133475 9.7473e-06
12:56552960 G T 0.250831 1.1578e-05
12:56554415 C G 0.026921 1.3816e-05
12:56575188 A G 0.191465 3.8499e-07
12:56575891 C G 0.020796 -9.7371e-06
12:56579826 T C 0.060778 2.1846e-06
12:56582192 A G 0.129882 -8.0626e-07
12:56588697 C T 0.046263 -2.5293e-05
12:56600528 T C 0.045909 -5.7550e-06
12:56607665 T C 0.025337 -2.3210e-05
12:56607927 T C 1.895653 5.1465e-05
12:56614680 G A 0.033500 -1.9428e-06
12:56615263 G T 1.914265 4.2528e-06
12:56627619 G A 0.133134 5.0761e-05
12:56630444 C G 0.030946 1.7109e-05
12:56635640 A G 0.042611 1.6035e-05
12:56636975 G C 0.134059 6.2453e-05
12:56643342 T C 0.060794 8.2137e-06
12:56655230 T C 0.034143 -7.7693e-05
12:56664041 A G 0.045185 -3.4644e-05
12:56664433 C T 0.024912 1.2310e-05
12:56664888 T C 0.129625 2.1053e-05
12:56669799 A G 0.032374 -2.3653e-06
12:56680745 T C 0.173149 7.9406e-06
12:56682816 C T 0.099491 2.5916e-06
12:56691600 C T 0.812901 -6.5438e-05
12:56695074 C T 0.029767 -2.9392e-05
12:56704049 C G 0.045951 -3.2331e-05
12:56704152 G A 0.093798 -5.6085e-06
12:56719292 T C 0.022620 8.3260e-06
12:56727242 C T 0.192364 -1.9718e-05
12:56737402 C A 0.080240 4.5930e-05
12:56740682 G C 0.132631 4.9040e-05
12:56743367 C T 0.134504 5.2549e-05
12:56757915 T G 0.055948 1.3036e-05
12:56774024 T G 0.047003 -6.7793e-06
12:56799557 T C 0.033604 1.4518e-05
12:56805848 T C 1.937372 -1.2987e-05
12:56814321 A G 0.059687 5.5598e-06
12:56814563 A G 0.287054 -3.7835e-06
12:56814653 A G 1.152963 -1.3788e-06
12:56814656 G A 0.103814 -1.5976e-05
12:56819306 C T 0.060775 3.1233e-06
12:56822378 A T 0.871507 -1.6840e-06
12:56827753 G A 0.127821 -6.0568e-07
12:56828056 T C 0.174833 -3.1323e-05
12:56830304 T C 0.039274 -4.0694e-07
12:56835460 C T 0.045438 3.4706e-05
12:56844559 G A 1.882991 -1.1290e-05
12:56845358 C T 0.862526 -3.7772e-06
12:56846490 T C 0.111234 7.0718e-07
12:56848079 T C 0.055831 2.3129e-06
12:56848407 T G 0.040044 -2.2010e-05
12:56861458 G A 1.605090 -5.4675e-05
12:56865338 G A 0.364065 7.5620e-05
12:56867686 T G 1.939391 3.2317e-05
12:56878301 G T 0.028216 -1.4350e-05
12:56880672 G A 1.318588 3.9594e-04
12:56881614 A G 0.127087 4.6465e-05
12:56884104 G A 0.038427 -1.2380e-05
12:56885861 T C 0.650821 -2.5316e-04
12:56890007 A G 0.204146 -9.5353e-06
12:56918834 G T 0.962923 6.2758e-05
12:56920939 C T 0.333191 5.7604e-05
12:56929447 G A 0.993486 3.4647e-05
12:56934461 A G 0.062154 2.9120e-05
12:56938383 G T 1.286233 7.4562e-05
12:56942555 G A 1.971248 -8.0112e-06
12:56956213 C T 1.644890 -3.7499e-05
12:56957303 C T 0.042326 -2.0468e-05
12:56964347 T C 0.027388 -9.8353e-06
12:56972856 A C 1.567085 -8.2100e-05
12:56981698 G A 0.067166 -1.5478e-05
12:56982290 T C 1.928800 1.8945e-05
12:56983252 T C 1.329688 -6.9881e-05
12:56984606 T C 1.442341 -7.4384e-05
12:56991062 C T 0.085726 -3.7067e-06
12:56995856 C G 0.033422 4.5007e-05
12:56996715 G A 0.026668 -1.0777e-06
12:57004268 A G 0.089679 1.6193e-05
12:57006998 C T 0.026314 9.8503e-07
12:57010471 A G 0.030757 -4.7557e-06
12:57022080 C T 0.043387 2.9428e-05
12:57023284 G C 0.536337 5.6173e-05
12:57040107 A C 0.029316 7.0421e-06
12:57053101 C T 0.058224 1.5370e-05
12:57063906 T G 0.056542 -8.5239e-07
12:57065713 T C 1.319156 -4.7278e-05
12:57070251 C T 0.158481 1.3608e-05
12:57070341 T C 0.100105 6.6366e-05
12:57077828 G A 0.051443 -2.5624e-05
12:57078296 C T 0.051368 4.6534e-05
12:57082058 A G 0.266664 -3.1913e-05
12:57095317 A G 0.020072 4.8697e-05
12:57103139 A C 0.030637 1.1700e-05
12:57105019 A G 0.042637 1.9775e-05
12:57114100 G A 1.440449 -4.3029e-05
12:57114113 T C 0.021371 1.6547e-05
12:57114869 C T 0.047194 7.4205e-06
12:57119236 A G 1.263795 -5.7047e-05
12:57146069 G T 0.206863 7.6271e-06
12:57154822 A C 0.056653 1.0247e-05
12:57212823 G T 0.227218 -3.4117e-06
12:57220044 C T 1.671376 -2.7122e-05
12:57225155 G A 0.050151 -9.1106e-06
12:57234269 A G 0.038194 2.9873e-06
12:57236935 T C 0.671302 3.1779e-05
12:57250835 T C 0.363909 -1.6795e-06
12:57256228 G C 0.083096 -1.9086e-05
12:57261958 A G 0.773003 9.9825e-05
12:57275528 A C 0.787603 1.2836e-04
12:57277941 A G 0.124669 -1.4560e-05
12:57278418 G A 1.509845 1.4370e-05
12:57296249 C T 0.233829 -2.9063e-05
12:57308723 C T 0.741051 -9.1702e-05
12:57318731 C A 0.261782 1.5973e-05
12:57318819 T C 0.029485 1.6515e-05
12:57319552 A G 0.037135 -1.5592e-05
12:57328444 T C 0.054322 -3.7701e-06
12:57330858 A G 0.074797 -3.1796e-06
12:57331025 T C 0.042157 6.6298e-06
12:57331704 T C 0.043277 2.8201e-05
12:57335541 C T 0.051852 3.8391e-05
12:57346379 A G 0.393573 -3.6669e-05
12:57346805 G T 0.175972 -2.4712e-05
12:57346828 T C 0.509290 1.0288e-04
12:57350928 A G 0.089244 2.4331e-05
12:57373480 G A 0.213322 -3.5278e-05
12:57385153 C T 0.031910 -2.4302e-06
12:57390038 C T 0.170653 -1.4432e-05
12:57391146 G C 0.034954 2.2707e-05
12:57397033 T C 0.051229 -1.9140e-05
12:57397876 G A 0.035827 7.1202e-06
12:57404858 T C 0.082632 -7.7070e-06
12:57405503 G A 0.108573 -4.3744e-06
12:57422934 A G 0.162200 -1.9320e-05
12:57423972 A G 0.036937 -3.2659e-05
12:57424253 A G 0.029456 -1.2815e-05
12:57426973 C A 1.904141 2.7513e-06
12:57430321 T C 0.127830 -9.0881e-07
12:57431402 T C 0.052027 1.9575e-05
12:57437119 T C 0.020361 1.2520e-05
12:57438658 G T 0.512341 5.7828e-05
12:57453203 C T 0.156679 3.5819e-05
12:57462647 C A 1.897380 7.7603e-06
12:57472544 T C 0.047613 3.1529e-05
12:57474027 A G 0.035983 9.0105e-06
12:57486278 A G 0.070009 2.9230e-05
12:57486647 G A 1.224705 1.8974e-05
12:57487777 C G 0.043893 -7.9912e-07
12:57488707 T C 0.054101 2.0216e-05
12:57489616 C T 0.101143 2.1123e-05
12:57489648 T C 1.319493 2.2522e-05
12:57489709 C T 0.215974 -1.9477e-05
12:57489828 T C 1.033328 2.2797e-05
12:57491863 A G 0.181987 1.3374e-05
12:57492996 A G 1.220833 -9.1544e-07
12:57494360 G T 0.036035 -8.8017e-06
12:57499698 G A 0.042475 1.8966e-05
12:57503775 T C 0.800388 3.3835e-05
12:57505665 A G 0.029625 -9.8953e-06
12:57510785 C G 0.188034 1.7414e-06
12:57511990 G C 0.025162 -4.0591e-05
12:57520767 T G 0.087462 1.5812e-06
12:57525756 A G 0.851650 7.4912e-06
12:57526299 A G 0.035383 1.6387e-05
12:57527283 C T 0.826598 6.5042e-07
12:57531930 A G 0.089124 2.4636e-05
12:57533470 A G 0.035847 1.9339e-06
12:57533690 A C 0.721596 1.4634e-05
12:57534470 A G 0.713335 1.3972e-05
12:57535266 T C 0.296136 -6.3688e-06
12:57536989 A G 0.072914 -1.6895e-06
12:57539082 T C 0.048655 1.4790e-05
12:57540751 G C 1.057084 1.6914e-05
12:57540956 T G 0.138376 2.8936e-05
12:57545531 A G 0.030897 2.2233e-05
12:57545756 A G 0.492155 -3.1416e-05
12:57548466 T C 0.031121 3.1429e-05
12:57555028 A G 0.049739 1.4057e-05
12:57559066 T C 0.021296 -5.0497e-05
12:57561993 T C 0.082470 2.3282e-05
12:57567762 T C 0.624218 -1.0865e-05
12:57569114 A G 0.049486 1.4598e-05
12:57569478 T C 0.131742 -7.1710e-08
12:57577872 T C 0.037794 -2.2152e-05
12:57578673 A G 0.039654 -5.0727e-06
12:57583853 T C 0.102636 1.8908e-05
12:57585144 T C 1.370323 7.1997e-06
12:57588032 A G 0.045049 -7.3913e-06
12:57588491 T C 0.049853 1.2967e-05
12:57593101 A G 1.364857 9.6266e-07
12:57595433 T C 0.078059 -2.0231e-05
12:57595984 T C 0.650538 -2.1665e-05
12:57613773 T C 0.104486 1.9355e-05
12:57616923 A G 0.043887 1.2966e-05
12:57618419 G A 0.658809 -3.5379e-05
12:57618853 A G 0.020926 3.8522e-06
12:57626582 A G 0.080737 -8.2592e-06
12:57627074 T G 0.061768 -2.7714e-05
12:57629608 A G 0.081795 1.9715e-05
12:57638895 T C 0.042579 2.1035e-05
12:57648644 T C 0.090481 2.9983e-06
12:57657753 C T 0.214630 -8.0511e-06
12:57666612 G T 0.062093 -1.1429e-05
12:57671622 C T 0.051566 2.4774e-05
12:57672530 T C 0.072573 -8.4039e-06
12:57705631 G A 0.491885 7.7025e-06
12:57705853 T C 1.016021 6.0306e-07
12:57711329 A G 0.167627 -2.5554e-06
12:57713224 T C 0.077559 -2.4243e-05
12:57713658 C A 0.975955 2.7352e-06
12:57731294 C T 0.033802 -1.8525e-05
12:57733532 A G 0.021182 -1.7340e-05
12:57736215 T C 0.103292 6.4390e-05
12:57736733 T C 0.040170 -2.0223e-05
12:57777712 T G 0.139609 -2.9353e-05
12:57778221 T C 0.068458 1.5685e-05
12:57810116 A G 0.039891 -2.0632e-06
12:57835789 C G 0.067942 1.7698e-05
12:57843711 A G 0.488399 -8.9476e-06
12:57849768 G C 0.499808 1.2729e-05
12:57853335 G A 0.095700 -2.8013e-05
12:57854085 G A 0.073846 5.9560e-06
12:57856014 T C 1.262321 2.6519e-05
12:57860046 T C 0.030313 -8.2737e-05
12:57862954 T C 0.077858 -2.1147e-05
12:57865321 A G 1.263451 4.1230e-05
12:57865821 C G 1.365908 3.4793e-05
12:57867907 A G 0.020559 -1.3530e-05
12:57868243 A G 0.029982 -7.1868e-05
12:57870155 C A 1.281653 3.9428e-05
12:57871555 G A 1.628210 6.1942e-05
12:57875857 A C 0.046000 3.2511e-05
12:57882776 A T 0.095609 2.4561e-06
12:57911160 A G 0.267696 -1.1654e-04
12:57918085 A C 0.044461 -1.2879e-05
12:57918634 G A 0.259835 -1.0770e-04
12:57921866 T C 0.035603 -6.5288e-06
12:57930310 A G 0.075822 1.0851e-05
12:57932094 T C 0.025051 -1.0715e-05
12:57950396 A G 0.030650 -4.0742e-05
12:57953244 C A 0.056740 -5.9518e-05
12:57963700 A G 0.021942 -5.9469e-05
12:57968715 G C 0.733868 -2.9538e-05
12:57975700 T C 0.028024 2.0062e-05
12:57977003 T C 0.566244 -2.1791e-05
12:57985204 T C 0.513616 -3.2363e-05
12:57986366 A G 0.213507 -3.8024e-07
12:57993490 A G 1.522584 -1.2697e-05
12:57994679 G C 0.022698 -1.2687e-05
12:58002599 T C 0.514609 -2.0633e-05
12:58010163 G A 1.169594 -1.0351e-05
12:58011857 A G 1.146530 -6.9702e-06
12:58012233 A G 0.160259 1.3791e-05
12:58015494 A G 0.843236 3.2800e-05
12:58018979 T C 0.637558 -3.2215e-05
12:58020582 A G 0.022088 6.7979e-06
12:58023593 C A 0.063722 -4.2454e-05
12:58024278 G C 0.032072 -3.7760e-06
12:58025813 C G 0.484381 -3.0588e-06
12:58065448 T C 1.333697 3.9933e-05
12:58069845 G A 0.038087 1.1742e-05
12:58086340 C A 0.853227 2.7414e-05
12:58087486 T C 1.850066 2.0036e-05
12:58100311 A G 0.121095 1.7737e-05
12:58109379 G A 0.042799 1.3918e-06
12:58115286 A G 0.028920 2.5320e-05
12:58117737 G T 0.846969 2.2138e-05
12:58118248 C T 0.623033 3.0215e-05
12:58127401 A G 0.034798 2.2399e-05
12:58135487 G A 0.035035 6.4689e-06
12:58137968 A G 0.027960 -1.9808e-06
12:58138868 C T 0.025700 5.6050e-06
12:58143386 G A 0.025217 -3.2140e-05
12:58145156 T C 0.856444 1.6726e-05
12:58147219 A G 0.029248 2.5068e-05
12:58158558 T C 0.061891 -4.1458e-05
12:58166590 T C 0.020910 -6.3910e-06
12:58176420 T C 0.089380 2.3324e-05
12:58176614 C T 0.655335 1.0073e-05
12:58183636 G A 0.124322 2.0346e-05
12:58188157 C T 0.650918 1.6391e-05
12:58197363 T C 0.027366 -4.5460e-06
12:58201775 A G 0.179105 2.3245e-05
12:58202090 T G 0.040011 -3.3320e-05
12:58202123 A G 0.020231 -4.2889e-05
12:58203264 G A 0.454146 -2.8453e-05
12:58208597 T C 0.146069 5.5036e-05
12:58217927 T C 0.172792 1.1079e-05
12:58234817 T C 0.056335 1.2052e-05
12:58243098 T C 0.024986 2.7698e-05
12:58246356 A C 0.647614 2.3455e-05
12:58254089 A G 0.043815 7.1480e-06
12:58254381 A G 0.177845 -1.7487e-05
12:58258430 C T 0.057185 -1.8644e-05
12:58264848 G A 0.043611 -4.9076e-05
12:58267829 A G 0.090744 -9.9578e-06
12:58291408 C T 0.034750 1.2126e-05
12:58298229 A G 0.038151 8.1263e-06
12:58301211 A G 0.902635 1.8837e-05
12:58303487 G A 0.053488 1.8635e-05
12:58310227 C T 0.048103 -2.5317e-05
12:58320100 A G 0.077111 -2.3724e-05
12:58323802 A G 0.041462 -2.9373e-05
12:58327460 T C 0.165927 -1.1404e-05
12:58327497 A C 0.057094 1.9374e-05
12:58335626 T A 0.663125 -2.0872e-06
12:58337132 T A 0.664661 -2.1800e-07
12:58339982 A G 0.025522 -3.3009e-05
12:58350631 T C 0.755323 -1.7397e-06
12:58357941 T C 1.221904 -5.0391e-06
12:58378795 T C 1.325219 -9.6583e-06
12:58381137 C G 0.078322 -6.7801e-05
12:58398189 A G 0.074586 -6.1304e-06
12:58398264 A G 0.055007 -2.6958e-05
12:58406851 T C 0.044153 7.2305e-07
12:58407669 C G 0.033387 -1.2386e-05
12:58422642 G A 0.185122 5.3134e-06
12:58437375 T C 0.133842 1.3156e-05
12:58463921 T C 0.096223 -8.5413e-06
12:58464571 C T 0.031783 -7.0335e-06
12:58464881 C T 1.316173 -1.0904e-05
12:58467996 G T 0.076222 -1.9051e-06
12:58468331 A G 0.593837 1.4096e-05
12:58470456 A C 0.089452 -1.6708e-06
12:58478688 C A 0.447917 9.3345e-06
12:58496461 A G 0.039881 8.0512e-06
12:58498926 T C 0.552667 -1.0541e-05
12:58498947 C T 0.095606 -2.8313e-06
12:58501056 G A 0.061258 7.3649e-05
12:58520522 A G 0.976701 -1.9632e-05
12:58524700 G A 0.082788 1.8675e-05
12:58527155 A G 0.032101 6.1123e-07
12:58534244 C T 1.491045 2.6380e-05
12:58545631 G A 0.264879 -7.1913e-06
12:58547966 C T 0.316062 2.2658e-05
12:58558741 A C 1.146594 1.8337e-05
12:58569801 G A 0.491460 -3.3566e-05
12:58572773 A G 1.224407 -1.3363e-06
12:58579920 T C 0.126840 6.7044e-06
12:58580570 T C 0.272867 4.0133e-05
12:58580866 A C 0.607674 2.1421e-05
12:58599529 A G 0.661671 3.6843e-05
12:58603248 T G 0.098962 7.4234e-06
12:58619673 T C 0.047090 -1.2760e-05
12:58631084 G T 0.110085 1.6925e-06
12:58631149 A G 0.076978 1.7942e-06
12:58637686 T C 0.099280 3.3641e-05
12:58643380 T C 0.251808 2.1647e-05
12:58662712 T C 0.426803 -5.6077e-05
12:58676855 A G 0.038531 1.4000e-05
12:58680317 T C 0.034055 8.8441e-06
12:58692309 A G 0.109358 -2.0197e-05
12:58694264 T C 1.295792 1.5327e-05
12:58703046 C A 0.035029 -3.3411e-05
12:58716013 T C 0.042907 2.7837e-05
12:58719829 T C 0.063579 4.3106e-05
12:58733272 A G 0.394949 -1.4187e-05
12:58737868 G C 0.283140 -8.7002e-06
12:58738001 T C 0.047538 3.4589e-05
12:58758185 A G 0.079464 3.0515e-05
12:58761753 G A 0.082772 1.7921e-05
12:58764851 T C 0.048730 -3.4807e-05
12:58766008 A G 0.045179 -9.7329e-06
12:58766772 T C 0.046477 -1.4368e-05
12:58773163 A G 0.082924 -3.1018e-05
12:58773321 C T 0.026122 -2.8216e-05
12:58773743 C T 0.042046 2.1054e-05
12:58774800 C T 0.076923 6.0103e-06
12:58781452 T C 0.396091 -2.3840e-05
12:58782457 C T 0.040407 -1.2214e-06
12:58785127 A C 0.024753 1.1872e-05
12:58785914 C A 0.041235 3.2452e-06
12:58788512 G A 0.283951 1.0285e-04
12:58802336 A G 0.021306 1.0242e-05
12:58803330 A G 0.142054 -2.4976e-05
12:58810163 T G 0.203903 4.3486e-05
12:58815844 T C 0.365957 1.1625e-04
12:58819209 T C 0.062424 1.0445e-05
12:58819647 A G 0.031355 8.2531e-06
12:58833278 T C 1.352951 2.7156e-05
12:58835683 C A 0.070402 3.6353e-05
12:58837760 A C 0.122764 5.7696e-05
12:58838157 A G 0.420289 8.9189e-05
12:58838502 G A 1.955334 -5.2579e-06
12:58838656 G C 1.020559 9.9322e-06
12:58838718 G A 0.024753 -3.6815e-06
12:58839871 C T 0.176229 -4.9497e-06
12:58840316 C T 0.092379 -2.0825e-06
12:58842292 C T 0.681416 7.9669e-05
12:58842332 T C 0.061817 -2.5949e-05
12:58846900 T C 0.026486 9.1750e-07
12:58848002 C T 0.482774 -2.8900e-05
12:58851283 A G 1.140820 6.4152e-05
12:58859276 C T 0.354249 -2.3166e-05
12:58859683 C T 0.034584 -7.3524e-07
12:58871889 G C 0.021163 1.2172e-06
12:58872686 G A 0.026833 1.0384e-05
12:58873543 A G 0.044325 -1.8653e-05
12:58878327 G A 0.447577 -7.6583e-06
12:58879257 G A 0.171717 5.5621e-06
12:58885520 T G 0.794098 -6.4805e-06
12:58885544 A G 0.046467 6.8000e-06
12:58912646 C T 1.523925 -4.5055e-05
12:58928637 A G 0.076459 -5.1041e-05
12:58939284 T C 0.038028 3.6450e-06
12:58945848 G A 1.343697 -1.9851e-05
12:58946854 G A 0.027956 1.1860e-05
12:58951134 A G 0.117531 9.6615e-07
12:58953662 A G 0.108248 -2.3571e-05
12:58958317 T C 0.106408 -1.7920e-06
12:58960854 T C 0.080467 -2.7654e-05
12:58966670 G A 1.385870 -1.6001e-06
12:58971294 T C 0.061788 -1.1144e-05
12:58971295 A G 0.028362 -1.4116e-05
12:58976028 C A 0.092256 7.6180e-06
12:58977082 C T 0.054731 -5.3254e-06
12:58980788 T C 1.025454 -1.3877e-05
12:58984399 A T 0.053189 -1.2196e-05
12:59001589 T C 1.367479 -1.6959e-05
12:59007671 T C 0.083181 2.5475e-07
12:59009680 A G 1.342915 -1.6182e-05
12:59012822 G T 0.145209 3.8020e-05
12:59013250 C T 0.039868 -8.7837e-06
12:59013918 G A 0.092603 -7.7223e-05
12:59016962 G A 1.265190 -1.2840e-05
12:59017870 T C 0.060366 -2.9837e-06
12:59040014 A G 0.058652 4.2296e-07
12:59044934 G A 0.052196 -2.5586e-05
12:59049994 G A 0.031004 -1.5076e-05
12:59052491 T C 0.106966 1.6518e-05
12:59053865 C T 0.064946 3.3960e-06
12:59056503 G A 0.074258 -9.9022e-06
12:59059675 C A 0.162187 2.0712e-05
12:59061523 G T 0.154073 -1.9091e-05
12:59066723 T C 0.039313 -1.9652e-05
12:59079775 A G 0.153878 8.5996e-07
12:59079816 C T 0.215085 2.8954e-05
12:59082267 A G 0.673957 -4.4111e-05
12:59089418 T C 0.027885 1.6204e-05
12:59111385 G A 0.160931 1.8184e-06
12:59112134 T C 0.051329 -1.5643e-05
12:59112622 T C 0.113740 1.4387e-05
12:59115383 T C 1.276927 -4.2457e-05
12:59124911 A G 0.028706 -7.8888e-06
12:59128060 G A 0.206759 1.1156e-05
12:59138636 A C 0.031501 8.4581e-06
12:59139204 G A 0.075420 6.1439e-06
12:59140061 C T 0.035717 -1.2985e-05
12:59144447 G A 1.112267 4.7902e-05
12:59157252 C T 0.706571 -2.3868e-05
12:59160942 G A 1.828630 -9.1215e-06
12:59168527 C T 0.036879 -1.8378e-05
12:59180203 A G 0.082347 2.9937e-06
12:59206866 G A 0.131557 -4.6835e-07
12:59207331 C A 0.059626 -2.6744e-05
12:59213780 A G 0.035165 -1.4793e-05
12:59216171 C T 0.767680 -1.7774e-05
12:59223220 A C 0.160233 -1.9820e-05
12:59224031 G A 0.084395 -2.5082e-10
12:59224062 A G 0.040865 -1.1592e-05
12:59225773 G A 0.034763 -1.2218e-05
12:59242793 T C 0.106100 -3.9542e-06
12:59243314 A G 1.883916 3.2771e-05
12:59245119 G C 0.036327 -1.1875e-05
12:59256082 T C 0.148701 -1.2150e-05
12:59256812 T C 0.076121 -3.8985e-05
12:59257348 T C 0.089361 -6.8207e-06
12:59257477 T C 0.026165 -2.0905e-05
12:59258961 T G 0.100861 3.3143e-05
12:59262015 T C 0.082837 -1.2920e-05
12:59267949 G A 0.020452 3.1659e-05
12:59282525 G A 0.027440 2.9563e-05
12:59282702 C T 0.223783 5.7034e-06
12:59285276 A G 0.057815 5.0020e-05
12:59285729 A C 0.098011 3.6011e-06
12:59293967 T C 0.083122 -2.3302e-05
12:59294631 G A 0.236854 -4.6842e-06
12:59302220 G A 0.048259 -1.8261e-05
12:59302731 A G 0.048259 2.1437e-05
12:59303603 A G 0.074615 -1.8334e-06
12:59306389 C T 0.312823 7.3267e-06
12:59307299 C A 0.164813 -2.8583e-06
12:59308666 T C 0.117729 -1.4330e-05
12:59311394 G C 0.231074 1.4597e-05
12:59312742 T C 0.056020 9.0333e-07
12:59313248 A G 0.249425 -4.0772e-05
12:59315750 G A 0.441637 -6.0446e-05
12:59322352 G T 0.461800 -1.1359e-05
12:59324641 A G 0.076524 2.3778e-05
12:59325739 A G 0.103422 -1.8093e-05
12:59337297 A G 0.041641 1.0490e-06
12:59337307 A G 0.201225 5.6422e-05
12:59346258 A G 0.041517 -1.2386e-05
12:59361098 C T 0.145861 1.9977e-05
12:59399071 A G 0.256135 1.5117e-06
12:59399465 A G 0.482826 -5.4671e-07
12:59412971 A G 0.023594 1.0918e-05
12:59416534 G T 0.108563 -2.8522e-09
12:59418461 C T 0.292053 -4.8112e-05
12:59430962 G A 0.111617 4.6378e-06
12:59440232 C T 0.045779 -1.2128e-05
12:59447762 A C 0.020390 -2.7868e-05
12:59449385 G A 1.748598 -4.8962e-06
12:59457691 T C 0.046341 -3.7830e-05
12:59458350 A G 0.082814 2.2853e-05
12:59467538 A G 1.710258 -2.3742e-05
12:59468830 C T 0.077017 9.7390e-06
12:59477088 T G 0.310937 2.7891e-05
12:59477726 A G 0.024055 -2.8239e-05
12:59494650 A G 0.049483 -7.4557e-06
12:59501289 A G 0.034630 1.2882e-05
12:59508202 A G 0.049564 -6.3947e-06
12:59509860 A G 0.167761 8.6376e-06
12:59512511 C A 0.250919 1.9232e-05
12:59519188 C A 1.555361 -2.2921e-05
12:59531067 A G 1.405835 -4.9184e-05
12:59536329 G A 0.176842 3.0781e-05
12:59546012 T G 1.434675 2.1003e-05
12:59551235 G A 0.273049 1.6502e-05
12:59551798 C T 0.265505 2.6907e-05
12:59554040 C T 0.122842 2.3891e-05
12:59554485 A G 0.446291 -2.4789e-05
12:59561694 T G 0.292959 1.3002e-05
12:59575430 T C 1.334135 2.5448e-05
12:59580749 G A 0.050933 -1.2002e-05
12:59586950 G T 0.407452 5.1641e-05
12:59589375 A G 0.066273 -2.0360e-06
12:59606352 A G 0.293338 1.5854e-05
12:59608059 C T 0.066757 3.3982e-05
12:59608831 G C 0.135640 -2.7252e-05
12:59614356 T C 0.044555 -1.2867e-05
12:59630499 T C 0.447067 8.1463e-05
12:59635255 G A 0.072999 -1.5238e-05
12:59649718 A G 0.136390 5.2433e-06
12:59649970 T A 0.029729 2.3518e-05
12:59650138 G C 0.106051 -2.3300e-05
12:59656821 T G 0.111432 -1.8624e-05
12:59657494 T G 1.707473 8.4067e-06
12:59670247 G A 0.061875 -1.1068e-05
12:59680013 T C 0.347449 -7.7569e-06
12:59707258 A G 0.304257 1.6267e-05
12:59724580 A G 0.055922 -1.3915e-05
12:59734392 T G 0.304945 9.5487e-06
12:59746462 A G 0.602059 -6.8065e-05
12:59749914 C T 1.932847 -3.0928e-05
12:59752483 A C 0.109917 2.9107e-05
12:59766639 A G 1.745667 -1.1171e-05
12:59792136 T G 0.740646 1.6509e-06
12:59796103 A C 0.745995 3.1718e-06
12:59799505 C T 0.349488 -3.5468e-06
12:59818076 T C 0.236585 -1.5157e-05
12:59819536 A G 0.039855 1.1792e-05
12:59842203 G A 0.534786 -2.4344e-05
12:59843473 C T 1.782793 -1.5526e-05
12:59846071 G A 0.096219 1.7637e-05
12:59848381 G A 0.124279 -1.3311e-05
12:59850241 T G 0.105674 1.0933e-05
12:59854058 T C 0.063592 -1.2377e-05
12:59858000 G A 0.317533 -3.3124e-06
12:59885589 C T 0.068883 -2.7586e-05
12:59888726 A G 0.200031 -1.0338e-05
12:59897323 G C 0.022659 6.9491e-06
12:59908060 G C 0.302845 -4.2901e-05
12:59908437 C A 0.394368 2.6320e-05
12:59908557 A G 0.029199 2.7933e-05
12:59909519 C T 0.161438 -8.3377e-06
12:59910482 G T 0.144202 -3.7812e-05
12:59917056 G A 0.119190 -1.6724e-05
12:59918266 C T 0.577088 2.6385e-06
12:59952666 A C 0.394381 2.3794e-05
12:59962553 C A 0.400016 -2.4496e-05
12:59969901 A G 0.141021 -1.0809e-06
12:59970843 G A 1.667429 9.7155e-07
12:59972130 G A 0.055358 1.9868e-05
12:59975278 C A 0.275834 -7.1906e-06
12:59977529 T C 0.112387 8.9141e-06
12:59979962 G A 0.594496 1.3727e-05
12:59991655 T C 0.407647 -9.0378e-05
12:60007747 T C 0.355801 2.9292e-05
12:60008397 C T 0.028560 1.7296e-05
12:60016918 G C 0.310694 -2.5114e-05
12:60017519 C T 0.049957 -9.9073e-07
12:60021450 A G 0.094109 -7.5412e-06
12:60031269 C T 0.075550 9.3507e-06
12:60032505 G A 0.067750 7.5834e-06
12:60037992 C T 0.252285 3.6412e-05
12:60050575 T C 0.101659 -5.7959e-06
12:60055500 G A 0.361114 8.0771e-06
12:60055917 C T 1.905865 8.3827e-06
12:60063923 A C 0.419581 7.1967e-05
12:60066241 T C 0.056150 -3.1163e-05
12:60066568 G A 0.026859 -4.9515e-05
12:60068955 T C 0.136925 1.6627e-05
12:60073240 G A 0.117444 -2.0059e-05
12:60078830 A G 0.431672 3.5810e-05
12:60098990 T C 0.032867 -3.5094e-05
12:60104954 C T 0.269507 3.2395e-05
12:60111326 G A 0.633699 8.8476e-06
12:60121267 A G 0.045451 -1.4317e-05
12:60121896 A G 0.020728 -1.6925e-06
12:60126573 A G 0.149993 1.6726e-07
12:60173356 T A 0.501646 -7.3789e-06
12:60187486 C T 1.312933 3.3405e-05
12:60196572 C T 0.157835 -4.7137e-06
12:60199992 A G 0.277768 7.9418e-06
12:60200783 A G 0.117317 -1.0572e-05
12:60211378 A G 0.111731 -9.3490e-05
12:60215784 C G 1.971722 -2.0180e-05
12:60217809 A G 0.490772 5.6564e-06
12:60233832 C T 0.141911 -3.4874e-06
12:60234549 G T 0.529410 3.2422e-05
12:60240700 T C 1.084736 1.8487e-05
12:60244137 T C 0.049372 1.7173e-06
12:60252616 T G 0.584103 -1.3526e-05
12:60252668 T C 0.026697 -7.7446e-07
12:60258230 C G 0.040531 8.3137e-06
12:60264278 C T 0.070227 -2.9514e-05
12:60273359 G A 0.132024 4.8172e-05
12:60275179 G C 0.143102 -7.2770e-06
12:60281328 C T 0.030647 3.9050e-05
12:60281942 A C 0.382553 4.3874e-05
12:60286137 G A 0.377882 3.5114e-05
12:60287737 A G 0.119570 -2.8572e-05
12:60297859 T C 0.070976 -3.8307e-05
12:60300851 T A 0.115876 1.3710e-06
12:60303887 G A 0.065919 -1.1659e-05
12:60308368 C T 0.857946 2.2641e-06
12:60330977 G A 0.023458 1.6264e-05
12:60334470 T C 0.025629 -1.1915e-05
12:60337042 A C 0.036288 -7.3728e-06
12:60359949 G A 0.612465 -4.6494e-06
12:60366639 T C 0.042975 6.0347e-05
12:60376856 C T 0.034016 -2.1565e-05
12:60389533 A C 0.038917 -6.1196e-06
12:60396105 C T 0.102500 7.9532e-06
12:60399197 G A 0.509750 1.1121e-06
12:60423137 C A 0.965867 -1.0104e-05
12:60430105 T C 0.048334 -9.1122e-06
12:60446201 C T 0.310574 3.5442e-05
12:60451794 T C 0.107846 -1.9112e-06
12:60459000 T G 0.026892 2.3374e-05
12:60462226 C A 0.100416 -2.3507e-05
12:60491425 G T 0.042825 -1.6344e-05
12:60504592 T G 0.102308 -6.0322e-05
12:60526385 G A 0.159656 -6.0338e-05
12:60541911 A G 1.005382 1.2332e-05
12:60556158 T G 0.039333 -5.0059e-06
12:60563183 A C 0.053241 1.4819e-05
12:60568891 A G 1.947590 -2.1940e-05
12:60581233 G T 0.039138 2.7323e-06
12:60596572 G A 0.091149 2.1062e-06
12:60597936 C A 0.054757 -1.0106e-05
12:60654796 C T 0.130015 3.3418e-05
12:60660062 T C 0.080487 -2.0556e-05
12:60705974 T C 0.080428 -6.5994e-06
12:60708745 G T 0.030443 1.5166e-05
12:60715538 C T 0.050193 7.9534e-06
12:60722910 G A 1.043497 -6.7161e-06
12:60745775 C T 0.037619 9.9173e-07
12:60747323 T C 1.967474 -1.1499e-05
12:60761940 T C 0.032325 1.9634e-05
12:60783582 T C 0.038158 -2.0536e-05
12:60786033 T C 0.273574 1.8762e-05
12:60788131 T C 0.294724 1.6879e-05
12:60792462 T C 0.050781 5.7980e-06
12:60797703 T A 0.441802 9.1859e-06
12:60803114 T C 0.342084 -4.5361e-05
12:60808945 C T 0.925437 -2.1501e-05
12:60810652 C T 0.465993 -5.0291e-05
12:60814778 G A 0.068536 -2.7184e-05
12:60819558 G T 1.607729 8.8999e-06
12:60834788 A G 0.079679 2.9409e-06
12:60843876 A G 0.038956 -2.3943e-07
12:60853287 A G 0.120320 3.8706e-06
12:60859665 G A 0.413823 3.4000e-06
12:60864326 A G 0.037113 -1.0462e-05
12:60898483 A G 0.392615 -2.5002e-05
12:60902256 T C 0.032851 -2.0955e-05
12:60921767 C T 0.032838 9.8309e-06
12:60922079 C T 0.106827 8.3563e-06
12:60929378 C T 0.083661 -3.4014e-06
12:60949665 T C 0.034893 1.7012e-05
12:60953913 G A 0.819341 6.3868e-06
12:60954658 A G 0.149191 -5.2451e-06
12:60967529 T C 0.021588 -7.7997e-06
12:60969425 G A 0.834482 3.6029e-06
12:60970510 C A 0.103282 1.5085e-05
12:60971677 T C 0.034373 1.6485e-05
12:60975232 G A 0.025097 1.1589e-05
12:60975826 A G 0.029686 -8.4036e-06
12:61010814 A G 0.394816 -1.2710e-05
12:61025751 C T 0.057409 1.0385e-05
12:61026681 T C 0.023613 -2.5665e-05
12:61027908 A G 0.045815 4.3441e-05
12:61032079 T C 0.051839 9.5515e-06
12:61036347 C T 0.095716 -4.0827e-05
12:61041718 T G 0.049573 -1.7477e-05
12:61042978 T G 0.077179 -3.1420e-05
12:61066250 T G 0.039057 1.0997e-05
12:61071645 T C 1.869995 5.5410e-05
12:61072734 G C 0.336855 7.2245e-06
12:61080918 A C 0.040086 -6.5177e-06
12:61099113 G T 0.060392 2.6750e-05
12:61104629 T C 0.027304 1.3859e-05
12:61161725 A G 0.360800 1.2887e-05
12:61162725 T C 0.310327 -3.4941e-06
12:61196087 A G 0.175531 1.0242e-06
12:61216076 T G 0.027521 -2.0190e-05
12:61216104 G A 0.081185 -4.9938e-05
12:61233333 A G 0.074807 -1.0891e-07
12:61237181 T C 1.673243 -6.7552e-06
12:61238979 C T 0.114328 -1.8776e-05
12:61255422 T C 0.054731 1.5918e-05
12:61258329 A G 0.619579 6.8068e-06
12:61262470 A G 0.040596 1.3053e-05
12:61267533 A T 0.034341 2.1657e-05
12:61267646 T C 1.323476 -5.7756e-06
12:61269422 T C 1.670003 -2.5195e-06
12:61301498 G T 1.645075 -1.0641e-05
12:61313333 C A 0.110686 5.3127e-05
12:61316609 A G 0.210229 3.9488e-05
12:61320339 A G 0.399766 4.8204e-05
12:61330446 T C 0.483213 -3.9612e-05
12:61332178 A C 0.213592 1.1123e-05
12:61344597 C T 0.057850 5.0423e-06
12:61356665 T C 1.102802 7.5468e-06
12:61384736 G A 0.118138 1.1440e-05
12:61386860 G A 0.947969 -6.3764e-07
12:61389065 C A 0.475582 -1.3596e-05
12:61391528 A C 0.105593 -7.7613e-05
12:61391870 T C 0.056133 3.4611e-06
12:61410658 G A 0.783189 3.4362e-06
12:61437007 A C 0.024574 -1.3778e-05
12:61437473 T C 0.066799 -1.9203e-05
12:61439231 A G 0.051962 -1.8062e-05
12:61442061 A G 0.396604 -9.1373e-06
12:61445062 T G 0.082606 1.6986e-05
12:61447123 C G 0.052754 -4.4352e-07
12:61459495 G A 0.053264 2.8176e-06
12:61460081 C T 0.044942 -5.8955e-05
12:61468937 A G 1.500646 6.2759e-05
12:61486769 C T 0.042585 3.9943e-06
12:61492655 A G 0.777138 -7.0962e-06
12:61493064 G A 0.075066 -2.4745e-05
12:61511856 A C 0.722479 6.6998e-05
12:61521367 T C 0.037785 8.0069e-06
12:61522279 T C 0.022266 2.9403e-06
12:61531533 T C 0.763129 -5.5802e-06
12:61544837 C A 1.492038 6.0119e-05
12:61553951 T C 0.110193 -2.5851e-05
12:61556149 C T 0.568474 -3.7474e-05
12:61564277 C T 0.050875 1.9915e-05
12:61569527 A G 0.060437 -5.4020e-05
12:61585475 A G 0.028274 -7.2066e-06
12:61588393 G T 0.051865 -2.1700e-05
12:61591503 T C 0.061794 1.1528e-05
12:61604963 C A 1.101779 -2.9754e-05
12:61605700 G A 0.790638 -4.6674e-05
12:61622793 G A 0.767365 -1.1103e-05
12:61629784 T G 0.134871 -8.9005e-06
12:61653515 C T 0.185535 -8.0357e-06
12:61668910 T C 0.122705 -5.7431e-05
12:61669968 C T 0.821970 2.9606e-05
12:61675092 A G 0.635932 3.8182e-05
12:61686357 G A 0.051923 3.8976e-05
12:61700985 G A 0.039875 3.6655e-05
12:61703833 T C 0.098501 -7.1994e-06
12:61726502 A G 1.473530 -6.8638e-07
12:61727040 C A 0.405105 -1.9418e-05
12:61732505 G A 0.235848 -1.3550e-05
12:61738896 C T 0.253243 -5.2725e-06
12:61747525 A G 0.711378 -3.5709e-06
12:61749429 T G 0.397270 -3.2391e-05
12:61753161 T A 0.055176 2.0830e-05
12:61755345 C T 0.182701 2.2122e-05
12:61765951 C T 0.139564 -5.1022e-06
12:61769639 C T 0.080662 -2.0659e-05
12:61771912 A C 0.037733 3.1887e-05
12:61775492 C A 0.157617 1.3584e-05
12:61787362 C A 0.947979 -6.0361e-06
12:61793160 T C 0.065403 1.0822e-05
12:61802276 G A 0.609193 -3.7575e-05
12:61805675 A G 0.118284 -3.1021e-05
12:61815642 T C 0.158753 4.7228e-05
12:61816598 C T 0.049178 3.4845e-06
12:61819897 A C 0.055539 2.1119e-05
12:61826598 C T 0.074391 8.4028e-06
12:61827579 T C 1.133686 -2.2151e-05
12:61843499 G A 1.563524 3.5425e-05
12:61844049 C T 0.951037 -1.8969e-05
12:61870907 G T 0.078572 1.0084e-05
12:61875616 T C 0.409192 2.0882e-05
12:61882648 A G 0.127139 -6.4299e-05
12:61883465 C T 0.044835 4.6580e-06
12:61884068 A G 0.526668 -1.2233e-06
12:61886168 G A 0.042829 -2.0875e-05
12:61899005 C T 1.045818 -1.7188e-05
12:61900771 C T 0.086842 -3.4139e-06
12:61901722 A G 0.157948 3.6087e-06
12:61905065 C T 0.036710 1.3760e-05
12:61916904 A G 0.022192 -1.2260e-05
12:61921761 C T 0.408792 -3.6247e-06
12:61922878 G T 0.544854 3.0529e-05
12:61929024 G T 1.699440 6.5128e-06
12:61929211 T C 0.537058 -2.3255e-05
12:61931494 A G 1.160668 3.1524e-05
12:61945122 G A 1.698447 8.2336e-06
12:61948071 C A 0.139223 7.9108e-06
12:61952679 A G 0.103821 -7.9587e-06
12:61958515 T C 1.822044 9.8029e-06
12:61962738 T G 1.077075 2.5722e-05
12:61965946 T C 0.288310 2.3546e-05
12:61971051 T G 0.709651 3.6777e-06
12:61980125 T G 0.147682 9.9499e-06
12:61983154 T C 0.074842 2.7898e-05
12:61994640 C A 0.028213 6.5030e-06
12:62003791 A G 0.044328 1.5459e-05
12:62004401 G A 0.096528 2.1476e-05
12:62006001 T C 0.083161 6.8242e-06
12:62026764 C A 0.161801 2.0130e-05
12:62026911 T C 0.038242 6.0554e-06
12:62033450 T C 0.143793 6.2391e-07
12:62040367 C A 0.895962 -5.0144e-06
12:62046129 T C 0.797996 -9.2617e-06
12:62056228 A G 0.097368 1.1664e-05
12:62058270 G T 0.040742 -7.4854e-05
12:62067489 T C 0.025960 -1.5761e-05
12:62075749 T C 0.045299 -1.5603e-05
12:62081939 T C 0.022114 5.9877e-06
12:62086871 A C 0.064472 -1.0850e-05
12:62095234 C T 0.060674 1.8799e-05
12:62095536 C T 0.049044 -4.2432e-06
12:62112031 C T 1.700274 -1.7548e-05
12:62123821 C T 0.069295 3.2043e-05
12:62132215 G A 0.685499 -1.1759e-05
12:62132390 A G 0.083625 -1.7705e-05
12:62138153 C T 0.682016 -1.1496e-05
12:62150800 G A 0.918247 5.4341e-06
12:62160174 G A 0.235358 2.8502e-05
12:62161862 T C 0.037337 1.2284e-05
12:62178206 A G 0.069162 2.4063e-05
12:62183808 G T 0.024678 -1.0220e-06
12:62207876 G A 0.062274 -4.4093e-06
12:62211858 A G 1.712576 -2.3033e-05
12:62217806 T C 0.117694 -1.1660e-05
12:62228420 C A 0.064508 7.0398e-06
12:62233811 G A 0.245092 5.5328e-06
12:62239600 C A 0.201598 2.4347e-05
12:62255705 G A 0.662720 -2.0478e-05
12:62264476 C T 1.526574 4.5591e-06
12:62265602 A G 0.278826 -4.7864e-06
12:62266487 T C 1.571317 6.0405e-06
12:62272519 G A 1.317185 -8.7065e-06
12:62274027 T C 0.959823 2.4042e-05
12:62276503 G T 0.052128 -2.4413e-06
12:62279636 C A 0.026638 -1.9221e-06
12:62280573 T G 0.021864 4.0061e-06
12:62281050 C T 0.619015 -2.2596e-05
12:62286036 A G 0.942065 1.4690e-05
12:62296066 C A 1.934444 -3.3854e-05
12:62302417 C T 1.593100 -4.1243e-06
12:62304706 A C 0.668257 6.9076e-06
12:62306768 T G 0.045776 -4.5477e-06
12:62307841 A G 0.061953 1.7592e-05
12:62311544 T C 0.034425 3.2167e-05
12:62314424 A C 0.105032 -1.8630e-05
12:62315394 G A 0.085252 -2.3944e-05
12:62334359 C A 0.027187 1.6559e-06
12:62344834 A C 0.055397 2.5698e-06
12:62358292 C T 0.242505 -1.0383e-05
12:62366343 G T 0.165534 -1.8930e-05
12:62366508 G A 0.207749 -2.2528e-05
12:62372771 C A 0.270368 -5.6634e-05
12:62372958 G A 0.911301 3.9184e-05
12:62383827 G A 0.291287 2.4295e-05
12:62384498 T C 0.226400 4.5097e-06
12:62387282 C T 0.755446 -5.1154e-06
12:62389592 C T 0.067526 -5.2085e-06
12:62390768 G A 0.448658 -2.6824e-05
12:62393257 T C 1.747037 9.3636e-08
12:62396631 A G 0.239458 2.3190e-05
12:62397743 T C 0.200086 2.2427e-05
12:62403326 G A 0.040589 1.0132e-05
12:62403802 C T 0.234829 -1.8746e-05
12:62408708 T C 0.194899 3.7926e-05
12:62409458 T C 0.048304 8.0025e-06
12:62411758 C T 0.032968 2.6254e-06
12:62416741 A G 0.786554 -3.6005e-05
12:62427937 C T 0.277148 -3.4955e-05
12:62429848 T C 0.124688 -3.3817e-05
12:62453525 T C 1.677576 -4.6534e-06
12:62456121 A G 0.974773 3.1397e-06
12:62472340 G A 0.050946 6.7586e-08
12:62477050 A G 0.027651 2.4050e-05
12:62478258 G A 0.038827 5.8422e-06
12:62481592 G A 0.033867 1.6069e-08
12:62486000 T C 0.317640 7.4159e-05
12:62494988 G A 0.183318 -3.1929e-05
12:62495503 G T 0.126522 6.2404e-06
12:62509715 C T 0.296123 1.1190e-05
12:62510495 G A 0.489714 2.8283e-05
12:62519968 A G 0.031790 2.3176e-05
12:62525039 C T 0.325277 9.9526e-06
12:62525828 C A 0.968340 -6.5899e-06
12:62526901 A C 0.550054 -1.5385e-05
12:62544811 C T 0.291271 1.8475e-05
12:62547150 A G 0.799849 2.9224e-05
12:62552757 C A 0.154248 3.0160e-05
12:62554458 A G 1.745780 1.6870e-05
12:62559214 C A 0.035000 6.4844e-06
12:62563285 T C 0.593889 1.3762e-05
12:62567495 C A 1.855184 3.0399e-05
12:62570974 A G 0.078938 6.8717e-05
12:62578050 G A 1.759085 -2.9160e-06
12:62578111 C T 0.093084 1.6051e-05
12:62581634 G A 0.128084 -1.9238e-05
12:62582231 C T 0.202611 7.5182e-06
12:62591805 C A 0.038226 1.0140e-07
12:62603328 C T 0.341412 -2.6107e-05
12:62607050 G C 0.055461 3.0931e-06
12:62610860 G A 0.255696 -8.8986e-06
12:62612824 G A 0.056098 -7.0376e-06
12:62619622 G A 0.216571 -7.3385e-06
12:62642222 C A 0.032397 -3.9143e-05
12:62643582 C G 0.095125 5.0255e-06
12:62651099 C T 1.876292 -1.7929e-05
12:62670003 T C 0.084021 -8.5302e-06
12:62676808 A G 1.940403 -3.9015e-06
12:62713154 C T 0.027083 -9.1153e-07
12:62714343 C G 0.610890 2.6216e-07
12:62765577 G T 0.211628 5.8525e-06
12:62774082 T C 0.211764 4.5369e-06
12:62781002 G A 0.155420 1.8525e-05
12:62788098 T C 0.415362 8.6988e-06
12:62817056 G A 0.043897 8.2602e-06
12:62822345 A G 1.223728 9.8605e-06
12:62825160 A G 0.161288 -6.9687e-06
12:62825950 G A 0.077241 -2.8709e-05
12:62831343 C T 0.650246 -2.4313e-05
12:62846446 A G 0.401476 3.7566e-05
12:62876103 G C 0.204565 2.5428e-06
12:62876438 G A 0.069506 1.7425e-05
12:62912251 T C 0.110241 1.6190e-05
12:62928633 A G 0.727980 -5.5645e-05
12:62937259 G A 0.978386 -5.2110e-05
12:62942685 A G 0.074557 -1.9132e-05
12:62946748 A G 0.024831 -7.2077e-06
12:62950235 C T 1.545691 -2.9595e-05
12:62954990 C A 0.098589 -9.8517e-06
12:62957292 T C 0.040375 -7.2833e-06
12:62959137 G A 0.217409 2.7536e-05
12:62961299 T C 0.718860 -5.8226e-05
12:62963080 C T 0.019946 -2.7225e-05
12:62969704 T C 0.284876 -3.3281e-05
12:62977789 A G 0.027229 -5.0264e-06
12:62978095 A G 0.042384 7.7305e-06
12:62979216 A G 0.361630 2.4708e-05
12:62992001 A G 1.813690 -1.3084e-05
12:63004002 A G 1.323920 -4.8509e-06
12:63004583 A G 1.683694 1.7341e-06
12:63006502 G A 0.567659 -9.1348e-06
12:63008965 A G 0.195749 1.4537e-05
12:63010575 C T 0.029122 3.4027e-06
12:63027483 T C 0.347625 2.9302e-05
12:63032443 A G 0.212245 2.6316e-05
12:63040221 T G 0.048548 3.6990e-05
12:63043550 C T 1.338309 1.8001e-05
12:63044181 T G 0.503843 -4.2863e-07
12:63045999 C T 0.873867 -2.0154e-06
12:63050251 G T 0.112510 -1.2349e-05
12:63052199 G A 0.356716 2.3804e-05
12:63054660 A G 0.094415 2.6937e-06
12:63058514 C T 0.135166 -5.5480e-06
12:63060324 G C 0.917962 3.1741e-05
12:63060342 A G 1.819441 -8.7407e-06
12:63063187 T C 0.035159 -1.1920e-05
12:63064799 C T 0.123812 -4.0435e-06
12:63066681 C A 0.221547 1.7464e-05
12:63073959 T G 0.899564 4.4059e-06
12:63077052 A G 0.184392 2.1897e-05
12:63077361 A T 0.087131 -1.1179e-05
12:63078183 T G 0.094463 7.2097e-06
12:63079164 A G 0.032718 4.3138e-06
12:63081886 A G 0.077926 3.3312e-06
12:63083521 A G 0.166586 1.1558e-05
12:63086003 G A 0.056893 -5.0601e-07
12:63086591 G A 0.267303 -4.8292e-06
12:63089658 G A 0.456227 -3.0691e-06
12:63092341 A G 0.175206 -2.0844e-05
12:63093870 T C 0.053929 1.2761e-05
12:63094309 C T 0.021156 -3.0854e-05
12:63097348 C T 0.801573 1.2703e-05
12:63097996 A G 1.118703 -1.7798e-05
12:63098281 C A 0.226822 -2.9191e-07
12:63100892 G A 0.127837 3.6553e-05
12:63103086 G A 0.032384 -1.4441e-05
12:63112891 T A 0.046006 -2.0146e-05
12:63116494 C T 0.159662 8.2772e-06
12:63131908 T G 0.026590 -2.5954e-05
12:63133301 C T 0.140437 1.1642e-05
12:63133608 A G 0.210596 5.3924e-06
12:63136043 T C 0.222057 -8.6988e-06
12:63139188 A G 0.169935 -1.6810e-05
12:63142592 C T 0.817179 5.1238e-06
12:63143664 C T 0.028245 1.9683e-06
12:63144442 T C 0.739675 2.0410e-05
12:63150691 G A 0.207162 2.8436e-05
12:63154696 C G 0.158257 1.9511e-05
12:63155138 A C 1.502288 4.6840e-05
12:63156479 T C 0.366379 -1.2293e-05
12:63157183 C T 0.736254 -4.1731e-05
12:63158517 A G 0.787593 5.0060e-05
12:63159620 A C 0.278573 3.4961e-05
12:63161729 C T 0.052410 -4.0514e-05
12:63162879 C T 0.197833 4.7801e-06
12:63163070 A G 0.116928 1.2981e-05
12:63168607 A C 0.552005 3.0383e-05
12:63169081 T G 0.308759 -2.6356e-05
12:63172409 C T 0.171198 3.8593e-05
12:63175349 C T 1.070249 -2.4729e-06
12:63184842 A C 0.057250 -1.8713e-05
12:63192051 A G 0.273107 2.1359e-05
12:63193819 T G 0.161331 3.6540e-05
12:63196996 G A 0.355184 4.1923e-05
12:63204843 C T 0.179939 3.0813e-05
12:63212175 A G 0.375526 1.6274e-05
12:63222016 T C 0.196665 1.7297e-05
12:63222145 G A 0.158695 -3.6082e-06
12:63223784 T C 0.055663 3.1732e-06
12:63227470 G A 1.838491 3.5739e-05
12:63228171 T C 0.025269 -1.6066e-06
12:63229735 C T 0.046522 -5.9665e-05
12:63234265 G A 1.393466 1.7991e-05
12:63234355 A G 0.081308 2.0332e-06
12:63237235 T C 0.173963 -1.7255e-05
12:63237781 A C 0.074712 -2.7796e-06
12:63238453 G T 0.176080 2.5589e-05
12:63238592 A C 1.399444 2.1828e-05
12:63238759 C G 0.078598 6.8572e-05
12:63239092 G A 1.932643 -3.9440e-06
12:63239226 C T 0.044306 -8.5398e-06
12:63239804 G T 0.137558 2.2004e-05
12:63240672 A G 0.178501 3.3600e-05
12:63248456 A G 0.041913 1.1077e-05
12:63248517 G A 0.620479 -9.5715e-07
12:63252359 G A 0.187180 -2.0848e-05
12:63253733 A G 0.076462 -1.7981e-05
12:63257225 A G 0.228824 -7.9152e-06
12:63257810 T C 0.039534 3.6866e-05
12:63262891 C T 1.128246 3.8580e-06
12:63263722 C G 0.028982 2.7264e-05
12:63266280 A G 0.300589 2.0359e-05
12:63267705 C T 0.093321 -8.4726e-07
12:63270447 T C 0.064576 -9.9498e-06
12:63271387 C A 0.422785 1.0118e-05
12:63273578 A G 0.752824 -2.2289e-05
12:63276875 A G 0.863727 1.0006e-05
12:63286305 G A 0.046756 -9.3669e-06
12:63288667 T C 0.649266 -1.3948e-05
12:63294839 G T 0.127162 3.4005e-06
12:63295131 A G 0.060395 -1.5639e-05
12:63303184 G A 0.935070 -6.1691e-06
12:63305381 C T 1.347105 2.4655e-06
12:63305949 G A 0.019998 -6.1404e-06
12:63311148 C T 0.343541 -2.5089e-05
12:63311967 A G 0.632102 2.5745e-05
12:63312288 G A 0.610111 5.5253e-06
12:63313021 T C 0.121030 -3.0592e-05
12:63316025 A C 0.192020 -4.3305e-05
12:63317126 A G 1.120508 -4.6861e-06
12:63318123 A G 0.192309 2.0035e-05
12:63318213 G T 1.975682 -2.0527e-05
12:63335313 G A 0.037502 -5.0854e-06
12:63337536 A G 0.515051 -2.0012e-05
12:63338618 C T 0.094161 1.9373e-05
12:63339115 T G 0.179452 1.1768e-05
12:63351854 A G 0.038401 -1.7216e-05
12:63352453 A G 1.899960 3.7083e-05
12:63365624 C T 0.024915 -1.7017e-05
12:63383601 C T 0.374961 1.3680e-05
12:63391074 T C 0.916683 4.1406e-06
12:63408446 A G 0.107268 -2.1971e-05
12:63412321 T C 0.923778 7.8614e-06
12:63413273 C A 0.175784 -4.7236e-05
12:63430245 A G 0.082960 -1.1401e-05
12:63432573 C T 0.264032 3.4962e-05
12:63445092 A G 0.218158 2.4359e-06
12:63445745 G A 0.034422 -6.5063e-07
12:63450335 G A 1.069243 -1.7257e-05
12:63452597 G A 0.036246 -2.8873e-05
12:63455928 T C 1.277499 -2.6634e-05
12:63456443 T G 0.155456 1.3443e-05
12:63469825 A C 1.358855 -1.9508e-05
12:63475448 G T 0.053472 -3.8232e-05
12:63479010 A G 0.150119 -1.4635e-05
12:63481914 T G 0.705133 -1.7537e-05
12:63512592 C T 0.082207 -9.7040e-06
12:63518023 T C 1.174496 -2.2957e-06
12:63519675 C A 1.688323 5.7700e-06
12:63523778 G A 0.267635 -2.3154e-06
12:63525369 C A 0.037574 -1.2887e-05
12:63525638 C T 0.037022 -8.8357e-06
12:63541724 C T 0.020033 -3.2193e-06
12:63543693 T G 0.021078 1.2542e-05
12:63554097 T C 0.132504 1.2508e-05
12:63556871 A G 0.216928 -8.5555e-06
12:63579216 T C 0.391132 -1.3440e-05
12:63587919 A G 0.031364 -1.6011e-05
12:63588558 A C 0.024480 -4.8869e-06
12:63598552 G A 0.047512 -1.3898e-05
12:63603178 G T 0.086365 1.3693e-05
12:63608985 G A 0.437683 -1.1374e-06
12:63611353 C T 0.213303 1.7649e-06
12:63614714 T C 0.079935 9.0381e-06
12:63631049 G A 0.819220 -2.4956e-06
12:63652838 G A 0.199044 6.7931e-06
12:63661203 G A 0.079221 2.2647e-05
12:63666496 C T 0.378171 1.2883e-05
12:63671316 G A 0.308840 2.1452e-05
12:63679095 G A 0.577439 1.1580e-05
12:63686308 T G 0.244949 3.0622e-05
12:63694385 C T 0.237896 -3.0291e-06
12:63722665 T C 0.050550 -3.4783e-05
12:63722878 A G 0.031325 -2.2392e-05
12:63722989 A G 0.393183 3.7911e-05
12:63751911 G C 0.056666 1.7635e-05
12:63752972 G A 0.087634 1.7809e-05
12:63754688 A C 0.224335 -2.3941e-05
12:63777473 A G 0.047632 5.3327e-06
12:63781650 A G 0.160925 9.8215e-06
12:63781677 G A 0.767093 -1.7620e-05
12:63790136 A G 0.077325 6.7755e-06
12:63792080 G A 0.643852 -2.5188e-05
12:63797160 T C 0.669559 -9.7696e-06
12:63805028 A C 0.059094 1.5449e-05
12:63815854 T C 0.022906 -1.0502e-05
12:63824807 C T 0.055104 3.2634e-06
12:63837433 A G 0.090163 -2.1395e-05
12:63841185 A G 0.153966 -2.2252e-06
12:63852162 A G 0.041121 1.7483e-05
12:63865420 C A 0.196541 -4.4218e-06
12:63872678 A G 0.485955 1.4392e-05
12:63878336 C T 0.122024 -1.2588e-05
12:63893147 C T 0.044023 -5.4103e-06
12:63907112 C T 0.617350 -5.3221e-06
12:63916870 T C 1.918910 1.9268e-05
12:63917220 T C 0.361027 7.5556e-06
12:63917772 C G 0.056792 -6.1353e-06
12:63921461 C T 0.081061 1.0094e-05
12:63926755 C T 0.757125 2.4045e-06
12:63932323 C T 0.037506 2.7433e-05
12:63942707 T C 0.025791 4.4777e-05
12:63947016 T A 0.210229 1.8732e-06
12:63949080 A C 0.738146 1.2105e-05
12:63953114 G A 0.771400 8.2994e-07
12:63954300 T C 0.300382 3.9350e-06
12:63972419 T C 0.083307 -8.1839e-06
12:63974439 T C 0.357920 -8.3183e-06
12:63975197 A T 1.065140 -1.4086e-05
12:63977171 A G 0.122893 1.0350e-06
12:63982989 T C 0.207353 -7.1004e-06
12:63990131 A G 0.055770 6.5934e-06
12:64003068 A G 0.206649 -9.3503e-07
12:64008719 T C 0.376188 -2.9424e-06
12:64018203 G A 0.357252 -2.8739e-06
12:64018491 G A 1.239354 -1.6095e-05
12:64019352 C T 0.390158 5.7111e-06
12:64028097 A G 0.080464 1.2490e-05
12:64034292 C T 0.363695 1.1288e-06
12:64045361 T C 0.437005 -1.3542e-05
12:64046578 A G 0.395595 -6.9794e-06
12:64048328 T G 1.179478 -2.8935e-05
12:64051243 C T 0.044127 -1.0313e-05
12:64051877 C T 0.454795 -2.4258e-06
12:64055792 G A 0.133562 -8.2855e-07
12:64056787 A G 0.530293 -3.0481e-05
12:64058749 C T 0.309827 6.0744e-07
12:64060011 C G 0.874348 -3.4511e-05
12:64061385 T C 0.367327 -6.1743e-06
12:64062023 C A 0.389386 -1.0454e-05
12:64062132 A G 0.028959 -3.5707e-05
12:64062979 G A 1.104126 -3.4029e-05
12:64063442 A C 0.391843 -1.5176e-05
12:64065298 G T 0.479360 -3.4781e-05
12:64072314 A C 0.388334 -1.2358e-05
12:64073227 T C 0.715176 -1.9531e-05
12:64078216 A G 0.715708 -1.3171e-05
12:64090440 T C 0.118401 -1.0561e-05
12:64100769 A G 0.049921 -8.3327e-06
12:64114648 T C 0.043763 -6.2716e-06
12:64115931 G A 0.902385 -1.7065e-05
12:64115943 A G 0.033289 7.4777e-06
12:64118894 A G 0.132248 2.3503e-06
12:64122721 T C 1.035967 -1.3897e-05
12:64131424 C T 0.920159 -1.6255e-05
12:64148395 G T 0.070441 1.6160e-05
12:64149539 G A 0.141735 2.1085e-06
12:64150825 A G 0.593606 1.1972e-06
12:64153061 A G 0.088546 1.2034e-05
12:64153665 G A 0.089027 -1.0947e-05
12:64162394 A C 0.204883 9.2932e-06
12:64169818 C G 0.063696 5.5814e-06
12:64173807 A G 0.205078 -8.3899e-06
12:64178621 T C 0.052303 5.1841e-06
12:64187737 T C 0.058944 -6.0722e-06
12:64198718 G T 0.086313 2.1359e-05
12:64199313 G T 0.046159 1.2016e-06
12:64209976 T C 0.321077 -2.0107e-06
12:64210316 G A 0.072651 1.8123e-05
12:64221837 A G 0.276155 -7.1426e-06
12:64232082 C T 0.385179 -7.3737e-06
12:64234926 G A 0.171782 1.7808e-05
12:64239261 G A 0.073041 -3.3521e-06
12:64246666 A G 0.085274 -1.9839e-05
12:64249164 A G 0.044676 1.2366e-05
12:64253312 G A 0.033163 6.4429e-06
12:64262864 T C 0.058597 -6.1247e-06
12:64264658 T C 0.049528 1.1306e-07
12:64265927 A G 1.170945 3.2857e-05
12:64268287 A G 0.066056 6.2164e-06
12:64271397 T C 0.075089 -8.8459e-06
12:64273208 T C 0.036834 -2.3604e-06
12:64274616 G T 0.117158 1.0876e-05
12:64277177 C T 0.032117 -2.0059e-05
12:64278102 T G 1.771935 1.4834e-05
12:64279783 T G 0.030498 2.3730e-05
12:64281052 C T 0.154011 1.0913e-05
12:64289354 G A 0.281936 -9.5192e-06
12:64291124 A C 0.832136 1.9517e-05
12:64293646 T C 0.105892 1.5245e-06
12:64293709 G A 0.044864 7.4013e-06
12:64295786 G T 0.048201 2.5765e-05
12:64307436 A G 0.744696 1.5540e-05
12:64307838 T C 0.540028 3.7891e-05
12:64310396 C A 0.328354 -1.2261e-05
12:64311518 G A 0.128525 -6.1608e-06
12:64312610 T G 0.293303 1.1309e-05
12:64314333 G A 0.028589 1.8016e-06
12:64315157 T G 0.195886 -1.2644e-05
12:64316437 C T 0.745057 -6.4193e-06
12:64319140 G A 0.067416 1.6557e-05
12:64321487 T C 0.097310 6.1780e-07
12:64322873 C T 0.195785 -2.4352e-05
12:64326166 T C 0.031205 -6.9899e-06
12:64328158 G A 0.101896 2.3925e-05
12:64333645 A G 0.617862 6.4901e-06
12:64336805 T C 0.331876 1.8356e-05
12:64341105 G A 0.684025 6.2568e-06
12:64346917 T C 0.023467 -1.2516e-05
12:64347029 G A 0.908750 -8.5214e-06
12:64350526 G A 0.083041 3.0851e-05
12:64354224 C T 0.035334 -3.3575e-05
12:64358475 A G 0.063109 -2.3756e-05
12:64360698 C T 0.035074 2.5114e-06
12:64383670 C T 0.831746 -2.3496e-05
12:64386017 A G 1.833470 2.7169e-05
12:64388009 G A 0.062018 -1.4091e-05
12:64388684 G A 0.074907 1.0670e-05
12:64389009 A C 0.080441 -2.1091e-06
12:64402510 A G 0.842707 -4.3861e-06
12:64416575 T C 0.104587 -1.6680e-05
12:64427209 G T 0.948567 -6.2106e-06
12:64428793 G A 1.006836 1.5761e-05
12:64436225 A G 1.230743 2.4562e-07
12:64443651 G T 0.550716 -1.3100e-05
12:64447812 G C 0.126711 -2.9677e-05
12:64461311 C T 0.141031 -3.9676e-06
12:64463842 C G 0.036282 1.5039e-05
12:64468763 A G 0.442968 5.9222e-06
12:64470011 T G 0.037918 1.4560e-06
12:64475647 G A 0.156306 8.4330e-06
12:64483363 A G 0.107807 -1.0085e-05
12:64484714 T C 0.347608 -1.1412e-05
12:64485153 A G 0.025506 1.5557e-05
12:64488999 G A 0.069428 2.1087e-05
12:64490314 G A 1.881310 -6.6006e-07
12:64491981 G A 0.060960 7.4351e-06
12:64492663 G A 0.050778 -2.4351e-05
12:64513965 C G 0.085028 -3.9288e-05
12:64519806 C T 1.005550 1.4124e-05
12:64521724 G A 0.022279 -2.3042e-05
12:64537592 T G 0.025970 2.2086e-05
12:64538378 A G 0.475494 -1.8206e-05
12:64540232 C T 1.184762 -2.5719e-06
12:64543190 G A 1.119018 4.0073e-06
12:64546410 G A 0.994047 1.2522e-05
12:64550773 A G 0.063813 2.4524e-05
12:64550853 A G 0.031731 2.0069e-05
12:64552185 G A 1.010867 2.3485e-05
12:64565680 A G 0.071645 5.4031e-06
12:64571129 A G 0.137668 -1.3741e-05
12:64572916 T C 0.077131 -6.2652e-07
12:64577828 A G 0.065124 2.1249e-06
12:64581987 A G 1.210281 -5.8820e-05
12:64604793 C T 1.575719 -1.9685e-05
12:64607264 A G 0.114743 1.9306e-05
12:64610794 G C 0.048119 1.0972e-05
12:64611984 C T 0.048541 5.8377e-05
12:64612523 T C 0.326550 8.0084e-07
12:64612871 G A 0.041303 -6.8309e-06
12:64616639 G A 0.080905 -1.9308e-05
12:64624249 C A 0.041368 -4.2292e-06
12:64624551 T G 0.071817 7.5139e-06
12:64631734 A G 0.118930 -5.5996e-06
12:64643358 C T 0.465516 2.6784e-05
12:64673009 C T 1.599611 -2.8402e-05
12:64695735 C T 1.593713 -2.6507e-05
12:64717817 C A 0.683181 -2.5528e-05
12:64718923 C G 0.100562 -4.3766e-05
12:64719340 C A 0.797019 5.4882e-06
12:64721361 G A 0.049726 2.2099e-05
12:64730357 T C 0.045013 -3.8153e-05
12:64730506 G A 1.215763 3.7113e-05
12:64732294 G A 0.560230 2.4656e-05
12:64732606 A G 0.235936 2.3743e-05
12:64745560 T C 0.047279 3.0107e-06
12:64746833 T C 0.223608 1.2430e-05
12:64758720 T C 0.222430 4.2988e-06
12:64768021 T C 0.106953 5.3328e-05
12:64769901 C T 1.144903 -2.3330e-05
12:64773528 G A 0.065069 -2.8474e-05
12:64777704 A G 1.844976 3.8852e-05
12:64788075 G A 0.216867 6.7683e-06
12:64788087 A G 0.512065 2.8447e-05
12:64789871 G T 0.274181 2.8449e-05
12:64792991 G A 0.037071 9.5660e-06
12:64797405 C T 0.529128 -1.2578e-04
12:64804846 T G 0.025334 -5.5285e-05
12:64806859 G A 0.183324 2.3541e-05
12:64817612 C A 0.296795 4.2237e-05
12:64843130 T C 0.078640 -2.4212e-05
12:64855927 T G 1.840585 1.4172e-05
12:64863191 A G 0.069792 3.2101e-06
12:64864660 C T 0.077630 -3.6505e-05
12:64881451 G A 0.034188 1.2606e-05
12:64884908 A G 0.052560 2.1700e-05
12:64885951 T C 1.119622 -4.9653e-05
12:64896548 A G 0.119141 2.9781e-05
12:64905033 C T 0.603613 1.3214e-05
12:64905388 A G 0.160204 -6.6213e-06
12:64913237 T G 0.580909 -2.8256e-05
12:64914794 A G 0.100436 -1.8943e-06
12:64915197 C T 0.874088 -9.8479e-06
12:64915440 A G 0.234741 -8.5048e-06
12:64918346 A C 0.037785 1.6185e-05
12:64920818 G A 1.123539 5.1551e-06
12:64926748 T G 0.235774 9.9207e-07
12:64934021 T C 0.026544 -3.9713e-06
12:64938525 G T 0.178040 -4.6248e-05
12:64942458 T C 0.861783 -4.2363e-06
12:64949190 G A 1.208298 -8.6939e-06
12:64954564 A G 1.300021 -5.9396e-06
12:64960786 C T 0.165527 -1.4401e-05
12:64961037 A G 0.162736 -1.4804e-05
12:64961684 C G 0.891275 3.2501e-05
12:64970135 G T 0.108466 -1.2407e-05
12:64971147 A G 1.149548 2.6325e-05
12:64984369 T C 1.096125 8.6653e-06
12:64986735 T C 1.863977 3.9253e-05
12:65002969 G T 0.879583 5.3420e-06
12:65010323 T C 0.054949 -1.3929e-05
12:65018137 C T 0.201244 1.5838e-05
12:65024397 G A 1.590610 4.1859e-05
12:65025916 T G 0.146919 6.5301e-06
12:65030014 C A 0.023643 -1.4772e-05
12:65030890 A G 0.336790 -1.5264e-05
12:65038015 C G 0.203237 1.8212e-05
12:65040623 A G 0.085041 -5.7387e-06
12:65043774 T G 0.026671 4.8841e-05
12:65044814 T G 0.731213 9.8563e-06
12:65058975 G A 0.051943 -1.7105e-05
12:65060313 A G 0.090172 -7.7042e-05
12:65068169 A G 0.021767 -2.6129e-05
12:65071528 G T 0.070561 4.8253e-05
12:65079388 C T 0.201423 1.0023e-05
12:65081439 C T 0.022935 1.3121e-05
12:65082330 A G 0.929361 1.0253e-05
12:65087845 A G 0.246245 2.0085e-05
12:65088155 G A 0.100660 -2.4752e-05
12:65089424 G A 0.083762 -5.0085e-05
12:65090056 A G 0.117191 -2.5072e-05
12:65091031 A G 0.296886 2.2940e-05
12:65091405 T C 0.118719 -2.8840e-06
12:65099183 T C 0.104905 -2.2678e-05
12:65110808 A G 0.022627 9.3710e-07
12:65114646 G C 0.044348 3.9087e-06
12:65114763 G T 0.174976 5.1031e-06
12:65133644 G C 0.955633 1.9731e-05
12:65143382 G A 0.830613 2.1328e-05
12:65151942 T C 0.085505 -1.0370e-04
12:65164470 T C 0.041274 6.4993e-06
12:65178155 T C 0.108219 -4.2947e-07
12:65180093 T G 1.156306 -1.1009e-05
12:65184236 T C 0.271332 7.7698e-06
12:65194793 A G 0.107275 -4.3681e-05
12:65202269 T C 0.163577 -2.7251e-05
12:65203978 T C 0.074381 -3.8652e-05
12:65210368 A G 0.054754 5.5118e-05
12:65212763 T C 1.238718 1.3413e-05
12:65214248 G A 0.021091 6.3231e-06
12:65219960 G A 0.048386 -8.4340e-06
12:65224174 G A 0.253992 3.5416e-06
12:65232699 T C 0.228983 -5.0184e-05
12:65252118 G A 0.258254 1.5475e-05
12:65255453 A C 0.064556 -1.8124e-05
12:65258882 A G 0.021578 -9.7618e-06
12:65261523 T C 0.046889 8.7210e-06
12:65269030 T C 0.020280 1.6750e-05
12:65269047 A G 0.063008 -1.7040e-05
12:65270150 G A 0.479701 -3.8516e-06
12:65276032 G A 0.968954 1.5597e-05
12:65285959 G T 0.648097 -4.9473e-05
12:65299765 C T 1.480132 1.0836e-05
12:65305966 G A 1.350507 5.0886e-07
12:65312992 C T 0.022795 2.1505e-05
12:65331039 A C 0.061638 1.2092e-05
12:65335459 G A 0.136422 -1.3567e-06
12:65337076 C T 0.876590 3.3482e-05
12:65349306 A G 0.044007 -3.4847e-05
12:65351992 A G 0.920750 2.4445e-05
12:65363553 A C 0.027651 -1.7854e-05
12:65366351 T C 0.053608 7.2869e-07
12:65366603 G A 0.292381 -1.5336e-05
12:65380446 G A 0.387808 -2.3309e-05
12:65383970 T C 1.185960 1.4986e-05
12:65384562 A G 0.053173 -9.4539e-06
12:65384706 A G 0.227519 -2.1649e-06
12:65385026 G A 0.897935 -3.1623e-05
12:65389598 G A 0.047249 -7.5315e-06
12:65390242 T G 1.137529 -5.6722e-05
12:65391366 T C 0.133092 -1.2855e-05
12:65391905 T C 0.408714 3.8742e-05
12:65393186 C T 0.544559 2.9954e-05
12:65397926 A C 0.060168 2.3416e-05
12:65400292 G T 0.123952 8.1455e-06
12:65403076 C T 0.246819 1.0958e-05
12:65405314 G C 1.257654 -2.0478e-05
12:65406133 C A 0.201592 1.7399e-05
12:65408219 T C 0.029193 2.7396e-05
12:65417419 T C 0.101400 -2.2927e-05
12:65445859 G T 0.748332 -3.4301e-05
12:65454051 C T 1.268203 -1.1638e-05
12:65462623 G A 0.049599 6.1706e-06
12:65463260 G A 0.072567 7.6989e-05
12:65487695 C A 1.143047 -6.9102e-06
12:65488102 G A 0.036327 -1.7015e-05
12:65491784 A G 0.039138 -7.0721e-06
12:65501698 T C 0.036558 -1.8065e-05
12:65502458 T G 0.132576 -6.2578e-06
12:65503954 G A 0.122624 2.0489e-05
12:65516803 C T 0.045078 -1.0392e-05
12:65518055 T C 0.055111 2.9547e-06
12:65518773 A G 0.182389 1.1689e-05
12:65523392 T C 0.060324 -7.7949e-06
12:65526119 T C 0.107398 4.8006e-05
12:65534513 A G 0.040148 -1.3503e-05
12:65534624 A C 1.456568 -1.4494e-05
12:65542654 C T 1.459602 -1.4367e-05
12:65544950 G T 0.108901 -3.4547e-06
12:65554176 G T 0.055442 -1.4618e-05
12:65592085 C A 1.185294 -1.0234e-05
12:65600807 G A 0.041842 6.6925e-06
12:65604694 T C 0.183418 9.8757e-05
12:65609390 T G 0.138298 -2.1599e-05
12:65612499 A G 0.648282 2.5533e-05
12:65625955 C T 0.032127 1.9560e-05
12:65642763 C T 0.198635 2.5844e-05
12:65656537 A G 0.094058 -3.6883e-05
12:65658841 C A 0.136321 -9.4542e-06
12:65663192 A G 0.048872 -1.6582e-05
12:65667066 T C 0.116567 1.4940e-05
12:65669150 A G 0.020491 -2.5506e-05
12:65675628 C T 0.635062 7.0460e-06
12:65677148 G A 0.224579 3.1448e-05
12:65686882 A C 0.074264 -1.1595e-04
12:65691696 G T 0.183071 -1.1845e-05
12:65707367 G C 0.023737 -7.2799e-06
12:65715189 A C 0.050174 1.4601e-05
12:65715884 T C 0.093593 -3.2972e-05
12:65718299 G T 0.233615 -2.1426e-05
12:65727258 C A 0.097920 -1.5047e-04
12:65729263 T C 0.072531 -1.3411e-05
12:65732301 G A 0.745375 -3.2753e-06
12:65756715 G A 0.030933 -5.4118e-05
12:65774391 G A 0.124994 -9.5098e-06
12:65783378 C T 1.250610 8.2307e-06
12:65784001 C A 0.035922 -1.2999e-05
12:65823190 A G 0.045756 6.3861e-06
12:65842258 G A 1.267099 -1.0682e-06
12:65855770 C A 0.052131 -9.5331e-06
12:65856899 T C 0.898847 -1.2653e-07
12:65894817 C A 0.767609 -2.1367e-05
12:65900806 C T 0.031397 -3.2640e-05
12:65905126 T C 0.651807 2.1834e-05
12:65905668 C T 0.271650 -2.2185e-05
12:65917502 C T 0.542881 -1.5757e-05
12:65923839 T C 0.032621 2.2305e-05
12:65928304 A G 0.023688 2.2408e-06
12:65930145 A G 0.170354 -4.2215e-05
12:65930654 T C 0.451595 -2.4489e-05
12:65932627 G A 0.025681 2.7989e-05
12:65933386 G C 0.052287 -1.6308e-05
12:65935024 C T 0.081584 -2.2694e-04
12:65937039 A G 0.081233 -4.4815e-05
12:65940039 A G 0.335985 2.2162e-05
12:65980433 C T 0.054458 1.2236e-05
12:65983158 T C 1.423801 -1.6480e-06
12:65991966 C T 1.671873 -9.6558e-06
12:65995226 C T 0.143268 -2.2542e-05
12:66005077 T C 0.030056 -2.3874e-05
12:66010400 G C 0.024263 -7.8547e-06
12:66017506 T C 0.164979 1.7963e-05
12:66021995 T G 1.610089 -1.2448e-05
12:66023581 G A 0.033649 -7.7278e-06
12:66025233 G C 0.568516 2.7208e-05
12:66028857 T C 0.024717 -5.2409e-06
12:66032188 G A 0.080669 -2.0394e-05
12:66032925 T C 0.089929 2.4728e-05
12:66036250 C T 0.034467 9.3463e-06
12:66036340 T G 0.073073 -1.3002e-05
12:66045755 G A 0.107313 4.5131e-05
12:66046302 G C 0.032225 -1.0256e-05
12:66049019 A G 0.097008 3.4640e-05
12:66057852 A C 0.149821 4.8634e-05
12:66074273 G A 0.073709 4.1785e-06
12:66078299 A G 1.812855 5.1467e-06
12:66081782 T C 0.026918 -2.3260e-05
12:66084163 G A 0.038164 -5.5097e-06
12:66090974 C T 0.051122 -9.6953e-06
12:66098877 G A 0.077108 5.7537e-06
12:66106196 C A 0.104584 2.0960e-05
12:66107157 A G 0.060905 -2.3464e-05
12:66107437 G T 1.918176 -2.6113e-05
12:66112855 C T 0.110877 2.3262e-05
12:66114630 G A 1.846898 -1.1330e-05
12:66114854 A G 0.200650 -1.7654e-05
12:66117558 A G 1.739156 -3.1034e-05
12:66117678 G T 0.646792 -4.0243e-06
12:66120654 C T 0.281760 1.8244e-06
12:66122232 A G 0.130307 7.7755e-06
12:66125067 T C 0.062518 1.4535e-05
12:66127948 C T 1.225669 4.8520e-05
12:66129791 C T 0.024065 1.3529e-05
12:66130919 T C 0.137977 -4.7104e-06
12:66134754 T G 0.064667 -1.3759e-04
12:66139696 A G 0.448385 -6.7775e-05
12:66141225 A G 0.088140 -1.9404e-05
12:66144768 G T 0.169458 2.7920e-05
12:66144882 C G 0.020325 -4.0441e-05
12:66149074 G A 0.857518 -2.5340e-05
12:66157864 T C 0.065848 -4.4971e-06
12:66159224 T C 0.041936 4.4632e-05
12:66160340 A C 0.332184 -5.8198e-07
12:66160971 G A 0.937765 -5.1716e-05
12:66161344 A C 0.516521 7.2091e-06
12:66162603 G A 0.108381 2.2641e-05
12:66162994 C T 1.680104 -1.4877e-05
12:66169943 G C 0.145033 1.9782e-05
12:66174894 C G 0.201640 1.4890e-05
12:66175765 G A 0.043254 2.2538e-05
12:66180277 A G 0.051868 -1.8883e-05
12:66184821 T C 0.057983 -5.1352e-07
12:66191529 T C 0.023730 -5.1688e-05
12:66194867 C A 0.106905 8.2794e-06
12:66197921 A G 0.050025 5.3067e-06
12:66198480 T C 0.038508 3.8966e-05
12:66198810 T C 0.025834 -4.6899e-05
12:66224461 C A 0.050463 -6.8144e-07
12:66227257 T C 0.069026 -1.4015e-05
12:66231117 C T 0.142901 -5.2281e-05
12:66233124 G A 0.037872 2.5609e-05
12:66241372 T C 0.152765 3.7551e-06
12:66244001 A G 0.071457 2.6667e-06
12:66250940 G T 1.719746 -4.1033e-06
12:66264080 T C 0.027405 -1.4176e-05
12:66265118 T C 0.127441 -2.4841e-05
12:66272282 A G 0.089143 1.7219e-06
12:66282644 T C 0.021715 -1.6842e-05
12:66297811 T C 0.286373 -2.2032e-06
12:66302289 T C 0.081110 1.3733e-05
12:66309937 T C 0.059282 -8.1518e-07
12:66309998 T C 0.198034 4.0875e-06
12:66324879 T C 0.053839 -3.2792e-05
12:66329978 A C 0.048833 2.0046e-05
12:66333545 T C 0.054903 -2.2461e-05
12:66337026 G A 0.031183 -3.9055e-05
12:66338582 T C 0.072119 1.2032e-05
12:66342117 A G 0.212718 -1.2728e-05
12:66343400 C G 1.023110 -8.4800e-06
12:66344706 G A 0.091776 1.9462e-05
12:66346714 C T 0.342243 5.4182e-06
12:66351826 C T 1.018660 -1.4694e-05
12:66358347 T C 0.984121 -1.1798e-05
12:66358571 A C 0.120862 -3.0841e-06
12:66359752 A C 1.030949 -1.5818e-05
12:66360274 C T 0.369664 -9.7063e-06
12:66361242 T C 0.066731 -2.2042e-05
12:66364509 C T 0.403297 5.7299e-06
12:66370461 T G 0.029384 -1.5767e-05
12:66382001 T C 0.067886 7.6486e-06
12:66383738 G A 0.389188 1.4498e-05
12:66383817 C T 0.203578 -1.1543e-05
12:66384885 A G 0.455552 -5.8083e-05
12:66392634 C T 0.040420 -9.5268e-06
12:66394594 G T 0.074177 1.3249e-05
12:66394664 T C 1.224855 -8.1664e-06
12:66394892 C T 0.063492 -3.6888e-05
12:66396059 A G 0.094041 -1.4477e-06
12:66401444 G A 0.265505 -1.2452e-05
12:66401521 A C 0.581658 -5.0434e-06
12:66407417 T G 0.407994 2.5013e-05
12:66414727 G T 0.131462 2.2919e-05
12:66421161 C T 0.057140 3.0406e-05
12:66421294 G A 0.743602 -1.0707e-05
12:66421373 C A 0.074839 3.0587e-05
12:66421922 G C 0.065020 -2.4113e-06
12:66422374 A G 0.622351 3.7688e-06
12:66424265 T C 0.187177 -1.9959e-05
12:66424504 T C 1.747955 4.9051e-05
12:66446905 G T 0.554183 2.2773e-05
12:66452879 T C 1.367564 -2.5187e-05
12:66453674 T C 0.422529 2.7903e-05
12:66453892 G A 0.037295 -2.1508e-05
12:66454490 C T 0.574725 -3.7724e-06
12:66459794 G A 0.694188 1.1641e-06
12:66464890 G A 1.289719 1.4591e-05
12:66474214 T C 0.054504 1.8842e-05
12:66476863 G A 0.035552 1.2623e-05
12:66482798 A G 0.059061 5.0160e-06
12:66496635 T G 0.036714 -3.5092e-06
12:66496869 G T 0.871105 1.8950e-05
12:66503272 C T 0.092766 7.5471e-06
12:66506631 C T 0.734050 1.7565e-05
12:66509650 T C 1.949323 -1.2568e-05
12:66512866 A C 0.118901 1.1651e-05
12:66513304 C T 0.081383 -6.4298e-06
12:66525687 A C 0.092629 4.2560e-05
12:66535725 C T 0.026243 -2.2996e-05
12:66537283 A C 0.345603 1.8231e-06
12:66538660 G T 0.093908 3.1624e-05
12:66543913 C A 0.032971 -7.4100e-06
12:66546100 G A 0.853295 2.3844e-05
12:66550554 C T 0.056386 2.0876e-05
12:66553714 G A 0.121907 1.5460e-05
12:66560813 G T 0.059330 1.9240e-05
12:66573061 T C 0.138116 -2.5391e-06
12:66578300 C T 0.693763 2.6894e-05
12:66579559 T G 0.023526 -1.7541e-05
12:66580877 G C 1.409273 2.1489e-06
12:66597527 G A 0.035123 -4.6973e-06
12:66600751 A G 0.102341 -6.2249e-06
12:66605054 T C 0.023000 -1.3338e-05
12:66618317 G A 1.327695 2.6284e-05
12:66618982 T G 0.069272 -5.3029e-06
12:66633164 A G 0.106272 -1.4909e-06
12:66635703 G T 0.181299 -2.7263e-05
12:66636580 A G 0.135633 8.7981e-06
12:66637485 T C 0.084258 1.8772e-05
12:66642423 G A 0.069126 1.5387e-06
12:66642476 C G 0.186262 1.2814e-06
12:66644111 C T 0.180211 2.1206e-04
12:66646981 G A 0.133033 1.0764e-04
12:66647206 C T 0.459625 1.2840e-06
12:66649228 C T 0.026677 3.5625e-05
12:66650716 T C 0.066403 -2.0272e-05
12:66653685 T C 0.160905 -2.5344e-05
12:66658421 C A 1.050755 -2.1160e-05
12:66658641 T G 0.445142 4.0402e-06
12:66663350 T C 0.123426 5.0646e-05
12:66664573 G A 1.025038 -2.7951e-05
12:66672379 T C 0.040586 1.6349e-05
12:66672422 C T 0.116934 1.6094e-05
12:66673019 T C 0.049083 -7.9080e-06
12:66674549 T C 0.054037 4.3032e-05
12:66675162 T G 0.489311 2.6536e-05
12:66698895 C T 1.057049 -1.4902e-05
12:66702806 C T 0.052728 -2.0468e-05
12:66704225 G A 0.065708 -9.4645e-06
12:66708507 C G 0.024727 2.6604e-05
12:66713060 A C 1.471369 -5.0283e-06
12:66715573 A G 0.054854 -2.7631e-06
12:66717202 T C 0.023893 2.1417e-05
12:66719795 C T 1.021828 1.7360e-05
12:66725137 T C 0.076465 1.8021e-05
12:66725202 T C 0.395267 4.7172e-07
12:66742183 G A 0.888610 -5.1972e-06
12:66749835 A C 0.092805 -1.6552e-05
12:66756224 T C 0.048924 -1.3225e-05
12:66759999 C T 0.121845 3.1628e-05
12:66762242 A G 0.149337 1.9575e-05
12:66770572 T C 0.023341 -2.3633e-05
12:66773075 T C 0.024308 3.3762e-06
12:66822620 T C 1.261954 -3.0641e-07
12:66825205 T C 0.390018 -8.6052e-06
12:66833383 G T 0.084632 -3.0791e-05
12:66836183 C T 0.061025 2.0480e-05
12:66839047 C A 0.080854 -4.7068e-06
12:66844882 A G 0.036116 1.0352e-05
12:66849578 A G 0.546964 -3.2767e-05
12:66854780 T C 0.831168 3.4468e-05
12:66855700 G A 0.466321 1.2527e-04
12:66859604 A G 0.069253 -3.5771e-05
12:66863855 T C 0.821979 3.7675e-05
12:66864304 G A 0.060726 -3.2431e-05
12:66877068 T C 1.368878 -2.4398e-06
12:66887206 G C 0.260744 1.0395e-05
12:66889425 T C 0.312820 3.2751e-06
12:66889555 G A 0.128061 -2.9843e-05
12:66892108 A G 0.068951 5.7015e-06
12:66910150 T C 0.439595 4.1413e-05
12:66910393 C A 0.257579 -1.8036e-05
12:66914523 A G 0.925180 1.4931e-05
12:66928220 G A 0.035100 1.2676e-05
12:66935080 A G 1.233748 -3.1461e-05
12:66939316 G C 0.057996 -2.5956e-05
12:66940372 G T 0.058873 -1.9265e-05
12:66942060 A G 0.066481 1.3126e-05
12:66943456 A G 0.068636 9.4394e-05
12:66962604 T C 0.097485 1.2902e-05
12:66964811 T C 0.823362 -2.2942e-05
12:66964847 A G 0.300943 -1.8213e-05
12:66965303 C T 0.271581 7.9992e-06
12:66966001 C T 0.131901 3.9585e-05
12:66983624 T C 0.034062 -1.6533e-05
12:66986017 T C 0.535496 -2.1227e-05
12:66992962 C A 0.205821 1.9235e-05
12:66993321 C T 0.118521 1.8645e-05
12:66994814 A C 1.142437 -2.2508e-05
12:66997225 C T 0.096313 -9.9341e-06
12:66999728 G A 0.758209 1.4726e-05
12:67021323 C T 0.498169 2.5134e-05
12:67021548 T G 0.054705 -1.5854e-05
12:67024361 G T 1.420072 2.0075e-06
12:67026369 C G 0.044146 -4.4969e-06
12:67033763 T C 0.041469 2.6302e-06
12:67040371 T C 0.023584 2.1837e-05
12:67041581 C T 0.052975 -2.0665e-05
12:67042889 C T 0.183113 -1.8852e-05
12:67044884 G A 0.099627 8.5094e-06
12:67045248 G A 1.170776 8.9544e-06
12:67049079 C A 0.102519 -1.8825e-06
12:67051044 T C 0.192026 2.0346e-05
12:67051225 C T 0.224884 1.4549e-05
12:67053882 C T 1.623455 -1.6664e-05
12:67056831 G T 0.626814 -2.9380e-05
12:67064405 C T 0.967214 1.0048e-05
12:67064646 C T 0.499503 9.1291e-05
12:67068708 A G 0.027810 2.8600e-05
12:67071424 C T 0.348644 -6.5674e-05
12:67076401 T C 0.093353 -1.5615e-05
12:67076575 A C 0.263217 2.9058e-05
12:67076964 T C 0.085472 -3.4395e-05
12:67079445 T C 1.532523 -3.2266e-05
12:67082433 C T 0.198807 9.2664e-06
12:67094843 C A 0.243148 3.3594e-05
12:67095378 G A 0.143751 -2.9708e-05
12:67095645 G A 0.029303 -3.4497e-05
12:67101940 A G 0.295010 3.2936e-05
12:67109324 A G 0.750578 -8.4360e-06
12:67117691 C A 0.392579 1.4105e-05
12:67125067 C T 0.740503 -4.4859e-06
12:67125818 T C 0.301511 2.0299e-05
12:67128208 A G 0.055552 -1.3220e-05
12:67130634 C T 0.300460 8.1651e-06
12:67136166 C T 1.095151 4.7448e-05
12:67136579 A G 0.131936 -1.9689e-05
12:67137168 C A 0.040336 -5.0302e-07
12:67147444 A C 0.082613 -4.5496e-05
12:67149361 G A 1.230272 1.0536e-05
12:67149638 A G 0.324268 -1.5918e-05
12:67169731 C T 0.747387 4.1059e-06
12:67169985 C T 0.072122 2.0038e-05
12:67176792 C T 0.056432 -7.3687e-06
12:67178282 C T 0.686710 2.2304e-05
12:67180979 T C 0.071080 -1.1838e-05
12:67188694 A G 0.095862 7.8373e-06
12:67189993 A G 0.305156 4.4824e-05
12:67192442 T C 0.759734 -5.0426e-05
12:67195537 T C 0.188001 8.3525e-06
12:67197631 C G 0.616872 -2.9887e-05
12:67206670 T C 0.616308 5.4593e-06
12:67207064 G A 0.974387 2.5443e-05
12:67207137 A G 0.057565 4.7837e-06
12:67207487 A G 0.083200 -1.4449e-05
12:67207489 G A 0.346914 -3.8883e-05
12:67222055 G A 0.738536 6.6600e-06
12:67223309 T C 0.096086 5.0607e-06
12:67228197 G T 0.063005 -3.5723e-05
12:67231671 C T 0.678507 -1.5031e-05
12:67247520 T C 0.294818 2.0436e-05
12:67248731 T C 0.025194 5.8207e-05
12:67253894 T C 0.472394 1.4433e-05
12:67256513 T C 0.195535 -4.3166e-06
12:67262772 G T 1.760085 -1.6429e-05
12:67264710 C T 0.029342 7.2185e-06
12:67265481 A G 0.030933 6.2868e-05
12:67268100 G T 0.209310 1.7087e-05
12:67271855 T C 0.043290 6.3931e-06
12:67279249 G A 0.032127 -1.3935e-05
12:67280830 C T 0.564748 -1.1697e-05
12:67280966 T C 0.119229 3.0434e-06
12:67281458 C T 0.044370 5.2236e-06
12:67287082 G A 0.031316 -3.9866e-06
12:67288719 A G 0.763016 4.3150e-06
12:67291373 A G 0.282215 -3.0772e-05
12:67294461 T G 0.135137 8.5223e-06
12:67295238 C T 0.357408 1.3109e-05
12:67302012 G A 0.096609 -3.4157e-05
12:67311876 C A 0.064722 2.7861e-05
12:67316133 A C 0.030498 -6.5848e-06
12:67317131 G A 0.097680 2.3827e-05
12:67318990 G A 0.465945 -4.2066e-05
12:67325945 A G 0.134105 -2.6755e-05
12:67330284 G A 0.056802 -1.1078e-05
12:67336839 T C 0.136640 -1.1676e-05
12:67340896 C T 0.892807 -4.4999e-05
12:67348491 C A 0.027635 -2.1446e-05
12:67349831 C A 0.503901 -3.1591e-05
12:67349903 A G 0.145189 -1.8553e-06
12:67358128 G A 0.545990 4.8054e-06
12:67365344 C T 0.701244 -4.6253e-05
12:67369920 T C 1.555426 -6.0815e-05
12:67370454 T C 0.266099 2.3680e-06
12:67370814 T C 0.028531 7.2726e-06
12:67381992 G A 0.975660 -2.7206e-05
12:67383974 C T 1.242509 -2.9524e-05
12:67390890 G T 0.214776 -1.7024e-05
12:67393087 G T 0.162243 1.4347e-05
12:67401598 T C 0.054209 3.5816e-06
12:67404050 G T 0.740928 -2.2707e-05
12:67410914 C T 0.042582 -1.2744e-05
12:67411355 A C 0.064809 6.4877e-05
12:67413097 T G 0.245271 -7.8130e-06
12:67418307 T C 0.245300 -1.9997e-05
12:67425535 G A 1.159863 6.4341e-05
12:67432707 C G 0.098349 3.1910e-06
12:67434448 T G 0.589578 -3.1006e-05
12:67437499 A G 1.897341 -7.9997e-06
12:67439473 G A 0.032487 -2.9949e-06
12:67440573 A G 0.947333 7.0204e-07
12:67441837 T C 0.080990 1.2714e-04
12:67442148 T C 0.547275 -5.9496e-05
12:67446262 A G 0.043617 7.8038e-06
12:67461802 C T 1.717081 -8.6211e-06
12:67463809 G A 0.043397 -4.7479e-05
12:67464997 C G 0.291047 -2.8573e-05
12:67469641 C A 0.039093 -1.5337e-05
12:67475906 A C 0.886740 -1.6707e-05
12:67502795 G A 0.080191 -1.4570e-05
12:67505630 C T 0.171847 1.1082e-05
12:67510774 T C 0.068432 3.9754e-05
12:67516396 G A 0.208999 -2.9699e-05
12:67518234 G T 0.033640 1.4192e-05
12:67527018 A C 1.596320 -1.8523e-06
12:67536262 A G 1.895910 -9.0615e-05
12:67541756 G A 0.153235 1.6073e-05
12:67546209 G A 0.130138 9.2126e-06
12:67548425 A G 0.083204 1.2618e-05
12:67556177 G C 0.082214 2.0525e-05
12:67559688 A G 0.205318 -4.4359e-05
12:67559774 G C 0.027891 -1.3355e-05
12:67561088 C T 0.045825 -3.1764e-05
12:67563288 G A 0.084596 3.6337e-06
12:67580615 C T 0.041329 -9.5484e-06
12:67588663 A G 0.074557 2.6383e-05
12:67593805 G A 0.061138 1.4310e-05
12:67594911 G A 0.219762 -8.4857e-05
12:67610856 C G 0.041560 -1.2191e-05
12:67612490 C T 0.074303 4.8481e-05
12:67613547 G A 0.034062 1.3923e-05
12:67615166 G A 0.020962 -3.9504e-05
12:67628831 T C 0.570217 8.5106e-05
12:67633575 T C 0.021237 -7.8492e-06
12:67634643 C T 0.285717 1.8373e-05
12:67643972 T C 0.086858 1.4541e-05
12:67647792 A G 0.054235 -3.7725e-06
12:67680831 G A 0.239795 -4.1199e-05
12:67684435 C T 1.428322 -4.0025e-05
12:67684536 G A 0.108278 1.0691e-05
12:67686288 T G 0.168955 2.1044e-05
12:67687571 C T 1.313005 -4.2232e-05
12:67710907 G A 1.203637 -1.2053e-04
12:67712978 G A 0.109371 6.7562e-05
12:67717207 A G 0.019955 -5.0924e-06
12:67740080 A G 0.152093 1.2956e-06
12:67752363 G A 0.053624 1.8851e-05
12:67752404 C T 0.127171 -5.0509e-05
12:67754686 C G 0.062145 -1.6553e-05
12:67763640 C A 0.031017 -4.9318e-05
12:67782935 A G 0.207551 7.2793e-07
12:67786427 C A 1.233914 -9.5108e-05
12:67798611 T C 0.303916 -2.7750e-05
12:67805364 G A 0.099238 -1.6240e-05
12:67806049 G T 1.545656 -9.5622e-05
12:67813257 C T 1.434606 -7.4273e-05
12:67821545 A G 0.086242 7.9288e-06
12:67821985 C G 0.037126 -1.6424e-05
12:67826675 T C 0.101698 -2.7644e-06
12:67830272 C A 0.199092 -1.5163e-06
12:67834064 G A 0.020234 1.0934e-05
12:67835661 C T 1.778261 8.2678e-07
12:67836649 G T 0.044955 -6.8434e-06
12:67837114 C T 1.164648 1.3293e-05
12:67840389 G A 0.124685 -5.3759e-06
12:67844820 A G 0.051248 4.0483e-06
12:67848704 T C 0.071704 -1.1916e-05
12:67851214 G C 0.222125 4.9561e-06
12:67867814 A G 0.265820 -2.5386e-05
12:67876992 A G 0.052027 -2.9998e-06
12:67877400 G A 0.207402 2.3758e-05
12:67881144 G A 1.939680 -2.5012e-06
12:67890065 T C 0.035681 -1.2750e-05
12:67891005 T C 0.034685 7.9139e-06
12:67895384 G A 0.172480 7.5549e-06
12:67895497 G A 0.062823 -4.2232e-05
12:67901101 G C 0.136338 7.5885e-06
12:67902064 T G 0.038041 -9.2499e-06
12:67903726 C T 0.693977 -1.6521e-05
12:67905703 A C 0.022026 7.4018e-06
12:67907728 G A 0.158331 -2.2962e-06
12:67909115 A C 0.071532 -5.5237e-06
12:67909566 G A 0.158656 -1.4965e-05
12:67912485 G A 1.871754 1.9463e-05
12:67913920 C T 0.139918 -2.7826e-05
12:67920625 G A 0.052232 4.5728e-05
12:67928349 G T 0.961566 1.0292e-06
12:67932602 T C 1.948109 -4.5399e-05
12:67933276 G A 1.140249 1.2960e-05
12:67941026 T C 0.035724 -1.9191e-05
12:67941572 G A 0.091568 -4.0311e-05
12:67952804 G A 0.039606 7.0324e-06
12:67953226 C T 0.055147 2.3882e-05
12:67953733 C A 0.091523 6.6896e-06
12:67955469 G A 0.481729 7.1687e-06
12:67957017 G A 0.146494 -1.6297e-05
12:67958700 A G 0.729493 -8.6969e-06
12:67965540 A C 0.865762 -5.4576e-06
12:67970833 T C 0.120657 -8.1530e-06
12:67972962 G A 0.256865 -6.2738e-06
12:67975459 G A 0.160467 7.3616e-05
12:67975484 C T 0.198012 -4.7053e-05
12:67977929 A G 0.038784 2.5411e-06
12:67978588 C T 0.189738 3.0740e-05
12:67981002 A G 1.475741 8.2105e-05
12:67985161 A G 0.379450 8.6484e-06
12:67990156 A G 1.251886 2.1985e-05
12:67992142 G T 0.579851 1.0816e-05
12:67994408 G A 1.075777 1.9841e-05
12:67999145 C T 0.128811 -3.3735e-05
12:68000883 A G 0.049272 2.0068e-05
12:68002302 C G 0.296383 -1.5196e-05
12:68002788 G A 0.962920 3.5812e-05
12:68007466 G A 0.087420 1.9084e-05
12:68010614 C T 0.839676 -5.0450e-06
12:68015373 G A 0.588621 -1.6083e-05
12:68023032 A G 1.070389 -3.5028e-07
12:68024358 T C 1.967165 -1.2878e-05
12:68034080 A G 0.052556 -1.6365e-06
12:68037298 A G 0.186051 1.5570e-05
12:68045403 A G 0.715932 -1.4278e-05
12:68046978 A C 0.463458 -8.1740e-06
12:68051420 A C 0.030991 1.7359e-06
12:68057438 G A 0.641752 2.4626e-05
12:68062709 A C 0.161279 1.1335e-05
12:68065512 A C 0.615990 2.2697e-05
12:68069907 T C 0.074875 1.5269e-05
12:68077966 C T 0.073563 6.6436e-06
12:68095320 T C 0.613958 1.8594e-05
12:68097233 A G 0.026944 -9.7823e-06
12:68110089 G A 0.061551 1.1061e-05
12:68117741 C T 0.227218 -3.9985e-06
12:68119830 T C 0.261081 1.4288e-05
12:68125847 C A 0.984589 -5.9036e-06
12:68137674 G A 0.094145 -6.5891e-06
12:68137978 G A 0.769319 -3.9116e-05
12:68146691 C T 0.028576 1.6487e-05
12:68147533 A G 0.026499 -4.3860e-05
12:68148140 C T 1.699232 -2.4940e-05
12:68148870 T G 0.529183 2.0788e-05
12:68155926 A G 0.875143 1.5076e-05
12:68177989 G A 0.257472 -1.0533e-05
12:68179449 A G 0.641005 -4.9444e-05
12:68182924 G A 0.055263 -6.4814e-06
12:68185285 C T 0.087952 -1.1293e-05
12:68189227 T C 0.377912 -7.7926e-07
12:68192121 T C 0.356190 -7.8220e-06
12:68192554 G A 0.044575 -2.8496e-06
12:68198021 C T 1.891450 -4.4097e-07
12:68198742 G T 0.311856 -1.1238e-05
12:68205038 G A 0.314955 1.5139e-05
12:68206219 A G 0.053644 -1.7730e-05
12:68212151 G A 1.291391 -8.2019e-05
12:68212539 C T 0.247747 7.1210e-05
12:68214072 A C 0.038762 2.8043e-06
12:68223565 T C 0.060019 2.4628e-05
12:68225100 T C 0.041521 1.5159e-05
12:68225876 A G 0.096080 8.0462e-06
12:68226415 T C 0.028943 2.9687e-07
12:68236475 T C 0.089319 -6.8016e-06
12:68255925 T C 0.036366 5.4379e-05
12:68264416 G A 1.516411 8.5114e-06
12:68271652 G A 0.068289 -1.0041e-05
12:68273781 A G 0.146955 -8.0544e-05
12:68275095 C G 0.041524 1.7812e-05
12:68275196 A G 0.138785 5.7312e-06
12:68283045 C T 0.120842 4.3114e-06
12:68287973 G A 0.572609 3.4968e-05
12:68290218 G A 0.232226 8.6982e-06
12:68293351 C T 0.979902 1.2141e-05
12:68312016 G A 1.607232 1.1657e-04
12:68313509 T G 0.072278 2.9752e-05
12:68319584 T C 0.074213 -1.4633e-05
12:68327718 C T 1.072359 -2.5762e-05
12:68337584 C T 0.527976 -3.4489e-05
12:68346411 T C 0.297766 1.9486e-05
12:68353383 T C 0.520017 6.4107e-06
12:68359186 T C 0.125519 -3.4271e-05
12:68385788 G T 0.055192 -1.2040e-05
12:68401642 A G 0.460696 -7.4390e-08
12:68404010 T C 0.024259 1.4020e-05
12:68406452 T C 0.623410 7.7940e-06
12:68414710 T C 1.143514 2.5668e-05
12:68425985 T C 0.064410 1.8820e-05
12:68430172 C T 0.038025 -2.2144e-06
12:68435226 A G 0.022201 2.9518e-05
12:68441908 C G 0.100871 -9.1829e-06
12:68443992 A G 0.057094 1.7387e-05
12:68444971 A G 0.245813 -4.3061e-05
12:68457881 C T 0.356135 1.6453e-05
12:68461697 A G 0.342250 -1.1586e-05
12:68464137 C A 1.303313 -5.7510e-05
12:68465757 C A 0.106184 3.5070e-06
12:68466994 C T 1.157624 -1.8792e-05
12:68467170 T C 0.402723 -1.0047e-05
12:68483505 T C 1.564407 3.2656e-06
12:68495027 G A 1.635215 6.3711e-06
12:68500075 A G 0.785003 -1.0874e-05
12:68504592 A G 0.817056 -6.5916e-06
12:68507822 T G 1.440472 1.7872e-05
12:68508655 A T 0.115201 7.0770e-06
12:68508990 A G 1.519238 -9.2298e-05
12:68516129 G A 0.150993 1.5793e-06
12:68528951 T C 0.130132 1.6812e-05
12:68530076 G A 0.182198 2.8525e-05
12:68532077 C T 0.264853 -2.7289e-05
12:68533991 A G 0.072356 -3.9820e-05
12:68534520 G A 1.403453 -3.4137e-06
12:68539733 A G 0.064790 1.3960e-05
12:68552208 A G 0.027242 -3.0842e-05
12:68571070 A G 0.061184 1.6744e-05
12:68571378 T C 1.227614 -1.4168e-05
12:68579123 A C 0.946376 1.1704e-05
12:68585466 G A 0.265379 -2.8269e-05
12:68586260 C T 0.176959 7.9403e-06
12:68596661 C T 0.119794 9.8099e-06
12:68621312 C T 0.830471 -2.2595e-05
12:68621761 A G 0.241240 -1.7372e-05
12:68631620 C T 0.959401 -6.9013e-07
12:68634249 C T 0.080656 -8.1781e-06
12:68643907 G C 0.046938 -1.2309e-05
12:68645975 G T 0.667173 7.5626e-06
12:68650108 G A 0.318130 -1.0969e-05
12:68651380 T C 0.039888 1.1875e-05
12:68652776 A G 0.398587 1.7027e-05
12:68653771 G C 0.048519 -1.1613e-07
12:68653819 A G 0.048905 -1.4715e-06
12:68658270 T C 1.920270 1.1008e-05
12:68660758 G A 0.036694 -1.7774e-05
12:68661012 C T 1.522601 -1.4337e-05
12:68661923 A G 1.164661 4.5699e-06
12:68670103 G A 0.454360 2.4524e-04
12:68707287 A G 0.615960 8.5407e-05
12:68708604 C T 0.078893 -4.0793e-05
12:68709892 T C 0.422856 1.7428e-05
12:68713245 A G 0.030991 1.0798e-06
12:68718493 T C 0.164602 -2.4897e-05
12:68719216 A G 1.424947 1.5034e-04
12:68720627 A G 1.422100 1.6110e-04
12:68730879 A G 0.311096 -1.4539e-05
12:68732601 A G 0.037045 1.9891e-06
12:68742411 G A 0.598014 9.0207e-05
12:68744537 T C 0.311648 1.5157e-04
12:68744717 G T 0.085852 -1.7869e-05
12:68746535 C G 0.105353 -3.8863e-05
12:68747395 A G 0.942536 1.0749e-05
12:68748461 T G 0.042072 2.3584e-05
12:68748875 A G 0.967922 3.2737e-06
12:68752689 G A 0.047951 6.1585e-06
12:68753446 G A 0.183246 1.2613e-05
12:68754727 A G 0.253804 -2.0582e-05
12:68757839 G A 0.951439 4.5998e-06
12:68762014 A C 1.275814 3.8940e-06
12:68763915 G A 0.048785 -1.5360e-05
12:68764968 G A 0.033753 1.5904e-05
12:68765236 T G 0.370342 -2.0498e-05
12:68767127 T G 1.413015 2.7114e-05
12:68768394 A G 0.023948 -4.2854e-05
12:68769142 T C 0.044932 -5.0444e-05
12:68770022 T C 0.146935 2.6889e-05
12:68770085 A C 0.119310 2.5391e-05
12:68777228 C A 0.721917 1.1209e-05
12:68779413 A G 0.101023 2.7616e-05
12:68783720 C T 0.332188 5.5634e-06
12:68783819 G A 0.327306 1.3197e-05
12:68785032 G A 0.036473 2.0050e-05
12:68787898 C T 0.218201 -9.1760e-06
12:68789790 A G 0.042361 -2.0991e-05
12:68791434 A C 0.360095 9.2822e-05
12:68794723 G T 0.435275 1.4627e-05
12:68796448 C T 0.384880 -6.8748e-06
12:68797200 G A 0.510335 -1.1500e-05
12:68797785 A G 1.482424 -1.3476e-05
12:68799107 G C 0.148574 -6.7265e-06
12:68805998 T C 0.373361 1.2322e-05
12:68807734 T C 1.532072 -1.4717e-05
12:68808740 A G 0.020257 3.2207e-06
12:68816477 A G 0.469885 -1.1304e-05
12:68817323 A G 1.495423 -1.0218e-05
12:68820602 A C 0.024623 1.2573e-05
12:68823115 C T 0.597696 -1.5578e-05
12:68825733 G A 0.596628 -1.2410e-05
12:68828132 A G 0.066455 4.7552e-05
12:68828773 G A 0.718616 -1.6423e-05
12:68833210 C A 0.060957 -6.6818e-06
12:68834912 C A 0.158611 4.3965e-05
12:68836288 T C 0.095099 3.1056e-06
12:68841671 G A 0.674535 1.0530e-05
12:68843244 A G 0.078974 4.3278e-06
12:68844809 T G 0.163976 7.8023e-06
12:68850924 G A 0.153742 6.6803e-06
12:68860439 A G 0.050190 -1.3709e-06
12:68860642 A C 0.053628 -3.4409e-05
12:68861136 A G 0.144981 1.8621e-06
12:68862068 A C 0.040826 4.4867e-05
12:68875086 C T 0.048642 1.8126e-06
12:68875178 T C 1.165313 -3.7907e-06
12:68882906 C T 0.049265 7.9780e-06
12:68883445 C T 0.077092 5.8109e-06
12:68883891 C T 0.945360 2.9930e-05
12:68886066 T C 0.031257 1.7252e-06
12:68886290 C T 0.582080 6.6788e-05
12:68886663 T C 0.154544 -2.7748e-05
12:68886956 C T 0.239672 -3.5604e-05
12:68892511 A G 0.061609 1.0515e-05
12:68893437 C T 1.974348 -6.2565e-06
12:68893978 G A 0.699696 1.9357e-05
12:68894272 T C 0.071272 -1.1209e-06
12:68898870 T C 0.081892 5.9615e-06
12:68905940 T C 0.231901 4.4317e-05
12:68910449 A G 0.318351 -3.7954e-05
12:68917876 T C 0.102302 4.7835e-06
12:68918509 T C 0.084888 -2.6223e-05
12:68925283 G A 0.282053 -7.6824e-06
12:68926640 C T 0.441143 -2.8930e-05
12:68942186 G A 0.028554 1.2444e-05
12:68944212 A G 0.084249 7.8289e-05
12:68950671 A G 0.212641 -4.2324e-06
12:68953903 A G 0.602162 -2.4382e-05
12:68954208 G A 0.022266 7.6048e-06
12:68976594 T C 0.069578 2.6629e-05
12:68989650 G C 0.033292 5.4133e-06
12:69012463 C G 0.066455 2.1613e-05
12:69013891 C G 0.077578 -2.3218e-04
12:69016007 G A 0.027362 4.4793e-05
12:69019993 G A 0.401061 1.1319e-05
12:69027873 T C 0.189598 -1.6065e-05
12:69031631 T C 0.028833 1.0830e-05
12:69031913 A G 0.230051 -4.9963e-06
12:69045868 G T 0.054020 1.9855e-05
12:69062731 G A 0.192283 -6.5003e-05
12:69064080 G A 0.033585 -1.3290e-07
12:69064978 T C 0.640431 -4.6146e-05
12:69080770 C T 0.043981 1.5250e-05
12:69082805 A G 0.529826 2.4659e-05
12:69090684 G A 0.047454 -5.7736e-07
12:69102069 T G 0.455302 1.3159e-05
12:69115255 G A 0.107684 1.5066e-05
12:69117954 G A 0.076514 -2.5843e-06
12:69119253 C A 0.322041 1.0230e-05
12:69120641 A G 0.585135 2.6374e-05
12:69125513 T G 0.537691 2.9962e-05
12:69133950 A G 1.067185 5.9303e-05
12:69140339 C G 0.049194 1.9112e-05
12:69148522 T C 0.153933 6.0095e-05
12:69154130 C T 0.541615 7.5936e-06
12:69154381 G A 0.048473 5.6185e-07
12:69157700 G A 0.695042 -1.2855e-05
12:69163852 G A 0.459911 2.4552e-05
12:69166455 A G 0.095596 2.6849e-05
12:69174716 T C 0.065124 3.3336e-05
12:69175249 A G 0.789356 -1.1609e-05
12:69177509 G A 0.056130 -9.6192e-06
12:69181223 G A 1.914187 2.5558e-05
12:69188466 A G 0.109485 -9.9577e-05
12:69190475 C T 0.192796 1.6831e-05
12:69194834 T G 0.815209 -5.5061e-06
12:69202015 G T 0.056046 -3.6847e-07
12:69202556 C G 0.074966 -2.7734e-05
12:69207162 A G 1.678692 -2.7109e-05
12:69212954 G C 0.152070 1.5966e-05
12:69218038 G T 0.744229 -4.2749e-05
12:69222464 G C 0.849913 -5.3604e-06
12:69222809 T C 0.043059 3.1272e-06
12:69224892 G T 0.128437 -1.2417e-05
12:69242478 A C 0.028985 -5.8225e-06
12:69246233 T C 0.053017 -1.0183e-05
12:69247229 C A 0.042923 -1.5886e-06
12:69250481 C T 0.401067 -3.4740e-05
12:69252230 G A 0.114373 -1.0812e-05
12:69257437 G A 0.040865 4.4489e-07
12:69257442 A C 1.073794 -3.0128e-05
12:69259748 A G 0.025392 7.0595e-05
12:69263979 G A 0.039830 -2.5378e-06
12:69265196 T C 1.170461 2.4370e-05
12:69265245 A G 0.046049 -1.2354e-06
12:69266512 C T 0.122082 1.0205e-05
12:69266885 C T 0.031676 -4.7084e-06
12:69271886 A G 0.044341 2.0213e-05
12:69281575 C A 0.247225 -2.1902e-04
12:69281706 T C 0.026492 2.2973e-05
12:69284934 T C 0.021737 -2.0291e-05
12:69287635 T G 0.175765 4.9245e-05
12:69288155 A G 0.020780 -1.8773e-05
12:69292505 C T 0.025029 8.0808e-06
12:69294596 G A 0.204984 -3.1307e-05
12:69299466 A G 0.051453 4.1052e-06
12:69300551 A G 0.050512 6.3151e-06
12:69300902 A C 0.172467 2.4129e-06
12:69307467 A G 0.037512 1.0344e-05
12:69309445 T C 0.026804 -1.5085e-05
12:69310813 T C 0.039070 7.5563e-07
12:69311813 G C 0.161431 3.4452e-05
12:69318788 T G 0.278076 -1.5126e-05
12:69322397 G T 0.145815 1.4932e-06
12:69326547 T C 0.029712 -4.4954e-05
12:69338638 C G 0.073716 2.6802e-05
12:69344284 C G 0.308915 4.1631e-05
12:69351390 T G 0.961715 -1.1325e-05
12:69353069 A C 0.669419 2.8669e-05
12:69354198 C T 0.027729 -2.5383e-05
12:69354646 T C 0.362776 -9.8922e-06
12:69357989 C T 1.719340 2.6542e-05
12:69363349 G T 0.035055 1.1481e-05
12:69370438 C T 0.139655 -1.3297e-05
12:69370756 T C 0.467769 -1.0686e-05
12:69373492 C T 0.039190 3.6014e-05
12:69374437 T G 0.110718 8.0608e-05
12:69376052 C T 0.775905 4.4717e-05
12:69376419 G A 0.135000 -8.2275e-05
12:69395011 C T 1.886704 -1.8842e-05
12:69399407 G A 0.691406 4.5202e-05
12:69405013 A G 1.461667 1.1812e-06
12:69405820 C A 0.565121 5.9783e-05
12:69418956 A G 0.193678 -3.2807e-05
12:69422029 G C 1.519134 -9.1507e-06
12:69424469 A G 0.032926 -3.2856e-06
12:69424500 T C 1.613601 1.7621e-06
12:69426303 A G 0.195970 -2.1198e-06
12:69427008 G A 0.035769 1.1885e-05
12:69438548 G A 0.732219 4.9604e-06
12:69448900 G A 0.297123 -1.7673e-05
12:69449211 C T 0.027031 4.3014e-05
12:69453248 C T 0.473900 2.1547e-05
12:69455786 T G 0.143728 -9.0040e-06
12:69464580 G A 0.213838 -1.7943e-05
12:69469397 A G 0.128953 3.2870e-06
12:69481381 C T 0.060083 2.6867e-05
12:69481394 C A 1.582418 -8.1707e-06
12:69481502 C G 0.143589 -2.0160e-05
12:69482190 T C 0.735322 8.9476e-06
12:69491649 C T 0.233673 4.2286e-06
12:69492467 T C 0.404397 1.2551e-05
12:69495486 C G 0.376704 -2.1765e-05
12:69496820 C G 0.263626 3.9010e-05
12:69500340 T G 0.162395 3.6932e-05
12:69501761 A G 0.186119 -1.1301e-05
12:69504083 T C 0.341795 -1.5760e-05
12:69504996 G A 0.139678 1.4062e-05
12:69505065 G T 0.247004 -2.2934e-05
12:69506084 G A 0.032462 2.3015e-05
12:69508022 A C 1.492161 -1.6125e-05
12:69511410 T C 0.220810 -8.7254e-06
12:69514618 G T 0.040670 3.9317e-05
12:69516642 A G 0.937482 -3.6482e-06
12:69518424 C G 0.156653 7.5793e-05
12:69518869 A G 0.177810 -5.0511e-06
12:69522126 A G 1.672422 2.2899e-05
12:69522709 C A 0.878700 5.0962e-05
12:69523552 G A 0.079474 1.2066e-05
12:69523839 C T 0.109469 3.6714e-05
12:69523923 T C 1.192065 -4.8392e-06
12:69524894 A G 1.151080 3.3000e-06
12:69530618 A G 0.061986 1.2442e-05
12:69532655 C T 0.531390 2.2909e-05
12:69534892 T G 0.227448 -1.6534e-06
12:69538337 A C 0.332366 -3.2432e-06
12:69542724 T C 1.017446 4.7129e-05
12:69542942 C T 1.706473 2.9400e-05
12:69544478 T G 0.063748 1.6755e-06
12:69544861 G A 0.131664 -2.2372e-05
12:69553281 C T 0.076774 -1.4100e-05
12:69565217 G A 1.430744 3.6889e-05
12:69570352 A G 0.223517 1.3017e-05
12:69570654 C T 0.955471 3.9256e-05
12:69586030 A G 0.056425 1.1106e-05
12:69587920 T C 0.621452 3.4906e-05
12:69597390 T C 0.381196 6.5038e-06
12:69601845 T G 0.040015 -1.1001e-05
12:69604784 G A 0.533773 1.0559e-05
12:69605905 T C 0.107174 -3.6898e-05
12:69606218 T C 0.188621 -1.6574e-05
12:69608090 A G 0.351026 -7.9331e-06
12:69614374 A G 0.315702 -1.5801e-05
12:69619392 G A 1.118408 -3.1599e-05
12:69643151 G A 0.051469 -2.3839e-05
12:69646914 A G 0.924226 -2.7941e-05
12:69648193 C T 0.040047 -5.6127e-06
12:69651700 G A 0.045734 -1.8759e-05
12:69653146 C T 1.129505 -2.8241e-05
12:69671660 C T 0.209291 -2.4138e-05
12:69675887 C T 0.214530 8.3584e-05
12:69684114 T G 0.107593 1.9296e-05
12:69699035 A G 0.092376 3.7153e-05
12:69705362 A G 0.909571 -4.5465e-05
12:69715572 T C 0.026376 3.4451e-05
12:69717004 C T 0.035847 -2.5679e-05
12:69723566 A G 0.314426 -2.5521e-05
12:69725384 G A 0.038372 2.1326e-05
12:69727190 A G 1.469749 -4.5358e-05
12:69735338 G A 0.097936 -2.3602e-05
12:69744014 A C 0.123559 1.3475e-05
12:69747834 T C 1.034224 -8.4613e-06
12:69749623 A G 0.358323 -2.6534e-05
12:69752758 A G 0.037385 -2.2902e-05
12:69752775 T C 1.021841 -2.4266e-05
12:69761604 G A 0.076553 -2.3450e-05
12:69762987 G A 0.082814 -2.6932e-07
12:69771911 A C 0.942666 -2.7752e-05
12:69785576 C A 0.064381 3.2272e-05
12:69790306 G A 0.048671 -2.0325e-05
12:69794086 G C 1.195324 -1.3156e-04
12:69799895 G A 0.097365 3.3481e-05
12:69802123 C T 1.952627 1.5581e-05
12:69802569 C T 0.041180 3.9928e-05
12:69804612 C A 0.222878 2.8068e-05
12:69805480 T C 0.125143 2.1255e-06
12:69806611 A G 0.786438 -9.6854e-05
12:69810503 A G 0.066835 -7.8376e-06
12:69811369 C A 0.596278 1.5503e-05
12:69814495 A G 0.247984 -4.5311e-06
12:69824024 T C 0.118976 -2.1564e-06
12:69827658 T G 0.689572 -2.2358e-05
12:69829535 T C 0.029599 -5.5751e-05
12:69831238 G T 0.050985 2.1318e-05
12:69831702 A C 0.218119 -2.7390e-05
12:69834963 C T 0.266323 -1.1452e-04
12:69836625 C T 0.354486 -1.4846e-05
12:69837203 G A 0.025064 -3.0431e-05
12:69850258 A G 0.146384 1.2044e-05
12:69851374 G A 0.491324 -2.6979e-05
12:69859081 A G 0.049009 1.3116e-06
12:69860696 T G 0.468860 2.1355e-05
12:69869636 T G 0.050125 1.7464e-05
12:69869704 T C 0.089608 -5.5583e-05
12:69869906 G A 0.281871 -3.9888e-05
12:69882045 G A 0.031413 -6.0651e-06
12:69889376 C T 0.055296 7.4313e-06
12:69890294 G A 0.065728 1.7821e-05
12:69892526 C G 0.042121 5.8497e-06
12:69895491 A G 0.088968 1.3445e-05
12:69904574 G A 0.062138 1.8766e-05
12:69926000 A G 0.025785 4.7141e-05
12:69928372 A G 0.022354 -2.7547e-05
12:69928994 A G 0.041988 5.7283e-06
12:69931627 C T 0.052823 -2.7790e-05
12:69931759 A G 1.018861 -3.5940e-04
12:69938072 G A 0.038174 -3.5711e-05
12:69970100 A G 0.332252 5.7193e-05
12:69982129 C G 0.696905 -6.4457e-05
12:70000236 T C 0.095687 9.3488e-06
12:70002488 G A 0.399697 1.6818e-05
12:70005011 G T 0.112909 9.2171e-07
12:70006319 T C 0.187979 -5.4005e-05
12:70006501 A G 0.043264 -5.7428e-05
12:70011856 T C 0.407669 -2.5581e-05
12:70023791 C A 0.971356 -1.8466e-05
12:70024023 C T 0.538486 -1.1835e-05
12:70037520 A G 0.187320 3.4814e-05
12:70038508 A G 0.919507 1.2436e-05
12:70042627 A G 0.057964 -1.9619e-05
12:70048829 C T 0.061054 6.4452e-06
12:70049122 A G 0.027453 -1.3735e-05
12:70049760 T C 0.311255 -1.7361e-05
12:70054910 G A 0.193321 3.1907e-05
12:70058699 A C 0.170750 2.4593e-05
12:70065214 G T 0.028816 -1.8264e-05
12:70068379 T C 0.132404 -2.9389e-05
12:70071897 C T 0.204659 2.2729e-05
12:70072916 T G 1.015213 -2.1336e-05
12:70077761 C T 0.081503 -2.3283e-05
12:70077803 A G 1.380992 -6.0969e-06
12:70082758 A G 0.352844 -1.1580e-06
12:70097865 T C 0.934262 -3.3421e-05
12:70099449 G A 0.133511 -2.7231e-05
12:70101362 A C 0.239117 -3.2666e-07
12:70105557 T C 0.128996 -2.6853e-05
12:70106835 G A 0.459213 -6.5963e-05
12:70108802 G C 0.071992 6.1253e-05
12:70112707 G A 0.222865 -1.6327e-05
12:70128750 T C 0.083473 -8.7718e-06
12:70143711 G A 0.087456 -9.8831e-07
12:70173867 T C 0.173720 -2.7879e-05
12:70177488 C T 0.543695 3.4612e-05
12:70180431 G A 0.042605 -1.5940e-05
12:70184924 G A 0.143053 -2.7138e-05
12:70195029 G A 0.728431 4.5711e-07
12:70195293 G T 1.497153 1.8850e-05
12:70195828 G T 0.329419 -1.1519e-06
12:70196890 G A 0.057104 -6.4042e-05
12:70210092 A C 1.363743 3.6676e-05
12:70214084 C T 0.029488 -1.7002e-06
12:70219930 A G 0.060184 -3.6354e-05
12:70226825 A G 0.088676 7.0016e-06
12:70227718 G A 0.048616 2.3742e-05
12:70234795 C T 0.684983 -7.6199e-06
12:70258672 A G 1.062774 -2.6481e-07
12:70259498 A G 1.701167 3.2459e-05
12:70264252 C T 0.637117 2.5630e-05
12:70271386 A G 0.038995 -2.4228e-06
12:70281783 A G 0.433918 2.8011e-05
12:70284128 C A 1.514986 -5.7486e-05
12:70285291 A G 0.042141 2.6969e-05
12:70289112 C T 0.672792 -3.0712e-07
12:70294576 G A 0.842052 -4.3963e-05
12:70301719 T C 0.111799 -1.8455e-05
12:70304153 C A 0.103604 3.9749e-05
12:70310509 T C 0.231174 -1.0598e-05
12:70312093 A G 0.023406 -1.3089e-05
12:70313839 T C 0.099913 9.9376e-06
12:70314624 G A 0.024185 1.4346e-05
12:70315884 A G 0.062485 -2.5913e-05
12:70318610 G A 0.120141 3.0655e-05
12:70331827 T G 0.237802 3.8062e-05
12:70339842 G T 0.083849 -1.4396e-05
12:70341563 A G 0.048444 1.1788e-05
12:70348180 C T 0.041754 -1.1230e-05
12:70351684 A C 0.661246 -2.3309e-05
12:70362519 G T 0.282134 7.3396e-05
12:70364935 G T 0.172671 1.0571e-05
12:70366714 G A 0.175145 -1.6114e-07
12:70369918 G A 0.833421 1.0253e-05
12:70372452 A C 0.036902 -2.9895e-05
12:70373848 A G 1.803868 4.1477e-05
12:70374651 T C 0.317659 -3.5324e-05
12:70383473 G A 0.622325 2.4220e-05
12:70390662 G A 0.152411 -9.1743e-06
12:70400605 C T 0.135523 1.3958e-05
12:70400825 T C 0.334190 -7.7649e-06
12:70421102 C G 0.292621 9.4268e-05
12:70427051 T C 0.115723 3.3069e-05
12:70427192 A C 1.741454 -1.8385e-05
12:70429461 C A 0.124977 -5.5674e-06
12:70433194 C T 0.575349 -3.8240e-05
12:70436663 C T 0.110465 -2.3261e-05
12:70442798 T C 0.045328 3.0601e-06
12:70443928 C T 0.324261 -2.5861e-05
12:70459305 T G 0.886270 -2.7168e-05
12:70469228 T C 1.589121 -1.4427e-05
12:70470812 A C 0.047642 -2.1526e-06
12:70475889 T C 0.041362 1.6058e-05
12:70478769 T C 0.293767 7.1188e-05
12:70516162 A G 0.355174 -3.6169e-05
12:70532023 A G 0.175654 1.0979e-05
12:70555931 C T 0.028281 -5.3396e-05
12:70561178 G A 0.874821 -2.5562e-05
12:70562566 G A 0.024438 4.1769e-06
12:70565783 C T 0.065812 -2.0425e-05
12:70582752 G T 0.236225 3.1393e-05
12:70592368 A G 0.296909 5.2108e-05
12:70601313 A G 0.047723 -1.1816e-05
12:70627186 A G 1.825612 9.4651e-06
12:70627319 T G 0.394270 -1.5300e-05
12:70677633 G A 0.050742 -2.3661e-05
12:70686150 A C 0.024626 6.5683e-06
12:70690085 A G 0.271160 5.7716e-06
12:70729843 A T 0.125571 -6.1730e-06
12:70732745 G T 0.020095 5.3357e-06
12:70735094 A G 0.281988 6.2772e-06
12:70740194 A G 0.856924 8.2284e-05
12:70745094 T C 0.258085 5.3283e-05
12:70752162 A G 0.064024 2.9204e-05
12:70754039 A G 0.047749 -3.5543e-06
12:70767825 G A 0.171711 3.1042e-05
12:70774556 A G 0.586803 3.3241e-06
12:70795615 T C 0.473082 9.8766e-05
12:70797917 C T 0.147208 -5.6965e-06
12:70798343 C T 1.810875 -2.8700e-06
12:70799121 G A 0.027333 5.9101e-06
12:70803674 A G 0.268232 -5.2593e-06
12:70803751 G A 0.752996 -9.3825e-06
12:70804783 A C 0.026661 -1.5758e-05
12:70823988 C T 0.309626 2.4427e-05
12:70828856 C T 0.249851 3.6586e-05
12:70828893 G A 0.030563 1.0469e-06
12:70829590 G A 0.045377 -3.7907e-05
12:70837122 G A 0.410065 -4.5187e-06
12:70847461 T C 0.563677 2.1022e-04
12:70850622 C T 1.701774 -2.9462e-05
12:70852913 T C 0.381686 -4.2385e-05
12:70858756 C G 0.025314 1.9704e-05
12:70860278 T C 0.055695 3.3803e-07
12:70882727 C T 0.476695 4.3509e-06
12:70883074 G A 0.035500 5.3589e-05
12:70884496 A G 0.345258 -1.1808e-04
12:70894873 A G 0.291887 -5.2852e-06
12:70903387 G A 0.060505 6.6121e-05
12:70912510 T C 1.900623 -1.0446e-05
12:70914360 A G 0.028664 -2.2818e-05
12:70918185 G A 0.610160 3.2565e-05
12:70925864 G C 0.112458 1.6308e-05
12:70930508 G A 1.956594 7.4070e-06
12:70931371 G T 0.088566 -1.0737e-05
12:70937317 C T 0.100754 9.8195e-06
12:70937443 C T 0.291706 -5.4269e-05
12:70939109 G A 0.044760 1.4212e-06
12:70941195 C T 0.179390 2.0272e-05
12:70942409 T C 0.026298 -2.9887e-05
12:70944620 C T 1.442516 -9.2486e-05
12:70947539 C G 1.542994 2.0456e-07
12:70950744 G A 0.852678 -1.3748e-07
12:70951612 C T 0.060262 -2.5282e-06
12:70952982 G A 0.399191 9.8833e-06
12:70953277 C T 0.438716 -1.3618e-05
12:70954547 A G 0.032215 -2.2399e-05
12:70955933 A G 0.042588 4.0320e-07
12:70956443 G A 1.931834 -2.3885e-05
12:70957597 G A 0.052164 3.3514e-05
12:70959075 T C 0.326949 1.6683e-05
12:70959257 A G 0.604837 3.2015e-05
12:70959841 G A 0.506449 1.1204e-05
12:70959910 C T 0.339569 -3.2478e-05
12:70961479 C T 0.138399 9.1698e-07
12:70963619 A G 0.183983 6.1573e-05
12:70968358 T C 0.196671 6.0740e-05
12:70968723 C A 0.447713 -2.0736e-05
12:70973106 C A 0.786519 3.8668e-05
12:70978590 G A 0.073865 -1.3492e-05
12:70979124 C T 0.055218 -5.2877e-06
12:70983895 C A 0.278200 1.4657e-04
12:70990054 C T 0.577244 -1.9673e-05
12:70992617 C T 0.139080 -1.8805e-05
12:70996021 G T 0.368223 1.6523e-05
12:70997093 C T 0.090770 1.3908e-05
12:71002893 T C 0.796354 -6.8342e-06
12:71004484 T C 0.234284 2.4016e-06
12:71012665 A G 0.064066 -1.2261e-05
12:71015131 G A 1.089341 -7.2570e-06
12:71015199 G A 0.266713 -8.8397e-05
12:71015939 C T 0.507365 -7.5878e-05
12:71016157 T C 0.023503 3.2407e-06
12:71016340 T C 0.146760 -3.2825e-05
12:71016506 G A 0.196642 1.3263e-05
12:71016832 C T 0.392579 1.7139e-05
12:71022883 G A 0.133722 4.6067e-06
12:71027516 A G 0.135487 -2.2229e-05
12:71027553 A G 0.085859 -7.6470e-06
12:71029431 T C 0.286382 -2.1325e-05
12:71029733 T C 0.124344 -9.1340e-06
12:71030476 G A 0.074527 1.2999e-05
12:71035873 C T 0.481531 -3.4160e-06
12:71040136 C T 0.226474 8.4393e-06
12:71040392 A G 0.387328 -1.6021e-05
12:71043129 T G 0.067877 2.0457e-05
12:71048818 T C 0.038625 -2.5131e-08
12:71053213 G A 0.062138 7.2095e-06
12:71061143 C T 0.036529 -1.7988e-05
12:71061726 T C 1.642067 -3.7550e-05
12:71082881 A G 0.063449 1.8319e-05
12:71083507 T C 0.087881 5.6999e-05
12:71084299 C T 0.031527 3.3138e-06
12:71089908 T C 0.092967 1.6751e-05
12:71094166 T C 0.024149 -1.3501e-05
12:71094955 T C 0.031439 5.6059e-06
12:71099936 G A 0.647769 5.2948e-05
12:71100447 A G 0.197132 -1.8005e-05
12:71100640 C T 0.027807 8.0691e-06
12:71112797 C T 0.059606 -2.7923e-05
12:71113369 C T 1.704078 8.6974e-06
12:71113555 A G 0.195538 -2.8615e-05
12:71115630 G T 0.029307 5.0620e-05
12:71116236 T G 0.112393 -6.9779e-06
12:71116897 C T 0.207983 -2.5897e-05
12:71131783 A G 1.697888 1.0473e-05
12:71134744 A T 0.034143 4.6115e-05
12:71135421 T C 0.440657 5.8517e-06
12:71136329 A G 0.038716 2.2970e-05
12:71139664 C T 1.562028 2.0635e-05
12:71141993 A G 1.413294 1.4212e-05
12:71143476 T C 1.685645 3.7959e-05
12:71143758 G A 0.346722 -6.9013e-06
12:71147706 T G 0.453387 -1.1112e-05
12:71151897 C T 0.661960 -3.7325e-05
12:71153966 C T 0.055497 3.5846e-05
12:71167305 C A 0.140281 8.1158e-06
12:71167582 C T 0.169633 -2.6852e-06
12:71173005 T C 0.563706 2.4866e-06
12:71178920 A G 0.134160 -2.9668e-05
12:71185839 T G 1.786957 -1.7144e-05
12:71190236 C T 0.097654 2.6714e-06
12:71191577 T C 0.066358 5.2692e-06
12:71192281 T C 1.566371 -9.4064e-06
12:71201371 A G 0.072405 1.1581e-04
12:71203625 A G 0.022013 -2.2750e-05
12:71207160 G A 0.236293 -5.1340e-06
12:71208756 C T 0.073807 -5.7582e-06
12:71213477 C T 0.206227 -2.0221e-05
12:71217272 G T 0.159928 -9.9444e-06
12:71227112 G A 0.596508 -8.1105e-05
12:71227623 C T 0.026022 6.5981e-06
12:71234643 G A 0.057896 9.7726e-06
12:71239448 C T 0.093158 1.3954e-05
12:71241816 T C 0.023918 1.4753e-05
12:71246815 T C 0.443049 3.3814e-05
12:71252997 T C 0.026113 1.0436e-05
12:71254856 T C 0.078689 1.6000e-04
12:71255264 C T 1.192263 9.9236e-05
12:71263862 A G 0.035665 -3.3581e-05
12:71268787 C T 0.033114 1.9373e-05
12:71270770 T C 1.098504 8.2702e-05
12:71276015 C T 0.101442 2.4531e-05
12:71282122 G A 0.090893 -9.3690e-06
12:71282714 A C 0.512399 6.2128e-06
12:71283013 G A 0.086134 -6.9256e-06
12:71286693 C T 0.022656 9.3865e-06
12:71287866 G A 0.701098 1.9966e-05
12:71288687 A G 0.026038 1.8026e-05
12:71289175 G A 1.340111 3.2813e-05
12:71290241 C A 0.075436 -1.6860e-05
12:71298171 C T 0.133907 9.9252e-06
12:71301022 C T 0.028729 -7.3201e-06
12:71304679 A G 0.082006 4.4883e-06
12:71306136 A G 0.075754 -4.3336e-05
12:71309063 T G 1.043676 -5.6814e-05
12:71319742 G A 0.283581 -4.0937e-05
12:71319818 T C 0.059843 -5.3728e-06
12:71320774 C A 0.071223 -1.0018e-05
12:71329718 T C 0.263574 -4.7064e-05
12:71330746 T C 0.030358 -1.2250e-05
12:71345062 G A 0.076423 5.2975e-05
12:71345646 G A 0.214117 -1.1626e-05
12:71346235 A C 0.935687 -6.0719e-05
12:71360160 C T 0.044669 1.3338e-05
12:71364341 G A 0.049755 -1.4105e-05
12:71378617 G A 0.127516 4.0998e-05
12:71382197 T G 0.092915 2.0893e-05
12:71387446 G A 0.101523 -1.8920e-05
12:71397904 C T 0.037827 3.8357e-06
12:71411855 T C 1.091256 -2.1420e-05
12:71412069 G A 0.058652 3.0325e-05
12:71420344 A G 0.052417 -2.6122e-05
12:71430926 G A 0.026492 -1.1703e-05
12:71437213 T C 0.073210 8.1628e-05
12:71446789 C T 0.673424 -9.5482e-06
12:71450144 C T 0.035477 -5.3327e-06
12:71464178 A G 0.040531 1.0247e-05
12:71464902 C T 0.024487 -1.1641e-05
12:71474102 A G 0.143586 -1.3503e-05
12:71474521 G A 0.044504 1.1991e-05
12:71477997 T C 0.061580 8.0523e-06
12:71486001 G T 1.712514 3.6417e-05
12:71507614 G C 0.042488 -4.8158e-06
12:71519546 C A 1.712361 3.4584e-05
12:71520267 C G 0.828101 3.0922e-05
12:71526593 A G 0.074719 -3.0658e-05
12:71529698 T C 0.069565 1.0699e-05
12:71533348 G A 0.061392 -5.9230e-05
12:71533534 G C 0.816475 3.0538e-05
12:71537951 T C 0.028291 2.7551e-05
12:71548972 C T 0.056406 -3.4954e-05
12:71577101 C G 0.996495 -3.0883e-06
12:71581447 T C 0.049272 -3.1170e-05
12:71581808 G A 0.202789 6.2063e-06
12:71592855 T C 0.061930 -2.9408e-05
12:71593171 T C 1.813001 1.6576e-06
12:71622905 A G 1.319681 2.8350e-05
12:71630521 T G 0.086498 -9.4147e-07
12:71631943 A G 1.037648 3.5224e-05
12:71634794 G A 1.436658 2.8406e-06
12:71638895 C T 0.271887 5.5295e-05
12:71643059 A T 0.150980 6.0823e-06
12:71650507 C T 0.067893 2.9237e-05
12:71654319 C T 0.131398 -2.0695e-05
12:71663102 T C 1.445493 -1.0178e-07
12:71667022 A G 0.879012 -4.4317e-06
12:71673148 T G 0.653829 -1.1514e-05
12:71676746 A G 0.478610 -1.4865e-05
12:71677968 T C 0.037729 -1.8639e-06
12:71678645 A G 0.078779 -2.8248e-06
12:71687644 T C 0.087459 -5.0424e-06
12:71687844 C G 0.085015 2.1494e-05
12:71690766 C T 0.029881 1.5835e-05
12:71690949 T C 0.072560 1.9312e-06
12:71697926 C T 0.223832 -3.0409e-07
12:71702210 C G 0.098349 2.2297e-05
12:71719164 C A 1.432204 6.9364e-06
12:71721085 G A 0.185882 -5.5771e-06
12:71724229 T C 0.097346 -4.8660e-06
12:71729330 C T 0.031997 6.2041e-06
12:71729464 T G 0.082691 2.3810e-05
12:71736673 C A 1.097534 8.1077e-06
12:71739240 C T 0.224507 -9.6796e-07
12:71744246 T G 0.096330 -2.2071e-06
12:71759824 A G 1.180543 -9.5859e-06
12:71761106 A T 0.382738 -2.9513e-05
12:71765568 G A 0.033176 -1.5065e-05
12:71768168 C T 0.289998 -1.7497e-05
12:71769110 A C 0.332155 -5.4930e-05
12:71779471 A G 0.039498 -1.1285e-05
12:71790322 C T 0.785383 2.1058e-05
12:71799023 C A 0.073356 3.5599e-05
12:71816963 C A 0.119544 1.0448e-05
12:71816987 T A 0.030634 -1.0883e-05
12:71820684 C T 1.122364 5.3165e-06
12:71823420 C T 0.041517 7.5905e-06
12:71826988 T G 0.031721 1.0137e-05
12:71830441 G A 0.080711 -6.7677e-05
12:71841608 C G 0.125893 -1.4184e-05
12:71855487 G A 0.148312 -1.8455e-05
12:71855521 T C 1.572966 -1.1867e-05
12:71858470 G C 0.179491 2.1844e-06
12:71874777 A G 0.024363 1.8064e-06
12:71875537 G T 0.230509 -2.7764e-05
12:71878585 A G 0.098329 2.8118e-05
12:71880434 A G 0.127791 -5.8184e-06
12:71898821 A G 0.160931 -1.9164e-05
12:71911521 T C 1.184752 3.4266e-06
12:71912789 A C 0.111387 -1.5057e-06
12:71913184 A G 0.219171 2.9754e-05
12:71913721 C G 0.051725 -2.1870e-05
12:71914900 C T 0.114214 -3.0470e-05
12:71920906 C T 0.584090 5.2995e-06
12:71934790 T C 1.063456 2.2798e-05
12:71937646 G A 0.435999 3.2145e-05
12:71940285 G A 0.750013 4.3622e-05
12:71940948 A G 0.064598 4.5620e-06
12:71941490 C T 0.491765 1.5090e-05
12:71943450 C T 0.159123 -6.0576e-08
12:71944888 G T 0.045899 -3.8665e-05
12:71952108 G A 0.325930 -6.6704e-06
12:71961627 C T 1.973868 2.6039e-05
12:71965816 C T 0.279391 1.2460e-05
12:71971313 G A 0.152943 -9.8964e-07
12:71972904 G T 0.022049 2.7042e-05
12:71973733 A G 0.054280 5.3536e-06
12:71977787 C T 0.148049 1.9381e-06
12:71990855 A G 0.119106 1.7671e-05
12:72008421 C T 0.149071 1.4634e-06
12:72009764 C T 0.060616 -8.0726e-06
12:72012865 A G 1.455331 2.0853e-05
12:72012976 A G 0.075027 2.5763e-06
12:72018028 G A 0.103935 -1.3126e-06
12:72018964 G A 1.337196 1.0835e-05
12:72022907 C T 0.026070 1.0921e-05
12:72025833 C T 0.033598 -3.2072e-05
12:72026160 C T 0.028670 -7.9217e-06
12:72059549 G A 0.518618 1.6557e-05
12:72074735 T G 0.193221 9.3635e-06
12:72088304 T C 0.451855 2.0352e-05
12:72098297 G A 0.288252 1.2017e-05
12:72111695 C T 0.196097 2.4462e-05
12:72113306 G A 0.042050 3.8764e-06
12:72125285 G A 0.189991 1.1515e-05
12:72125847 C A 0.312018 1.7505e-05
12:72135468 C G 0.069211 -2.1340e-06
12:72142608 A G 0.024237 3.1198e-05
12:72147960 C T 1.706142 -7.4106e-06
12:72167490 G T 0.038690 -4.0609e-05
12:72168784 C T 1.777784 -1.5175e-05
12:72171013 T C 0.276759 6.1443e-06
12:72171700 G A 0.074949 -3.7094e-05
12:72176655 G A 0.117272 4.3898e-05
12:72179446 T C 0.039771 3.8304e-05
12:72181905 A G 0.583155 3.2548e-05
12:72184120 A C 0.294520 1.9175e-06
12:72193201 A G 0.131988 1.5012e-05
12:72199960 G A 0.267949 6.1027e-06
12:72200362 C T 0.202163 -5.3331e-06
12:72208657 A C 0.063985 -1.2401e-05
12:72225574 C T 0.022841 3.7258e-05
12:72230503 A G 0.203977 1.5459e-05
12:72232292 G A 0.159532 -6.1622e-06
12:72242534 G A 0.020170 5.0351e-05
12:72249133 C T 0.045597 3.8034e-06
12:72282676 C T 0.047506 -3.4968e-05
12:72288453 C T 0.087141 -2.7410e-05
12:72302333 A G 0.492707 3.3264e-05
12:72303326 T G 0.244674 -8.8162e-05
12:72307616 G A 0.558383 -2.9244e-05
12:72307637 G C 0.159088 -5.3019e-06
12:72310074 A G 0.024665 1.1392e-05
12:72312268 A G 0.194763 -5.9342e-06
12:72312858 G A 0.134799 3.6899e-06
12:72319474 C T 0.036344 -5.4792e-05
12:72322894 C G 0.290200 -3.7986e-06
12:72323834 G A 0.262373 -1.1961e-05
12:72328745 C T 0.148032 2.1024e-05
12:72331362 C A 0.142761 -9.7290e-06
12:72336512 G A 0.962618 1.1448e-05
12:72342519 A G 0.061275 2.5148e-05
12:72346220 A G 0.211313 3.0172e-05
12:72346421 C A 0.030170 -1.5666e-05
12:72351835 T C 1.113000 1.6435e-05
12:72355504 G A 0.064066 -5.1904e-05
12:72366647 A G 0.056533 -1.2935e-05
12:72376338 G A 1.688729 2.2049e-05
12:72383265 G A 0.501399 1.7258e-05
12:72385892 G A 0.064115 -9.5651e-06
12:72388839 G T 1.138697 2.8784e-05
12:72390394 G A 0.040725 3.8741e-05
12:72390963 T C 0.080630 3.9329e-06
12:72396996 G C 0.797198 -2.5808e-06
12:72400851 C T 0.474897 1.6862e-05
12:72401694 G A 0.065306 -1.5566e-06
12:72411276 C T 0.048480 -1.2676e-05
12:72412510 T C 0.075128 -9.9561e-05
12:72414171 A G 0.143696 4.3724e-06
12:72414717 T C 1.294893 -4.7427e-06
12:72426349 C G 0.088215 1.9161e-05
12:72426665 G A 0.065728 1.1962e-05
12:72433299 T C 0.021692 1.2406e-05
12:72452346 T C 0.029031 2.8004e-06
12:72457323 A G 0.071402 3.9234e-06
12:72479664 T G 0.051979 1.0480e-05
12:72479806 G A 1.628567 -8.8850e-06
12:72480092 T G 0.168001 7.2868e-05
12:72483647 G A 0.426521 2.8068e-05
12:72486166 T C 0.061158 -4.4257e-05
12:72494386 T G 0.153901 -1.1762e-06
12:72502030 C G 0.092418 6.5000e-06
12:72506056 T C 0.064069 3.4063e-06
12:72527291 G T 0.034458 -6.1074e-06
12:72528792 A C 0.036730 7.4695e-06
12:72529727 G A 0.030790 1.4394e-05
12:72532501 G A 0.091600 2.1151e-07
12:72537316 A G 0.057828 1.0529e-05
12:72541878 C T 0.037353 1.4295e-05
12:72563719 G A 0.089393 -1.1832e-05
12:72579874 C T 0.074648 1.3343e-05
12:72592948 A G 0.053277 -2.2218e-05
12:72598319 C G 0.138165 4.4555e-06
12:72605082 C T 0.103853 -1.1852e-05
12:72613680 C T 1.523253 -9.5076e-06
12:72615551 G C 0.591464 3.3160e-06
12:72617320 T C 0.748043 -2.7889e-05
12:72619188 G A 0.216042 -5.0411e-06
12:72619751 A G 0.136110 3.4605e-06
12:72625680 C A 0.134497 -1.6649e-06
12:72625977 G A 0.020423 1.2451e-05
12:72626141 T C 0.148678 9.8035e-06
12:72626699 T G 0.571463 1.3648e-05
12:72628899 T C 0.099812 -7.5205e-06
12:72633773 C T 1.580500 3.3294e-05
12:72634762 T C 0.818188 7.5288e-05
12:72636001 A C 1.718558 -5.1892e-06
12:72636602 G A 0.600900 -1.2622e-05
12:72637123 T C 0.023837 -2.2100e-05
12:72645895 G A 1.109550 -6.0535e-05
12:72646307 G A 0.071616 -1.7247e-05
12:72649422 T C 0.025577 -1.8195e-05
12:72653286 T C 0.021033 1.3435e-06
12:72659783 C T 1.094191 -1.2647e-04
12:72672823 T C 1.404096 3.1873e-05
12:72678560 G A 1.898720 6.9521e-06
12:72696106 A G 1.707184 -3.3463e-05
12:72696802 T C 0.143024 -3.6118e-06
12:72697070 A G 0.487942 -3.8959e-05
12:72703314 G A 1.354989 -8.5438e-05
12:72716959 C A 0.057091 -1.2881e-05
12:72717861 G T 1.960063 4.6354e-06
12:72721833 T C 0.523733 -4.6076e-06
12:72724034 C T 0.206522 -1.4476e-05
12:72732588 A G 0.887558 7.3596e-06
12:72736153 C T 0.111572 5.4566e-06
12:72745155 T C 0.025295 -8.3430e-06
12:72746128 G T 0.023208 1.2866e-05
12:72753848 A C 0.088806 -1.7289e-05
12:72759427 G A 0.048184 7.5013e-06
12:72773551 A G 0.086336 -1.7210e-05
12:72778789 G A 0.023704 -1.2658e-05
12:72779908 T C 0.703630 -7.2925e-06
12:72783417 C G 0.045422 -6.9712e-06
12:72783553 G A 0.134819 -4.3998e-05
12:72795520 G A 0.162768 -3.5548e-05
12:72805770 G A 0.138246 3.0569e-05
12:72826630 A G 0.195025 4.0764e-05
12:72828415 G A 0.484900 7.6982e-07
12:72836785 A G 0.126775 -1.3800e-05
12:72836959 T C 0.063475 6.3731e-06
12:72852225 T C 0.096002 -1.7081e-05
12:72852408 G T 0.068951 -3.2839e-06
12:72881050 C T 0.119343 3.3291e-05
12:72884276 T C 0.037707 1.1361e-05
12:72914797 A G 0.054770 1.1745e-05
12:72915308 A G 0.102351 1.3772e-05
12:72918366 T C 0.047285 -2.2590e-05
12:72934229 A G 0.475182 -2.7180e-05
12:72937796 C T 0.118940 -5.9190e-06
12:72939734 G A 0.033744 -3.4923e-05
12:72952965 A G 0.129385 -3.0107e-05
12:72979345 G T 0.202208 1.0116e-05
12:72979401 C G 0.028239 5.3336e-06
12:72982299 A G 0.034717 -3.4705e-05
12:72999144 T C 0.512532 -1.3965e-05
12:73007246 A C 0.109125 1.6572e-05
12:73027335 C T 0.070136 2.7741e-05
12:73027461 A G 0.137188 -2.0181e-05
12:73049816 T C 0.172061 1.7442e-05
12:73058186 A G 1.907780 -1.3042e-05
12:73058900 T C 0.401677 -1.0180e-05
12:73065840 A C 1.829607 1.9573e-05
12:73067398 C T 1.965250 6.7968e-05
12:73067540 G A 0.219824 -6.0472e-06
12:73068581 T C 0.583856 -4.4657e-06
12:73074412 C A 0.569879 3.2410e-07
12:73075776 A G 0.055763 4.0360e-05
12:73109987 G T 0.133416 -9.6990e-06
12:73110448 G A 0.388178 2.0658e-06
12:73117963 G A 0.028781 -1.4656e-05
12:73120881 T A 0.109456 1.9067e-05
12:73120966 A G 0.142589 -4.2853e-05
12:73121323 T C 1.721911 -9.4466e-06
12:73125179 A G 0.697437 8.7660e-06
12:73133859 G A 0.034954 -2.3198e-05
12:73135101 G C 0.241045 -1.5450e-05
12:73140752 A C 1.740938 1.5132e-05
12:73142057 C T 0.162879 2.9197e-05
12:73150485 T G 0.039807 -1.6769e-05
12:73153191 G A 0.316883 -1.6068e-05
12:73161710 A C 0.061956 2.6037e-05
12:73187300 T C 0.076799 2.5623e-05
12:73188412 T C 0.051112 9.2414e-06
12:73198603 T C 0.065757 -5.1178e-05
12:73200980 T C 0.029793 -1.7314e-05
12:73209259 A C 0.522737 -2.3438e-05
12:73210556 G A 0.118408 -1.5848e-05
12:73214181 G A 0.430039 -1.7816e-05
12:73230389 G A 0.096901 -1.2315e-05
12:73232709 C T 0.106612 -1.5749e-05
12:73233116 G C 1.749601 -1.7027e-05
12:73233247 A G 0.035996 -6.6149e-06
12:73242847 A G 0.333759 2.5488e-06
12:73243996 C T 0.386519 -5.4694e-05
12:73254977 T C 0.056253 -1.2747e-05
12:73264371 C A 0.070438 -4.9515e-05
12:73267500 G A 0.119151 -2.4535e-05
12:73276775 C T 0.094684 -5.9367e-06
12:73285150 G A 0.874984 -3.1313e-05
12:73285595 T C 0.115068 -2.9414e-05
12:73290776 C T 0.365970 -6.0746e-05
12:73307582 G A 0.467341 -3.8932e-05
12:73353704 G C 0.093743 1.7458e-06
12:73357242 C T 0.385763 -3.5264e-05
12:73359351 G A 0.045477 1.3286e-06
12:73381545 T C 0.057055 7.3777e-07
12:73393555 G A 1.008050 -3.3947e-05
12:73397054 A G 0.219788 1.5014e-05
12:73413041 T G 0.371693 5.1732e-05
12:73416766 G A 0.034886 7.8910e-06
12:73417263 T C 1.461923 -1.3399e-05
12:73435084 T C 0.447405 -1.7655e-05
12:73448995 G A 1.045828 -1.4268e-05
12:73461275 A G 0.115532 -1.6341e-05
12:73497587 T C 0.060009 -2.4235e-05
12:73505681 C T 0.344311 4.4138e-05
12:73515773 G A 0.062187 -2.8247e-05
12:73526862 A G 0.082924 3.4294e-05
12:73528954 T C 0.463264 -8.5554e-06
12:73538144 G C 0.078026 -4.3232e-05
12:73547492 T C 0.465403 -8.5653e-06
12:73567449 C A 0.665206 -9.3056e-06
12:73573711 A G 0.655787 -2.6417e-06
12:73582975 T C 0.032770 -1.0805e-05
12:73601132 T C 0.532906 7.5505e-06
12:73606041 G A 0.051787 6.7479e-06
12:73635696 A G 0.070743 5.6736e-05
12:73638878 A C 0.039940 -1.6531e-05
12:73640640 C T 0.566251 7.1353e-06
12:73659931 A C 0.517154 2.2717e-06
12:73672701 A G 1.445993 -3.4463e-05
12:73686297 C T 0.479337 5.9996e-06
12:73689447 T C 0.056906 5.3108e-06
12:73715041 G A 0.974134 -9.2013e-06
12:73733999 G A 0.147925 -4.5399e-05
12:73745512 A G 0.164927 1.1683e-05
12:73765510 G T 1.199067 6.2743e-06
12:73769278 T C 0.039943 1.0570e-05
12:73775970 T C 0.074534 -1.4109e-05
12:73780673 A G 0.067023 -1.5600e-05
12:73786042 A G 0.063469 -3.6000e-05
12:73794685 T C 0.066497 -1.1799e-05
12:73810676 T G 0.083898 -9.1071e-06
12:73813695 A G 0.026846 2.3810e-05
12:73816593 G A 1.771585 -2.4834e-05
12:73828956 T C 1.197385 7.2025e-06
12:73832179 G A 0.052728 2.4687e-05
12:73832261 C T 0.125448 1.6164e-05
12:73833859 T G 0.100991 2.2705e-05
12:73841813 G A 0.025262 -3.9127e-05
12:73844645 A G 0.022438 1.6018e-05
12:73854918 G T 0.104584 6.7306e-05
12:73859313 A C 0.081451 5.5592e-05
12:73869966 C A 0.065877 1.7292e-07
12:73882325 G A 0.064485 -7.4532e-06
12:73884281 C T 0.354236 -8.7159e-06
12:73898065 A G 0.030754 6.9150e-06
12:73937446 T C 0.023159 1.2979e-05
12:73942103 C G 0.071846 3.1087e-05
12:73954653 G T 1.370959 1.9840e-05
12:73973865 C T 0.436330 -5.9021e-05
12:73991059 C A 0.146955 -4.4161e-05
12:73999162 A G 0.197424 -1.4677e-06
12:74006207 A G 1.800726 -2.6134e-05
12:74020994 G A 0.032027 2.9172e-05
12:74028301 A C 0.062924 -1.9176e-05
12:74031432 C T 0.460313 3.3332e-05
12:74040593 C T 0.061161 1.7307e-06
12:74046523 A G 0.136562 7.2838e-05
12:74051131 C T 1.154135 -7.6593e-05
12:74059286 T C 0.231460 -2.5441e-05
12:74059375 C T 1.282497 -2.9991e-05
12:74080525 A G 0.027353 -1.7200e-05
12:74092376 A G 0.032887 -1.5117e-06
12:74111731 C T 0.054971 2.0386e-05
12:74112769 T C 0.693737 -1.9171e-06
12:74115746 T C 0.495371 -5.2499e-06
12:74138796 T G 0.727724 -4.0050e-05
12:74139247 C A 0.077079 6.2809e-05
12:74159265 C T 0.822197 -5.4995e-05
12:74167815 G A 0.133984 1.9022e-05
12:74168530 A C 0.086469 -2.2680e-05
12:74236916 C T 0.942500 1.6435e-05
12:74245493 A C 0.023195 1.3003e-05
12:74245886 A G 0.034428 -3.0819e-05
12:74287141 G A 0.727889 -3.6861e-05
12:74308181 G A 0.098719 -2.2564e-05
12:74326692 A G 0.088708 -1.7644e-05
12:74330629 T G 0.107602 -5.6328e-07
12:74343720 C T 0.041251 -3.9566e-05
12:74344186 A T 0.084956 -1.1249e-05
12:74348619 A C 0.137285 9.8184e-05
12:74353360 C T 0.037609 -9.3916e-06
12:74367834 T C 0.146335 6.6449e-06
12:74371073 C T 0.233820 5.1786e-07
12:74390715 T C 0.062213 -1.9439e-05
12:74417627 G A 0.195814 1.6244e-07
12:74431440 T G 0.395407 -4.8643e-06
12:74442420 A G 0.113685 1.0549e-04
12:74445607 T C 0.241528 -2.5882e-05
12:74479695 C T 0.029096 2.6721e-06
12:74510612 T C 0.032624 -6.6716e-06
12:74527873 A G 0.031514 1.0658e-05
12:74556291 G A 0.127431 -1.4913e-05
12:74576059 C T 0.241269 4.4861e-05
12:74586210 G T 0.404070 -1.5653e-05
12:74586488 C T 0.049940 -2.3754e-05
12:74597861 T C 0.028774 1.5805e-05
12:74610734 A G 0.046837 -7.0588e-07
12:74630509 A G 1.143823 -1.8712e-05
12:74652195 T C 0.056860 -3.4793e-05
12:74657159 A G 1.811427 -9.7057e-05
12:74661059 C T 1.211096 -1.1716e-05
12:74662427 G T 0.022468 1.7713e-05
12:74667003 A C 0.877467 -5.1711e-05
12:74667706 T C 0.134004 9.0705e-06
12:74680999 G A 0.093473 6.3807e-06
12:74705842 G A 0.125708 -8.6517e-07
12:74709864 G T 0.041303 1.6731e-05
12:74714111 C T 0.089948 1.4966e-05
12:74715885 C G 0.085261 3.0050e-06
12:74716943 T C 0.573943 -1.8005e-05
12:74732024 A G 0.741584 5.2012e-06
12:74753185 A T 0.061073 6.4122e-05
12:74761653 A G 0.116827 -1.3511e-05
12:74763454 A G 0.034201 2.1003e-06
12:74780195 G A 0.057445 -1.4221e-05
12:74782520 A G 0.096963 -9.3583e-07
12:74783224 A C 0.496861 -2.5118e-05
12:74788593 A G 0.030495 4.8400e-06
12:74790320 C T 0.083635 3.9540e-05
12:74815422 G C 0.056604 1.1629e-05
12:74817329 A C 0.501487 3.1247e-06
12:74817723 G T 0.547191 -2.0342e-05
12:74819118 T G 0.601163 5.8475e-06
12:74832123 G C 0.030826 2.1573e-05
12:74845808 T C 0.036113 2.5599e-06
12:74846642 C A 0.414735 -5.0872e-06
12:74846812 A G 0.036678 -1.8442e-08
12:74850188 C T 0.062365 -3.5674e-05
12:74850206 C A 0.822369 -4.5087e-05
12:74854332 T C 0.023117 1.6583e-06
12:74866237 A C 0.167699 -5.6439e-07
12:74896741 T G 1.177673 -2.4359e-05
12:74913196 C T 0.052949 -6.5358e-05
12:74921944 C T 0.267417 -1.1723e-05
12:74922159 G A 0.315527 3.4482e-05
12:74935901 G C 0.077231 4.4010e-05
12:74936526 A G 0.138314 1.6876e-05
12:74941216 G T 0.083080 -1.2523e-05
12:74956990 T C 0.208265 7.5528e-06
12:74960790 T C 0.204549 3.9087e-05
12:74972647 C T 0.332197 -1.1278e-06
12:74978682 C T 0.883043 -3.9492e-05
12:74980238 T C 0.072336 -6.7549e-06
12:74989077 A C 0.087644 4.2574e-05
12:74989236 T C 0.263279 -3.0220e-06
12:74989823 G T 1.415002 9.3474e-06
12:74997997 T C 0.322742 -8.9278e-06
12:75012191 T C 0.055744 5.5435e-05
12:75014702 A G 0.203383 2.7833e-05
12:75017363 C G 1.670818 1.1410e-05
12:75025583 A G 0.044208 3.9118e-06
12:75042348 A C 1.749539 5.7304e-06
12:75045147 C T 0.038002 6.6141e-06
12:75051009 G T 0.053972 1.3148e-05
12:75054053 A G 0.047077 6.5403e-06
12:75057839 C G 0.106515 6.2980e-06
12:75077731 C T 0.128178 -1.1596e-04
12:75081042 C T 0.344622 -3.1183e-06
12:75088138 C T 0.355093 1.1059e-05
12:75102282 G A 0.763811 5.6358e-06
12:75105972 C A 0.149516 4.0802e-05
12:75116718 G T 0.162866 3.3816e-05
12:75118838 G A 0.851714 4.6034e-05
12:75122415 T C 0.067870 3.5224e-05
12:75123543 T C 0.173028 -2.6673e-05
12:75125247 T C 0.045419 7.2165e-05
12:75155034 C A 0.687365 4.6217e-05
12:75155227 T G 0.252863 6.0660e-05
12:75159389 G A 1.814832 2.6709e-05
12:75163072 C A 0.296198 8.1269e-06
12:75173311 A C 0.125841 7.7170e-05
12:75177740 G A 0.074654 2.8896e-05
12:75179020 T C 0.079130 -4.3085e-06
12:75190122 C A 0.070597 3.0813e-05
12:75191495 C A 0.347436 5.8762e-05
12:75196564 A C 0.028839 -5.1616e-05
12:75196736 A G 0.897117 9.6241e-06
12:75197629 G A 0.384598 7.3766e-05
12:75202639 G A 0.033396 -3.2025e-05
12:75215183 A C 0.844551 3.5935e-05
12:75215820 A C 0.058516 5.9013e-06
12:75218998 T C 0.163009 1.8777e-05
12:75224285 A G 0.077358 2.6511e-05
12:75232980 C T 0.076556 4.3120e-05
12:75245764 T C 1.868508 2.2098e-05
12:75249166 C T 0.318626 1.1292e-04
12:75257481 T C 0.022283 1.1440e-05
12:75259656 C T 0.039836 -3.4228e-06
12:75267565 G A 0.067854 2.1873e-06
12:75268122 T G 0.139918 8.7375e-05
12:75294544 T C 0.033809 -2.3049e-05
12:75296610 C T 0.028349 6.6397e-06
12:75298413 T C 0.033215 5.8990e-05
12:75299595 G C 0.071928 2.7864e-05
12:75328083 G A 0.605184 -2.1751e-05
12:75341966 C T 0.144404 2.3310e-05
12:75366509 T C 0.088481 6.9213e-07
12:75366735 G C 0.231252 -7.3114e-05
12:75377226 A G 0.096722 -1.5567e-06
12:75380511 G T 1.318607 6.3064e-06
12:75384307 A C 0.037340 -3.1349e-05
12:75386584 C T 0.023266 2.9093e-05
12:75387057 C T 0.100968 6.2481e-05
12:75388719 G A 0.058613 2.0007e-05
12:75392744 C T 0.041433 3.7086e-05
12:75401919 T C 0.032436 -3.8514e-05
12:75403869 T C 0.078267 -2.8000e-05
12:75407117 T C 1.812644 -9.0374e-06
12:75416377 T G 0.023568 1.9753e-05
12:75419718 C T 0.145595 5.2136e-05
12:75422205 T G 1.193899 1.1503e-05
12:75424551 A C 0.082317 1.0403e-05
12:75429922 A C 0.032672 -1.2174e-06
12:75431454 T C 0.089880 2.5923e-05
12:75442569 C A 0.090380 2.2570e-05
12:75446734 C T 0.020062 -3.3722e-05
12:75448975 G A 0.069694 -4.7427e-07
12:75453042 T C 0.029212 1.6517e-05
12:75453875 T G 1.790177 -1.5286e-05
12:75469103 T C 0.340542 -4.3387e-05
12:75479379 A G 1.184947 -5.5332e-06
12:75484196 C T 1.531945 -5.0128e-05
12:75498009 C T 0.027904 2.5370e-05
12:75500443 C T 0.274792 3.6555e-05
12:75509034 G A 0.092019 8.0446e-06
12:75509175 T C 0.178394 1.1835e-05
12:75510415 C T 0.203082 -4.2731e-06
12:75516037 A G 0.446772 -1.6770e-05
12:75521459 G A 0.922175 1.0746e-05
12:75543807 A G 0.103104 -2.2937e-05
12:75554050 C T 0.039541 7.2903e-08
12:75557126 C T 0.184502 3.8440e-05
12:75558283 T C 0.379505 3.4214e-06
12:75564449 A C 0.078812 -9.9354e-06
12:75565117 T C 0.281481 9.9393e-07
12:75565735 G T 0.448138 3.5940e-05
12:75565861 G A 0.072177 3.7789e-05
12:75567228 G C 0.037921 -1.4184e-05
12:75570142 A G 0.024360 -2.9983e-07
12:75577415 G A 0.048356 -1.7816e-05
12:75581370 T C 0.765226 -2.8934e-06
12:75589178 C T 0.046668 3.0650e-06
12:75600568 C A 0.169422 -1.9542e-05
12:75601443 A G 0.148740 -1.4128e-05
12:75609316 G A 0.037973 -4.0092e-06
12:75611311 T C 0.073833 4.5413e-06
12:75611888 G C 1.501389 -5.9508e-05
12:75620412 C T 0.062940 4.8065e-06
12:75625410 A C 0.168514 -3.0280e-05
12:75627785 A G 0.056533 1.1074e-05
12:75628817 G A 0.281423 -1.2384e-05
12:75644678 T C 0.057474 2.5075e-05
12:75645034 G A 0.113880 -1.1324e-05
12:75656510 G A 0.206545 -1.4077e-05
12:75656975 T C 0.177787 -6.3871e-06
12:75657767 T G 0.401996 2.3804e-05
12:75657835 C T 0.043903 2.4244e-05
12:75668657 A G 0.062836 2.5335e-05
12:75684326 A G 1.229223 4.9342e-06
12:75688487 A G 0.042056 -1.9838e-05
12:75692261 C A 0.354912 5.7983e-05
12:75700096 T C 0.117583 -1.8393e-05
12:75700691 G T 0.812894 -1.7424e-05
12:75715330 A C 0.521880 6.8849e-06
12:75760407 T C 1.851549 2.6894e-05
12:75780959 T C 0.022873 -3.0999e-05
12:75784138 G A 0.020368 -2.7609e-05
12:75785100 T C 0.817445 -1.7045e-05
12:75810544 T C 0.296772 9.2237e-06
12:75818684 G A 1.113068 -9.0922e-06
12:75819020 A G 0.103328 9.3008e-05
12:75819352 G A 0.068175 4.8306e-05
12:75853328 A G 0.258189 1.1067e-05
12:75868510 A C 0.041193 -1.3658e-05
12:75871149 A T 0.338092 -2.3348e-05
12:75872256 T G 0.495349 3.1406e-05
12:75883064 C T 0.044218 1.0945e-05
12:75897234 G A 0.042890 -1.2218e-05
12:75897349 T C 1.848913 5.6590e-05
12:75899918 T G 0.815881 -5.8228e-06
12:75900382 T C 0.484430 2.1170e-05
12:75901953 G A 0.121329 9.5204e-06
12:75905055 G C 0.045562 2.4453e-05
12:75933546 G A 0.025356 1.2759e-05
12:75937816 G A 0.036032 5.3139e-06
12:75939173 G T 1.028323 -2.8208e-05
12:75948937 A G 0.089257 -2.5943e-05
12:75952475 T C 0.049064 1.0764e-05
12:75954166 T C 0.045701 7.3589e-06
12:75955343 A C 0.111134 -3.4449e-05
12:75956547 G A 0.022354 7.4510e-05
12:75972957 A G 1.204747 -2.5282e-06
12:75973640 T C 0.028505 -9.9355e-06
12:75976111 C T 1.077923 -7.7362e-06
12:75980022 T C 0.100864 -9.7307e-06
12:75981887 T C 1.627454 1.0691e-05
12:75982448 A G 0.046104 3.5969e-06
12:75985151 T C 0.050895 1.0772e-05
12:75989471 G A 0.027781 -1.5753e-05
12:75992782 T C 0.307886 -3.3322e-05
12:76016713 T C 1.843532 5.0529e-05
12:76021934 A G 0.751996 2.7713e-05
12:76033305 C A 0.075225 3.3991e-05
12:76035715 G A 0.122971 3.1501e-06
12:76038674 C T 0.861273 -1.4337e-05
12:76040392 C T 0.124455 3.2822e-05
12:76041840 C T 0.029634 -5.1847e-06
12:76043062 T C 1.205441 -7.1772e-05
12:76045167 A G 0.084018 -3.3535e-05
12:76045936 A G 0.324979 2.1538e-06
12:76047791 T C 0.367363 -3.6726e-05
12:76048838 C A 0.824417 -2.4458e-05
12:76054854 A G 0.048353 -2.9623e-05
12:76057632 T C 1.507994 -9.8388e-05
12:76061880 A G 0.047616 1.3960e-06
12:76064345 T C 0.862643 -1.0365e-07
12:76069725 G A 0.044062 -1.1707e-06
12:76076687 C T 0.045257 -4.9268e-05
12:76079192 C T 0.469736 5.8049e-05
12:76084550 A G 0.042929 2.3956e-05
12:76084625 C T 0.078400 1.1233e-05
12:76088939 G T 1.304845 5.7566e-05
12:76089542 A G 0.058224 3.3935e-06
12:76090440 G A 0.215711 -7.6012e-06
12:76092436 G A 0.422207 -4.9734e-06
12:76094178 A G 0.049291 2.7973e-05
12:76100354 G A 0.300849 -7.6695e-06
12:76102133 C A 0.166965 -3.2716e-05
12:76103883 C G 0.162755 2.6346e-05
12:76104713 A G 0.820032 1.6210e-06
12:76109951 G A 0.096161 -3.6055e-05
12:76112747 G T 0.297941 -3.9510e-05
12:76113524 A G 0.053361 5.1477e-06
12:76113736 G A 1.415943 -1.4412e-05
12:76113785 C T 0.673074 -1.1476e-05
12:76114380 C T 1.113432 -1.5372e-05
12:76114592 G T 1.543611 1.9323e-05
12:76114893 C T 0.290524 5.9885e-05
12:76117636 C T 0.598582 -1.3973e-05
12:76117991 G T 0.080902 -3.2224e-05
12:76119297 G A 0.872030 -1.6595e-05
12:76127267 T C 0.666696 -9.1469e-06
12:76127770 C A 0.045107 -9.3324e-06
12:76127911 C T 0.209758 -2.3192e-05
12:76132105 T C 0.500360 2.4756e-05
12:76135669 C T 0.089757 6.8357e-06
12:76146674 A G 0.372332 4.7000e-05
12:76147026 C T 1.664748 4.6141e-05
12:76150049 C T 0.046474 1.1884e-05
12:76153387 T C 0.191991 -1.7786e-05
12:76159483 A G 0.110137 1.6663e-05
12:76167238 T C 0.127759 -1.0568e-05
12:76169930 T C 0.184246 4.7710e-06
12:76170867 T C 0.588601 4.8101e-05
12:76171489 A G 0.035146 -2.4309e-06
12:76174136 C T 0.056393 -3.6892e-05
12:76174920 C T 0.029790 -4.3782e-06
12:76175414 T C 0.069792 -1.7974e-05
12:76178385 G A 0.023811 5.6506e-06
12:76178943 C T 1.473011 3.2272e-05
12:76191003 G T 1.407530 4.4738e-05
12:76191194 C A 0.750717 3.7649e-05
12:76204730 C A 0.556744 3.0089e-05
12:76210661 A G 0.098336 1.3929e-05
12:76210873 C T 0.039226 -1.7269e-05
12:76215754 C T 0.366538 5.2067e-05
12:76220318 G C 0.055965 -3.1667e-05
12:76222286 C T 0.193646 3.1204e-05
12:76229291 A C 0.061606 -1.2338e-05
12:76231212 C T 0.163249 -8.0115e-06
12:76238654 G A 1.377528 3.0267e-05
12:76242553 C T 0.294942 6.2882e-05
12:76244541 T C 1.082814 -8.7521e-06
12:76247352 G A 0.159948 7.6922e-06
12:76249142 C G 0.052407 2.4312e-05
12:76255406 T C 1.431594 1.9614e-05
12:76258289 A G 0.263165 6.9007e-05
12:76262797 T C 0.759166 3.7281e-05
12:76263489 A G 0.096307 -4.4619e-05
12:76263716 A G 0.081519 4.9636e-05
12:76265479 G T 0.489250 1.0282e-06
12:76270006 G A 0.202371 -5.4785e-06
12:76272622 C G 0.072999 -1.8416e-05
12:76276950 C A 0.081185 -2.0858e-05
12:76278068 A C 0.095054 -2.6233e-06
12:76280667 T C 0.139928 -9.8550e-06
12:76284655 A G 0.057123 -5.5056e-06
12:76287239 A C 0.353581 3.0019e-05
12:76293117 G A 0.348196 -4.4091e-06
12:76295571 C T 0.484917 3.9244e-05
12:76301898 T C 0.308574 1.8309e-06
12:76302871 G A 1.054413 4.5485e-05
12:76307661 C T 0.073284 9.3853e-06
12:76310936 G A 0.687463 2.7063e-07
12:76311096 T C 0.075517 2.2849e-05
12:76312780 G C 0.079708 1.6762e-05
12:76313243 T C 0.027138 -5.8583e-06
12:76314359 T C 0.042631 -1.2264e-05
12:76317481 T C 0.114977 4.3977e-06
12:76321636 A G 0.488296 -7.1119e-06
12:76322991 A C 1.650295 2.3340e-05
12:76326273 C T 0.261510 4.1762e-05
12:76330486 T C 1.769105 3.1610e-05
12:76339221 G A 0.376282 5.5517e-06
12:76339236 G A 0.603961 -2.2644e-05
12:76348112 G T 0.123439 5.1081e-05
12:76352199 A G 0.035000 3.5914e-05
12:76353333 C T 1.777775 -1.8152e-05
12:76355873 A C 0.108514 2.7936e-05
12:76357719 T C 0.188144 -1.4910e-05
12:76359415 C T 0.079630 1.1834e-05
12:76363709 T G 1.382339 -2.7059e-05
12:76365855 C T 0.045954 4.2447e-05
12:76366020 C T 0.112137 -4.0657e-05
12:76367607 A G 0.098891 2.5223e-05
12:76368133 T C 0.650425 3.7957e-05
12:76370874 A G 0.062083 2.1150e-05
12:76374324 T C 1.517946 -1.6826e-05
12:76374858 G A 0.078487 1.7342e-05
12:76385598 T G 1.775642 -1.7615e-05
12:76388307 G A 1.260578 -1.7835e-05
12:76389015 T C 0.086524 3.3297e-06
12:76397901 C A 0.308912 -4.5977e-06
12:76398506 A G 0.022445 4.3702e-06
12:76399886 G C 0.151785 -1.4384e-06
12:76400132 G A 1.651661 -2.3537e-05
12:76402394 C T 0.622705 -1.4341e-05
12:76404182 G A 1.628561 6.8224e-06
12:76405801 C T 0.340078 -6.3914e-06
12:76415040 T C 0.042900 -1.2713e-05
12:76415115 T C 0.052063 5.5470e-06
12:76416505 G T 0.086612 3.3854e-06
12:76416536 T C 0.148474 -3.2288e-05
12:76417290 G A 0.651785 2.4701e-05
12:76420006 T C 0.346622 2.1690e-07
12:76421649 T C 0.103253 7.5165e-06
12:76425476 A G 0.160503 4.1763e-05
12:76428534 G A 1.632293 -1.0902e-05
12:76432341 G A 0.029060 3.2693e-05
12:76432832 C G 0.022854 1.1030e-05
12:76433236 C T 0.129109 -4.0647e-06
12:76438261 C T 0.150863 1.4073e-05
12:76439790 T C 0.037359 -1.9122e-05
12:76442907 C T 0.385101 -5.9121e-05
12:76446095 C T 0.376104 5.0284e-06
12:76461137 C T 1.232440 -2.7179e-05
12:76472690 T C 0.076040 -1.2351e-05
12:76486537 T C 0.058233 3.3416e-05
12:76489578 G C 1.220174 -9.4960e-06
12:76489875 A G 0.059126 -2.1774e-05
12:76493055 G A 1.210469 -9.6859e-07
12:76494089 A G 0.644559 1.2019e-05
12:76500198 T C 0.423752 2.8281e-07
12:76520207 C T 1.309376 8.3190e-05
12:76520229 A G 0.106622 3.3077e-05
12:76521778 C T 0.049694 -1.0420e-05
12:76523263 C T 1.917296 9.0334e-06
12:76524339 G C 0.794263 7.0611e-06
12:76524457 C G 0.138324 -1.7599e-05
12:76530370 A C 0.063456 -4.7573e-07
12:76530422 G A 0.177027 -4.6469e-06
12:76532241 T G 0.052105 1.1623e-05
12:76539537 T C 0.704098 -1.2477e-05
12:76542968 A G 0.297240 -2.9123e-05
12:76546099 A C 0.030115 -6.9094e-06
12:76567313 A G 0.639411 -1.7120e-05
12:76567904 A G 0.092149 -5.3369e-06
12:76571584 C T 0.054371 1.2505e-05
12:76573477 C T 0.298051 4.0724e-06
12:76574066 G A 0.020592 8.2419e-06
12:76576947 T C 0.047759 1.0614e-05
12:76581807 T C 0.064826 -2.9097e-05
12:76585302 C T 0.077627 1.0166e-05
12:76585816 G A 0.052764 1.2626e-05
12:76592405 A G 0.157338 5.4454e-06
12:76593184 C T 0.115762 5.1380e-06
12:76593662 C T 0.062135 -1.9436e-06
12:76596598 C T 0.025223 2.2598e-06
12:76600231 C T 0.129015 -1.9256e-05
12:76600936 C T 0.029196 -2.5390e-05
12:76601923 A G 0.036019 8.0011e-06
12:76608154 A C 0.470629 -1.3357e-05
12:76610694 G T 0.541647 -2.3785e-05
12:76619207 G T 0.130690 -2.0593e-05
12:76626833 C T 0.060986 -1.2980e-05
12:76630998 G A 0.436197 3.9999e-07
12:76633047 G A 0.044250 -5.1587e-06
12:76633139 T C 0.210122 4.9639e-06
12:76634023 G T 0.930919 -1.0699e-04
12:76635396 T C 0.150003 5.7015e-05
12:76646839 T C 0.024870 3.9148e-06
12:76660153 C A 0.127074 3.2164e-05
12:76661054 G A 0.032997 4.8132e-06
12:76661181 T C 1.582392 -5.6934e-05
12:76661601 A G 0.230077 5.1243e-06
12:76665746 G A 0.061028 4.0441e-06
12:76670555 T C 0.753184 -3.8211e-04
12:76677608 T C 0.459836 6.7907e-05
12:76681055 A G 0.054734 2.5107e-07
12:76683893 G T 0.040904 -2.9156e-05
12:76692008 A G 0.765106 8.6358e-05
12:76696075 T C 0.211962 3.5269e-05
12:76696901 C A 1.360770 -4.1757e-06
12:76704479 T G 0.053796 4.0792e-06
12:76704621 A G 1.153826 -2.0456e-05
12:76709819 C G 0.082746 6.9107e-06
12:76710981 G A 1.108959 -1.7904e-05
12:76724556 C T 0.193029 -3.2316e-06
12:76726936 C T 0.100510 1.0501e-05
12:76726992 T C 0.228483 -7.8590e-06
12:76736667 C A 0.189998 -1.0566e-08
12:76740149 A G 0.156384 -3.7584e-07
12:76741341 T C 0.025603 -1.6131e-05
12:76785940 A C 0.553274 -3.1373e-05
12:76804195 A G 0.115684 4.7289e-06
12:76810937 G A 0.388340 3.4428e-05
12:76816706 T C 0.049778 -4.4056e-05
12:76828741 C T 0.040842 -3.5551e-05
12:76838368 A T 0.032056 7.8040e-06
12:76871226 G A 0.027044 -1.2265e-05
12:76892381 A G 0.023733 1.0524e-05
12:76897808 C T 0.064800 2.9375e-05
12:76903643 G A 0.225377 -1.8207e-06
12:76916286 A G 0.547438 -3.8961e-05
12:76923549 C T 0.028888 2.1036e-05
12:76924384 A G 0.742210 -6.4785e-06
12:76924683 G A 0.037525 2.9079e-05
12:76925350 T C 0.954890 -7.6038e-07
12:76929989 G T 0.058665 1.1906e-05
12:76941438 T C 0.205146 1.6555e-05
12:76942847 C T 0.030537 1.6783e-05
12:76982714 A G 0.020403 -2.5449e-05
12:76986943 T G 0.350656 -6.3449e-06
12:76990597 A G 0.058084 -4.6344e-05
12:76994364 T G 0.037295 -1.0690e-05
12:77009060 G A 1.182591 -2.3671e-05
12:77015102 T C 0.070519 -1.9817e-05
12:77017219 A G 0.039284 1.2389e-06
12:77017439 T C 0.064790 -3.9341e-05
12:77027457 G A 0.232086 5.2009e-06
12:77032835 A C 0.052388 1.6978e-06
12:77033772 A G 0.042218 -5.0008e-07
12:77049436 T C 0.045221 2.6135e-06
12:77056393 G A 0.909256 5.5893e-06
12:77060731 A C 0.411292 1.4031e-05
12:77068772 T C 0.031173 4.2466e-06
12:77069765 T C 0.520536 -1.6071e-05
12:77072693 A G 0.153810 -4.1812e-05
12:77074444 A G 1.607541 1.5111e-05
12:77084977 A G 0.263457 2.5835e-05
12:77087056 G C 0.059480 4.7216e-05
12:77087773 G T 0.402703 9.8038e-06
12:77087815 T G 0.036019 -2.1794e-06
12:77098383 A G 0.648636 1.9230e-05
12:77098574 A G 0.553796 -1.3738e-06
12:77100765 G T 0.055828 -1.1551e-05
12:77101313 A G 1.185142 -2.4212e-05
12:77101441 A C 0.078805 -8.1550e-06
12:77103495 C T 0.039109 2.9907e-05
12:77103873 T C 0.592870 -5.3119e-05
12:77104668 A G 0.089108 -3.9000e-05
12:77107595 A C 1.178832 6.2506e-06
12:77112010 G T 0.117476 -1.4921e-05
12:77112127 G A 0.060191 -1.5557e-05
12:77112627 G A 0.259841 6.2625e-05
12:77119143 A C 0.057584 3.5640e-05
12:77119359 A G 0.079805 -3.5969e-05
12:77121265 T G 1.118976 1.2908e-06
12:77127325 C T 1.491097 -3.1446e-05
12:77132576 T C 0.540810 -5.2104e-05
12:77133205 T G 0.114454 6.3080e-06
12:77134151 G C 0.619586 -3.0201e-05
12:77134822 A G 0.064926 -4.7351e-05
12:77136919 A G 1.687690 -2.8623e-05
12:77141224 T C 0.031572 -1.1854e-05
12:77146303 G T 0.047373 -7.1865e-06
12:77177375 A G 0.030413 -1.6589e-05
12:77178389 G A 0.031306 6.3143e-06
12:77191258 C T 0.037103 1.0998e-05
12:77201901 C T 0.042270 -2.9716e-06
12:77206531 G A 0.070483 -4.5546e-05
12:77212915 A G 0.206045 -7.2743e-05
12:77214788 A G 1.824054 -3.3134e-05
12:77217193 C T 0.168475 -3.8186e-06
12:77219305 A C 0.157809 1.3549e-05
12:77219930 C G 0.030050 -1.6733e-05
12:77228760 A C 0.044416 2.0845e-05
12:77242351 C T 0.414239 -1.9183e-05
12:77253513 C T 0.043267 1.6653e-05
12:77260899 A G 1.219681 -4.8647e-05
12:77268220 C A 0.041621 -5.3583e-06
12:77271180 A C 0.056500 -4.6587e-05
12:77271538 T C 0.284730 1.2143e-05
12:77273723 A G 0.104561 -1.2435e-05
12:77274302 G A 0.453848 -7.9476e-06
12:77282084 T C 0.100634 -1.6978e-05
12:77282680 T A 0.051936 -6.7591e-06
12:77282886 G A 0.036503 6.3693e-06
12:77286229 G T 0.321742 -2.1576e-05
12:77288346 A G 0.346515 -1.1352e-05
12:77290301 T C 0.358537 -1.9625e-05
12:77304411 G A 0.143891 -2.7185e-05
12:77309147 T G 0.346641 -8.0141e-05
12:77313215 G A 0.067387 -7.9458e-06
12:77313694 T C 0.486880 -2.9326e-06
12:77313991 A G 1.746754 1.1429e-04
12:77318911 C A 0.274954 -9.9847e-05
12:77326618 A G 0.530738 -2.9885e-05
12:77334817 G A 1.393031 1.0846e-05
12:77335916 A G 0.093905 1.2359e-05
12:77341490 T C 1.383965 2.4877e-05
12:77350926 A G 0.026914 -2.3763e-05
12:77378377 G A 0.827916 -2.0318e-05
12:77396648 G A 0.035951 -2.2063e-05
12:77399601 T C 0.050609 3.4340e-05
12:77400724 A G 0.850030 -1.6696e-06
12:77404174 G A 0.256839 1.1575e-05
12:77405194 T C 0.057795 -1.4504e-05
12:77407225 T C 1.533348 6.1997e-05
12:77408510 C G 0.057376 -2.5553e-05
12:77408931 G C 1.663132 5.4293e-05
12:77421087 T C 0.162171 -3.2690e-06
12:77421388 T C 1.454179 -1.4101e-05
12:77425602 T C 0.023847 -4.1715e-05
12:77426776 A G 0.928037 -1.9962e-05
12:77434953 T C 0.058392 -1.8159e-05
12:77436044 C T 0.625876 3.7083e-06
12:77439823 C G 0.039722 -3.5068e-06
12:77446300 G C 0.369631 -3.2130e-05
12:77446884 C T 0.150343 4.1787e-08
12:77447662 T C 0.094424 1.2698e-05
12:77449790 G A 1.807474 -1.6576e-05
12:77456050 A G 0.069801 -1.3554e-05
12:77458848 A G 0.412093 1.3805e-05
12:77463079 T C 1.916358 9.2011e-06
12:77469830 A G 0.390531 1.8144e-05
12:77470119 C T 0.254330 -1.5454e-06
12:77478186 A G 0.437693 1.9986e-05
12:77481226 C T 0.240412 1.6986e-05
12:77481323 G C 0.455428 1.1742e-05
12:77482684 A C 0.173379 2.6689e-05
12:77493554 T C 0.299398 1.2350e-05
12:77499194 C T 1.384838 4.0246e-05
12:77501110 G A 0.222346 8.6458e-07
12:77510489 C T 0.034393 -6.8955e-06
12:77523682 A G 0.042449 1.0148e-05
12:77529488 A G 0.488111 7.2348e-06
12:77549082 A G 0.040378 1.5405e-06
12:77553722 T C 0.227474 1.4345e-05
12:77559374 A C 0.054030 2.0066e-06
12:77560537 T G 0.455766 1.4247e-05
12:77560850 G T 1.359264 1.4082e-05
12:77565912 A G 0.037103 1.6749e-05
12:77583618 T C 1.478750 -3.7665e-06
12:77588621 A G 0.567630 -1.0471e-05
12:77591035 C T 0.062427 -6.0097e-06
12:77597020 G A 0.026518 6.4073e-06
12:77612585 A G 1.351624 2.3972e-05
12:77618000 C T 0.502058 3.1291e-05
12:77620564 A G 0.026843 1.6235e-05
12:77623629 T C 0.022140 3.0175e-05
12:77625921 T C 0.055289 4.7513e-05
12:77630237 G A 0.041446 5.5182e-06
12:77634685 A G 0.074076 4.1617e-06
12:77635307 A G 0.022481 1.7787e-05
12:77642684 T C 0.031374 3.7283e-05
12:77663172 G A 0.526243 3.0478e-05
12:77667192 G A 1.445152 3.7301e-05
12:77669396 A G 0.121326 -7.1055e-06
12:77672496 C T 0.066650 3.4622e-06
12:77680096 G A 0.139395 1.5094e-05
12:77689021 G A 0.030280 4.2114e-05
12:77689797 T C 0.167692 9.2743e-06
12:77691365 T C 0.032845 -4.4100e-06
12:77692252 T C 0.518310 -1.0447e-05
12:77716790 C G 0.352558 -2.5145e-05
12:77729385 T C 1.892131 5.0417e-06
12:77738350 G T 0.197599 -1.1444e-05
12:77738765 A G 0.132553 -4.4658e-06
12:77744437 T C 0.094804 1.9330e-05
12:77748495 G T 0.322947 8.7069e-06
12:77753207 C T 1.877029 -6.9077e-06
12:77754862 C A 0.858216 -5.3271e-06
12:77755256 T G 0.040654 9.9544e-07
12:77756615 C T 0.363786 2.8270e-05
12:77774618 T G 0.080104 -4.6633e-06
12:77775851 T C 0.079036 -4.6217e-07
12:77779661 C G 1.744622 2.1773e-05
12:77792996 A G 1.463773 1.3459e-05
12:77793238 A G 1.264720 2.1312e-06
12:77794404 T C 0.082681 6.0823e-05
12:77800872 G A 0.066156 -2.2439e-05
12:77804994 T C 0.111647 3.1193e-05
12:77805406 G A 0.116645 9.8364e-06
12:77806686 C T 1.159562 -7.5375e-06
12:77812805 T C 0.020072 1.1436e-05
12:77815180 A C 0.471855 1.0959e-05
12:77816167 T G 0.273980 1.4508e-05
12:77824524 C T 0.823385 -2.4927e-05
12:77833119 A C 0.054020 6.8553e-06
12:77839815 A G 0.095817 1.1162e-05
12:77840834 G A 0.077221 -2.8472e-05
12:77840997 A G 1.379749 -6.7036e-07
12:77851114 C T 0.040453 8.6073e-06
12:77873499 T C 1.409669 2.1330e-05
12:77885846 G A 0.119862 5.8876e-05
12:77887972 C A 0.044133 -1.9185e-05
12:77892297 A G 0.184094 -1.2260e-05
12:77899510 A G 0.422730 1.8301e-05
12:77917281 G A 0.029225 1.4536e-05
12:77927796 G A 0.651499 2.0162e-05
12:77929764 G A 0.089510 3.0686e-06
12:77935272 G A 0.110881 -2.2837e-05
12:77938654 C T 0.504629 1.3910e-05
12:77942182 C T 0.192809 3.9032e-05
12:77943587 T C 0.517456 -2.5517e-05
12:77964428 G A 1.155725 -2.8691e-05
12:77964677 T C 0.430046 1.6426e-05
12:77966468 C A 0.075131 1.8360e-05
12:77974178 A G 0.197784 -3.9393e-05
12:77974915 T C 0.071509 4.4053e-06
12:77979982 G A 0.074829 3.4355e-05
12:77986403 C T 0.488351 2.8021e-05
12:77994597 T G 0.079675 -8.6744e-06
12:77997747 A G 0.719265 3.2894e-05
12:77998624 A G 0.080019 -1.4900e-05
12:78017437 A T 0.041118 -2.6106e-05
12:78020237 G A 0.048395 -9.6667e-06
12:78025912 C T 0.330461 1.7104e-05
12:78032818 T G 0.398957 -1.0722e-05
12:78032824 G A 0.133377 -6.5296e-06
12:78036108 A G 0.035334 -2.2947e-05
12:78042172 C T 0.614818 5.1603e-07
12:78042193 C T 0.114399 -5.3652e-06
12:78042506 A G 0.181890 9.5207e-06
12:78044098 T G 0.066929 5.6994e-06
12:78046923 G T 0.025892 2.0800e-05
12:78053997 C T 0.061521 3.5538e-06
12:78060308 T C 0.038421 1.3548e-05
12:78067983 G A 0.053306 -3.5154e-05
12:78075142 T C 0.110761 2.5734e-06
12:78079749 G A 0.058217 -9.9174e-07
12:78082333 A G 0.070275 -9.3733e-06
12:78086749 T C 1.851912 -7.6147e-06
12:78087018 T C 0.111299 2.7838e-05
12:78088754 A G 0.083710 -1.4143e-05
12:78090578 A C 0.292527 -8.5346e-06
12:78091987 G A 0.060626 -1.4258e-05
12:78095676 C T 1.878434 -1.4454e-05
12:78109770 G A 0.055283 -1.4414e-05
12:78111841 A G 0.044818 -2.2698e-05
12:78112400 A G 0.026986 -1.0767e-05
12:78114264 G A 0.081175 2.8228e-05
12:78114953 C A 1.116421 6.7682e-05
12:78116173 T G 0.092886 -7.1573e-06
12:78126342 G T 1.104593 -3.8156e-06
12:78129899 G A 0.077247 2.1326e-05
12:78147923 G A 0.055747 -3.5334e-06
12:78154606 T C 0.926368 9.4189e-06
12:78171540 T G 0.041634 -3.9158e-06
12:78173221 T C 1.072697 1.1664e-05
12:78175611 C A 0.025915 -1.1738e-06
12:78179503 A G 0.869583 -3.4517e-05
12:78181072 C A 0.217259 1.7598e-05
12:78186258 G T 0.266314 4.2671e-06
12:78211858 A G 0.061044 -1.1103e-05
12:78212394 C T 0.695574 3.8613e-05
12:78216016 G T 0.783072 -3.6356e-05
12:78221766 T C 0.050424 1.5059e-05
12:78223598 A G 0.535435 6.1056e-06
12:78229636 A G 1.814719 -8.8919e-06
12:78230956 T C 0.043325 -4.5379e-06
12:78231797 A G 0.044114 1.5863e-06
12:78245831 G A 0.033640 5.9308e-06
12:78252435 C T 1.671084 -3.0532e-05
12:78252709 A G 1.028145 -6.2891e-05
12:78264542 T A 0.032397 9.0358e-07
12:78266627 C T 0.062875 -1.4180e-06
12:78275020 T C 0.217642 -3.1664e-06
12:78278413 T G 0.572509 1.5733e-05
12:78278468 A G 0.609751 -6.5997e-05
12:78292761 A G 0.118343 7.2774e-07
12:78293160 T C 0.224842 1.6163e-05
12:78301059 G A 0.243427 1.2632e-05
12:78306172 A G 0.044838 -2.6630e-05
12:78315213 A G 0.651713 -4.6956e-05
12:78328493 C A 0.120884 1.8505e-06
12:78334194 G A 0.226325 7.8483e-06
12:78335038 T C 0.067403 -1.5511e-05
12:78336732 A G 0.306883 -2.7428e-06
12:78347025 T C 0.464452 -4.3080e-05
12:78353984 C A 0.236465 1.0112e-05
12:78358183 T C 0.029264 -1.0164e-05
12:78366652 C A 0.021013 3.7368e-05
12:78369825 G A 0.338764 -1.5304e-05
12:78369863 G A 1.422581 -1.1903e-05
12:78370227 A G 0.892547 3.9542e-05
12:78373353 G A 0.055880 -7.6523e-06
12:78377963 C T 0.168533 3.5696e-05
12:78383458 T G 0.082502 2.3905e-05
12:78389414 A C 1.702251 -8.0437e-06
12:78395973 A G 0.269605 2.5090e-06
12:78400884 A G 0.260231 7.6947e-06
12:78405954 G A 0.263087 3.6371e-06
12:78406591 T G 1.040157 -5.3011e-06
12:78408398 G A 0.110929 -1.0112e-05
12:78411886 A G 0.078344 -1.6022e-05
12:78412646 G C 1.056760 -2.1594e-06
12:78415824 G A 0.198307 1.0086e-05
12:78415872 A G 0.064228 -1.3731e-05
12:78416500 T C 0.468960 4.9016e-06
12:78419817 A C 0.073709 4.9910e-06
12:78420267 G T 0.254732 -3.6287e-07
12:78422050 C T 0.065072 2.2960e-05
12:78422545 T C 0.185554 1.0038e-05
12:78424329 C T 0.034032 -4.0992e-06
12:78431250 C T 0.199430 -3.6672e-05
12:78432960 G C 0.040086 -2.3604e-05
12:78434054 T C 0.564482 6.3567e-06
12:78435557 G T 0.030134 -2.5776e-05
12:78445966 C T 0.180098 9.9584e-06
12:78459354 G A 0.154761 2.3536e-06
12:78463405 A C 0.021007 2.0638e-05
12:78473183 C T 0.244674 1.7367e-05
12:78473663 A G 0.071833 -1.7744e-06
12:78476527 G A 0.052358 -2.3319e-05
12:78477588 C T 0.037684 -2.5990e-05
12:78485994 A G 0.631138 2.1623e-05
12:78489432 A G 0.073304 1.0403e-05
12:78489880 G A 0.145514 1.1512e-05
12:78494351 C T 0.324722 -1.0091e-05
12:78495899 G A 0.114905 -3.0729e-05
12:78499229 G A 0.264571 -1.9683e-05
12:78501544 G A 1.710959 -8.1973e-06
12:78502031 G A 1.571509 -3.2522e-06
12:78517410 T C 1.378661 -2.0620e-05
12:78523676 T C 1.236725 -1.2724e-05
12:78533079 T C 0.494901 -3.0656e-05
12:78541390 T C 0.057600 -2.0973e-05
12:78542699 C T 0.635133 -3.7643e-05
12:78544665 T C 0.236358 -3.0561e-05
12:78554528 A G 0.286184 -6.2268e-06
12:78554842 T C 0.639051 -1.6391e-07
12:78558657 A G 0.073946 2.3500e-05
12:78563793 A G 0.654492 5.4707e-05
12:78565388 G A 0.062148 -6.5624e-06
12:78566761 C T 0.147919 -1.5658e-05
12:78571490 C T 0.493463 1.4863e-05
12:78571629 T C 0.062635 2.7529e-07
12:78571902 G A 0.219217 -4.6264e-06
12:78573164 T C 1.954023 2.7952e-07
12:78578505 A C 0.095054 2.4203e-05
12:78579708 T C 0.197356 2.7362e-05
12:78582239 G T 0.067078 4.8874e-06
12:78585119 G A 0.415537 1.6757e-05
12:78592463 C T 0.061142 -2.0897e-05
12:78593550 A G 0.292855 -5.8933e-06
12:78604578 T C 0.089806 -1.0131e-04
12:78605435 G A 1.957765 1.4523e-05
12:78611373 T C 1.393761 2.6705e-06
12:78612094 G A 0.073073 -2.1908e-05
12:78615141 G A 0.207515 1.6707e-05
12:78616876 G A 0.024759 2.9647e-06
12:78620021 C T 0.134919 5.2119e-06
12:78627389 G T 0.098079 1.7218e-05
12:78628498 G C 0.107096 -2.6800e-06
12:78628654 C T 0.969781 -1.2282e-05
12:78629092 A G 0.031063 1.2418e-05
12:78632036 G A 0.321801 -3.2070e-05
12:78636060 C T 0.024785 -4.1036e-06
12:78636247 A G 0.036055 -6.2017e-06
12:78637292 C A 1.957772 2.2332e-05
12:78637683 G C 0.438732 8.8019e-07
12:78638944 T C 0.969957 -3.3576e-06
12:78639198 G A 0.075722 1.3197e-05
12:78640351 T G 0.273217 -2.8510e-05
12:78641515 A G 0.078841 7.1243e-06
12:78641945 C T 0.273357 1.5597e-05
12:78652414 T C 0.162996 -4.0921e-06
12:78652449 C T 0.303076 1.0136e-05
12:78653741 T C 0.032893 3.4252e-06
12:78663467 G A 1.618998 6.0006e-06
12:78665642 T C 0.099848 -3.0001e-05
12:78666002 A G 1.780465 1.5735e-05
12:78670152 C A 1.719814 -3.5026e-06
12:78674176 T C 0.075358 2.4225e-05
12:78679043 T C 0.093363 -2.3591e-05
12:78682293 G A 0.590555 3.5394e-05
12:78686995 T C 0.278515 -1.0296e-05
12:78693281 A G 0.026418 6.8799e-06
12:78706179 T C 0.022880 1.9071e-05
12:78711091 G A 0.082220 -2.4370e-05
12:78711729 T C 0.053374 8.6345e-06
12:78717997 T C 0.049557 -4.4981e-05
12:78718875 A C 0.457684 2.7802e-05
12:78721225 T C 0.223102 3.0838e-06
12:78725095 C T 0.173577 1.9280e-05
12:78730898 C T 0.132907 -1.1011e-05
12:78736694 A G 0.311281 -1.7394e-05
12:78752661 T C 0.105129 2.0400e-05
12:78762842 T C 0.043608 -1.3188e-05
12:78767943 G A 0.152093 2.7030e-05
12:78776597 T C 0.714458 3.0975e-05
12:78784378 T C 0.040307 -1.4475e-05
12:78790814 A G 0.019994 -5.6084e-06
12:78797440 A G 0.096232 5.6716e-06
12:78818865 G A 0.409302 7.1245e-06
12:78819946 C T 0.152369 -2.3579e-05
12:78835947 G A 0.130599 1.3091e-05
12:78842017 C A 0.233433 -5.5804e-06
12:78844001 C G 0.523772 2.8451e-05
12:78845553 A G 0.023740 2.5103e-06
12:78845774 C T 1.168871 -1.1053e-05
12:78847259 T G 0.395744 2.7133e-05
12:78847304 A G 0.714377 6.4746e-05
12:78857529 T C 0.042147 3.1352e-05
12:78858368 T C 0.079153 -1.1299e-06
12:78858599 T G 0.074222 1.5484e-05
12:78860383 C A 1.058548 -3.1507e-05
12:78864376 A G 0.166537 -2.2223e-05
12:78867586 G T 0.282030 9.1193e-06
12:78876989 C T 0.179092 -3.9951e-05
12:78887565 T A 0.329688 1.3035e-05
12:78894686 G A 0.332856 1.3689e-05
12:78896447 A C 0.149821 3.1098e-05
12:78906497 C A 0.073492 -3.8932e-05
12:78922665 A G 1.021241 2.6777e-05
12:78934906 C G 1.309545 -2.0518e-05
12:78937649 A G 0.266382 2.4856e-05
12:78941006 C T 0.048243 -1.7793e-05
12:78941832 A G 0.085794 3.5512e-05
12:78944025 C T 0.072418 -1.6683e-05
12:78946645 A G 1.193665 3.5345e-05
12:78949377 T C 0.033286 -3.4751e-06
12:78951010 C T 0.024866 1.2083e-05
12:78958385 A G 0.052975 4.0887e-05
12:78960513 A G 0.033961 1.0575e-05
12:78965616 G A 0.182198 1.9233e-05
12:78966459 G A 0.035022 -2.7378e-05
12:78976585 C A 1.901067 3.0659e-06
12:78978585 A G 0.147098 1.4408e-05
12:78986623 T C 0.024386 -1.0622e-05
12:78991289 C A 0.073716 7.9147e-06
12:78994129 C A 0.044319 2.3049e-05
12:78999365 G A 1.349965 -5.6700e-06
12:79000998 A G 0.320113 -2.1420e-05
12:79015899 G T 0.037691 -5.2280e-06
12:79020451 G A 0.471618 -1.0533e-05
12:79024724 T C 0.164820 -2.0191e-05
12:79033570 C T 0.046208 -3.5466e-06
12:79034492 T C 0.068649 -2.2847e-05
12:79036502 A G 0.058525 5.3614e-05
12:79038231 G C 1.831227 1.8574e-06
12:79041758 G A 0.306221 -2.9459e-06
12:79043899 C T 0.962186 -1.3453e-05
12:79052853 G A 0.077069 -2.0695e-05
12:79055383 G A 0.213530 -2.7340e-05
12:79057700 T C 0.082525 8.0457e-05
12:79060131 A G 0.203945 5.5434e-05
12:79068090 A G 0.074508 -1.8552e-05
12:79072848 G A 0.078237 8.8536e-06
12:79080943 G A 0.040625 -7.6529e-06
12:79090497 C G 0.052939 -1.4943e-05
12:79093237 G T 1.549145 5.2284e-05
12:79115954 G A 0.132923 -3.6505e-05
12:79116851 A G 0.137117 3.5349e-05
12:79119946 T C 0.190235 -1.9469e-05
12:79124781 T C 0.112390 -2.5689e-05
12:79129420 A G 0.026350 -1.5635e-05
12:79132730 A G 0.601809 1.9046e-05
12:79133431 G A 0.022916 -2.0800e-06
12:79153714 G A 0.022377 -4.1613e-05
12:79153910 C T 0.065543 -1.1936e-05
12:79154411 A C 0.120832 -3.4911e-05
12:79182941 G A 0.507303 2.2914e-05
12:79185959 G A 0.056922 -3.4156e-05
12:79194635 G A 0.616298 -1.3477e-04
12:79208467 C T 0.092607 4.5966e-05
12:79214615 C T 0.027320 -9.4099e-06
12:79215809 G A 0.032981 -2.4157e-05
12:79216327 C A 0.074479 -8.7971e-06
12:79223782 A C 0.175382 1.3125e-05
12:79225716 G A 0.044260 1.5607e-05
12:79230434 A G 0.063154 4.9811e-06
12:79231591 G T 0.172467 2.8001e-06
12:79241029 C T 0.033393 -2.2868e-05
12:79245120 G A 1.261646 -2.4870e-05
12:79250053 T C 0.030137 2.2776e-06
12:79251835 G A 0.085427 -2.0299e-05
12:79252123 C T 1.364032 -3.2155e-05
12:79260007 A G 0.043241 -2.1748e-05
12:79263897 C A 1.099780 -1.9997e-05
12:79265290 A G 0.075732 -3.3432e-05
12:79267910 G A 0.223663 -1.7021e-05
12:79272460 C T 1.960719 6.1123e-06
12:79272778 T G 1.097212 -4.3485e-05
12:79273878 G A 0.063462 8.7850e-06
12:79284459 T C 0.079237 -9.2232e-06
12:79291372 C A 1.341974 -9.7836e-06
12:79292575 A G 0.150249 -4.5625e-06
12:79293862 A G 0.983290 -2.8199e-05
12:79294573 T C 0.039567 2.6887e-06
12:79300702 T C 0.123448 -2.3708e-06
12:79303795 C T 0.083057 -1.7957e-05
12:79303814 T C 0.088465 7.6417e-06
12:79303902 A G 0.079033 -1.1883e-05
12:79306221 T G 1.473082 -2.6584e-05
12:79311155 T C 1.404923 -3.3006e-05
12:79312000 G A 1.103243 -2.2761e-05
12:79314211 G A 0.068318 3.9591e-06
12:79314725 G T 1.775386 -3.9550e-05
12:79314823 T C 1.081970 -9.1201e-06
12:79314997 A C 0.085969 -6.7928e-07
12:79315180 A G 0.128953 -1.2586e-05
12:79315388 T C 0.613455 1.8260e-05
12:79316376 G C 0.119524 -2.5730e-05
12:79320913 A C 0.115383 9.0439e-06
12:79322131 G A 0.119566 -2.4138e-05
12:79329165 G A 0.488039 3.8016e-05
12:79329363 G T 0.056740 -9.5460e-06
12:79330062 A G 0.033640 -1.5393e-05
12:79333653 C T 0.043575 -9.5033e-05
12:79341146 A G 0.247270 -2.2418e-05
12:79346814 A C 0.034532 1.9468e-05
12:79366843 A G 0.063255 -1.1277e-05
12:79371460 T C 0.612728 -3.2317e-05
12:79377074 C T 0.120534 -2.6071e-05
12:79402108 G A 0.211014 -2.3386e-05
12:79402538 C T 0.046753 -1.4749e-05
12:79407375 G A 0.091581 -6.3302e-07
12:79410286 C T 0.548441 6.1993e-05
12:79411739 G A 0.038599 -1.4833e-05
12:79413333 T A 0.035422 1.8704e-05
12:79430875 G A 0.271893 -2.9200e-05
12:79445453 C A 0.038765 9.7289e-06
12:79460171 T A 0.344444 -3.6597e-05
12:79460743 T G 0.069974 1.1111e-04
12:79478362 G A 0.022925 -1.6751e-05
12:79481610 G A 0.247293 1.2504e-06
12:79484134 G A 0.274461 1.0300e-05
12:79523379 C A 1.941520 -1.1212e-05
12:79524748 G A 0.226916 5.2332e-06
12:79526915 C G 0.941974 3.8261e-05
12:79533225 C T 0.030686 -1.2297e-05
12:79533379 A G 0.137029 1.3279e-05
12:79536049 T C 0.220466 -1.9888e-05
12:79538633 G A 1.219385 1.6518e-05
12:79542239 C T 0.094535 -2.9074e-06
12:79547888 T C 0.054222 -6.4621e-06
12:79548360 C T 0.074774 6.9431e-06
12:79550993 T C 0.076601 3.7150e-06
12:79551400 A G 0.299645 3.3326e-05
12:79556079 C T 1.278265 3.4149e-07
12:79562624 T C 0.028229 -7.1832e-06
12:79568182 A C 0.031653 -6.9093e-06
12:79582563 G A 0.052352 -2.5294e-05
12:79584218 G A 0.862705 -1.1138e-05
12:79590627 A G 0.021030 1.0358e-05
12:79595201 A G 1.527161 1.0928e-05
12:79610313 T C 0.071054 -6.7467e-06
12:79617480 T C 0.138824 -2.1554e-05
12:79617524 A G 0.239299 3.6752e-05
12:79620778 T C 0.072567 -4.2102e-06
12:79622010 G A 0.029965 3.7763e-05
12:79628100 A C 0.037772 1.2500e-05
12:79654318 T C 1.399571 -8.0705e-06
12:79656457 A G 0.081422 -5.4869e-06
12:79669454 T C 0.098310 1.1028e-05
12:79673847 A C 0.032406 -4.3679e-06
12:79698838 A G 0.069422 -1.0935e-06
12:79699849 G A 0.034101 1.1684e-05
12:79716655 A C 0.143797 1.5487e-05
12:79718438 T C 0.218593 -1.5586e-05
12:79723539 C T 0.116957 1.3645e-05
12:79728867 T C 0.080480 7.0776e-06
12:79729193 G A 0.028245 7.9368e-06
12:79729864 G A 0.180919 1.9018e-05
12:79735694 T C 0.063290 5.2763e-06
12:79736855 G A 0.032221 3.9155e-06
12:79737098 T C 0.055676 6.7718e-07
12:79738884 C T 0.080042 1.1911e-05
12:79739273 T C 0.085174 -8.6046e-06
12:79743842 A G 0.021870 1.2316e-05
12:79745210 A G 0.100663 -1.6591e-05
12:79745735 T C 0.033870 -1.0052e-05
12:79747441 T C 0.298996 3.7071e-05
12:79748109 C A 0.206165 1.3683e-06
12:79749023 A C 0.055134 8.8947e-07
12:79751584 C G 0.043322 -1.8417e-05
12:79753736 G A 0.028628 5.3577e-06
12:79758550 T C 0.177281 6.6539e-06
12:79765447 G A 0.101997 -1.0594e-05
12:79767635 T C 0.267936 -6.0985e-06
12:79775248 T G 0.265943 1.9528e-05
12:79778446 T C 1.429695 -7.7983e-06
12:79794558 T G 1.972063 -8.9806e-06
12:79795927 A G 1.975711 -1.8851e-05
12:79796114 C G 0.044864 1.7294e-05
12:79801525 A G 0.278086 -2.0033e-05
12:79807070 T C 0.049755 -1.9243e-05
12:79814712 A G 0.045691 3.2402e-05
12:79836966 A G 0.024246 -5.0517e-06
12:79842709 T G 0.140892 -3.4760e-05
12:79879131 T C 0.048217 3.0931e-06
12:79905558 C A 1.666138 2.0480e-05
12:79909280 A G 0.250338 5.2734e-05
12:79913245 T C 0.091237 -2.9470e-05
12:79915598 A G 0.040709 1.9655e-05
12:79917584 T C 0.055818 -2.2409e-05
12:79930316 T C 0.094655 1.3852e-05
12:79940192 G A 0.138165 -1.2759e-05
12:79951566 A G 1.392699 -1.6129e-05
12:79963662 A C 0.210326 2.0128e-05
12:79984839 C T 0.051456 6.7439e-06
12:79990210 C T 0.034578 -1.2432e-06
12:79991206 C T 0.060807 -9.2719e-07
12:79992929 C T 0.102140 4.0701e-06
12:79995550 A G 0.037626 -1.5536e-05
12:80015638 C T 0.081535 9.7805e-06
12:80016412 G A 0.035308 -6.2995e-07
12:80036550 A G 0.027320 1.7520e-05
12:80040134 G T 0.235624 4.0750e-05
12:80059628 C T 0.060697 5.8609e-06
12:80083094 C T 0.032578 -1.2184e-05
12:80084463 C T 0.027356 1.8922e-05
12:80090373 C T 0.032851 -4.1925e-06
12:80093317 C A 0.358712 3.9332e-05
12:80101106 G A 1.697064 3.0144e-05
12:80103053 T C 0.053423 -1.1727e-05
12:80106323 A G 0.028479 2.7466e-05
12:80112722 A G 0.063927 9.9242e-07
12:80113558 T C 0.285084 6.0888e-05
12:80115396 C T 0.035042 -7.3003e-06
12:80115934 T C 0.031939 -5.3153e-06
12:80119552 G A 0.126250 -3.5848e-05
12:80120366 A C 0.048830 -7.1476e-05
12:80128593 G T 0.140892 1.0844e-06
12:80131093 A G 0.046571 -6.9626e-05
12:80132458 C A 0.030167 2.5795e-06
12:80136794 A G 0.031446 -1.0320e-05
12:80138815 G A 0.083116 1.0252e-05
12:80140498 G A 0.076585 -1.8518e-05
12:80158645 G A 0.053283 1.5829e-05
12:80168660 A G 0.122569 -1.7178e-05
12:80186462 T C 1.851305 1.6497e-05
12:80189344 C T 0.371030 7.3315e-06
12:80196833 T C 0.080049 5.8717e-05
12:80210158 C G 0.059502 -4.0364e-05
12:80217024 T C 1.880453 2.4188e-05
12:80228443 T C 0.053245 -1.8847e-06
12:80247638 G T 0.054108 7.6336e-06
12:80263235 A C 1.879943 2.0436e-05
12:80268803 A C 1.849462 1.9193e-05
12:80271261 T C 0.091461 -2.1479e-05
12:80274173 G A 0.025697 1.0579e-05
12:80324853 A C 1.913797 1.6099e-05
12:80350091 G A 0.136886 4.1910e-05
12:80363397 T C 0.061242 -5.2306e-06
12:80364017 A G 0.047736 1.1600e-05
12:80364086 C T 0.077864 -8.7932e-06
12:80367398 G A 1.883920 1.8279e-05
12:80394436 A G 1.829643 1.2340e-05
12:80394620 T C 1.721674 8.8604e-06
12:80414098 A C 1.324015 -2.3708e-05
12:80420896 A C 1.810135 -3.6927e-05
12:80425398 G A 0.072544 -1.9288e-05
12:80426725 A G 0.068143 2.1186e-05
12:80433487 C T 0.024013 8.8283e-06
12:80436082 G A 0.071872 -1.3906e-05
12:80438549 T C 0.046470 7.6138e-06
12:80438851 G A 0.064732 -1.0608e-05
12:80439601 G A 0.023006 -4.0513e-06
12:80442743 G C 0.020257 -2.0452e-05
12:80443788 T C 0.050800 -2.7547e-05
12:80444611 A G 0.099046 -1.0456e-05
12:80450097 A G 0.021569 -9.5312e-06
12:80451244 A G 1.219333 3.9004e-05
12:80451316 C T 0.268836 3.8983e-06
12:80451652 G C 0.088965 -1.9523e-06
12:80453341 T C 0.911866 -7.2499e-06
12:80454874 A C 0.397175 1.2383e-05
12:80461944 T C 0.042514 -4.2880e-06
12:80463303 A G 0.042553 -1.0691e-05
12:80463823 T G 1.322346 7.3889e-06
12:80465789 A G 0.069824 1.9161e-05
12:80493172 T G 0.063946 5.9471e-05
12:80511269 A C 0.042465 -2.6842e-06
12:80512182 T C 0.069655 -4.0633e-05
12:80513597 A G 1.165498 -2.0338e-05
12:80513736 T C 0.035259 -3.1421e-05
12:80526371 T C 0.110387 2.2290e-05
12:80527384 G T 0.064037 5.2607e-05
12:80533897 T C 0.103704 1.1025e-05
12:80533982 G A 0.036331 -2.4531e-05
12:80546967 A G 0.035058 -1.1988e-05
12:80555528 T C 0.035156 -2.6617e-05
12:80555879 C T 0.957191 -2.4702e-05
12:80558497 A C 0.036022 1.4604e-05
12:80559319 G A 0.094937 -8.1093e-06
12:80563186 C T 0.030751 3.4774e-06
12:80573139 G T 0.744790 9.7359e-06
12:80581247 G A 0.105311 -2.7302e-06
12:80585282 T C 0.087826 7.9077e-06
12:80591650 T C 0.106801 -1.0930e-07
12:80593948 C T 0.099218 2.0388e-05
12:80594278 G A 0.062839 -6.8871e-06
12:80597844 T C 0.673795 6.1469e-06
12:80614598 G A 0.198706 2.3878e-05
12:80614869 C T 0.853766 -1.5926e-05
12:80620559 T C 0.086521 -2.2167e-05
12:80628573 G A 1.595538 -9.9407e-06
12:80633653 A C 0.025126 4.5852e-06
12:80646305 G A 0.034364 -4.2643e-05
12:80656859 G C 0.120358 1.8470e-06
12:80662299 A G 1.749055 -6.7010e-05
12:80665081 G T 0.206006 -1.0624e-06
12:80667211 A G 0.121335 -4.2106e-05
12:80695487 A G 0.119732 -1.6510e-05
12:80699475 T G 0.154053 2.6518e-05
12:80713081 G C 0.115986 -2.3294e-06
12:80734470 C T 1.244777 1.2655e-05
12:80735737 G A 0.116392 -2.2159e-05
12:80740681 T C 0.129979 -4.7612e-06
12:80745943 C T 0.057857 -1.2580e-05
12:80759737 T G 0.056877 -2.4918e-05
12:80761411 T G 0.399691 -2.7888e-05
12:80761960 A G 0.201676 1.9194e-05
12:80764656 A G 1.675557 -9.8238e-06
12:80765155 T C 0.129249 1.7467e-05
12:80768452 G T 1.841633 -1.7355e-05
12:80771311 C T 1.712511 -1.2166e-05
12:80775879 T C 0.097553 -1.2933e-05
12:80786049 C A 0.167238 -7.0240e-06
12:80786495 C T 0.048077 8.0705e-06
12:80793341 A G 0.393764 -1.7145e-05
12:80798083 C T 0.046084 -2.2761e-05
12:80804412 G A 1.842912 -2.1127e-05
12:80804716 G C 0.099751 -1.7684e-05
12:80810998 G A 1.706538 -9.1327e-07
12:80812675 G A 1.308289 2.1625e-05
12:80826187 G A 1.399146 1.1674e-05
12:80827286 G A 1.008627 4.1326e-06
12:80833282 G A 0.187180 9.3260e-06
12:80833698 G A 1.234982 1.1071e-05
12:80833840 T C 0.149837 1.6214e-05
12:80838175 T C 0.037661 -1.0868e-05
12:80838564 T C 0.037311 -9.5007e-06
12:80849279 C T 0.035795 -1.4265e-06
12:80850440 C A 0.117333 -1.4905e-05
12:80853649 A G 0.588332 -3.5617e-06
12:80864831 C T 0.666667 6.8688e-06
12:80865948 G A 0.104314 -1.3495e-05
12:80878310 G C 0.046461 9.1267e-06
12:80879168 A G 0.057256 -1.3525e-05
12:80880491 C T 0.405553 9.7660e-06
12:80886664 G A 1.872007 4.8108e-05
12:80889612 A G 1.344827 1.7088e-06
12:80889829 A T 1.869940 4.4882e-05
12:80892943 T C 1.869566 3.4187e-05
12:80896359 A C 0.457071 2.4362e-06
12:80897914 C A 0.042679 -1.9829e-05
12:80900348 G T 0.531575 2.6686e-05
12:80930412 C T 0.124718 2.5755e-05
12:80933734 G A 0.221255 4.1179e-06
12:80936026 G A 0.335891 4.2072e-06
12:80940609 T C 0.255992 1.1976e-05
12:80941709 T C 0.076624 5.1457e-06
12:80942539 T C 0.029531 5.3790e-06
12:80943669 G A 1.518654 -1.7390e-05
12:80944027 T C 0.041154 3.4980e-05
12:80947211 C A 1.977302 1.8824e-05
12:80948381 T C 0.078059 -3.5757e-06
12:80950496 A G 0.065806 5.7821e-06
12:80951301 A G 0.059999 1.8530e-05
12:80959093 T C 0.037135 9.4685e-07
12:80959208 T C 0.027658 -3.5395e-05
12:80962413 G A 0.040719 1.3213e-05
12:80968400 G A 0.174385 9.6815e-06
12:80979294 A G 0.413440 2.4800e-05
12:80982097 G A 0.031549 5.5124e-06
12:80985872 T G 1.837598 1.0570e-05
12:80987165 G A 0.057873 1.3315e-05
12:80987678 A G 0.111851 -1.7584e-05
12:80987738 G T 0.061479 -1.2927e-05
12:80994495 T C 0.885250 -2.5302e-06
12:80995651 G A 0.557772 3.1156e-05
12:80997231 T C 0.043582 2.0251e-05
12:80999524 A G 0.094600 1.1359e-05
12:81007527 C T 0.041670 4.0081e-06
12:81019505 T A 0.490730 -1.4417e-05
12:81020376 G C 0.625500 -7.5717e-06
12:81027185 G T 0.055737 7.2980e-06
12:81030459 T C 1.319042 -1.2620e-05
12:81032938 A C 0.107012 1.4317e-05
12:81039244 C A 0.083989 1.6253e-05
12:81052188 C T 0.020695 3.1196e-05
12:81058638 T C 1.845557 -1.1253e-05
12:81075518 C T 0.694879 -3.8423e-05
12:81091043 C T 0.138305 -3.4685e-05
12:81093144 C A 0.157260 -1.4283e-05
12:81094126 T C 0.161837 -2.4753e-05
12:81097144 G A 0.022240 -9.3240e-06
12:81104350 C T 0.187797 1.6467e-05
12:81110156 C A 0.077851 -5.3810e-07
12:81111905 A G 0.027460 -3.2641e-05
12:81126024 C T 0.080896 -6.1614e-06
12:81126260 A G 0.047451 1.8836e-05
12:81132920 G A 0.067133 8.1618e-06
12:81133365 C T 1.019037 1.4271e-05
12:81141969 C T 0.488075 1.8757e-05
12:81155534 T C 1.904222 1.6284e-05
12:81156788 C A 0.121206 1.7831e-05
12:81166557 A G 0.119028 -1.0232e-05
12:81205379 T G 0.024285 9.8149e-06
12:81205710 G A 0.218830 2.4741e-06
12:81208085 C T 0.862838 3.1102e-06
12:81213635 T C 1.717454 -1.7059e-05
12:81223496 C T 0.020760 1.0077e-05
12:81232681 A G 0.030832 -2.5059e-05
12:81233648 G T 0.180861 8.6824e-06
12:81246907 T C 0.897620 -2.3004e-05
12:81247318 C T 0.029660 -5.3187e-06
12:81250579 G A 1.816439 3.2058e-05
12:81257188 A C 0.423395 2.4290e-05
12:81259619 C T 0.022734 -1.0567e-05
12:81262423 C T 0.147386 5.6035e-05
12:81264370 G A 0.036584 -1.6687e-05
12:81267416 G A 0.089945 2.6604e-05
12:81272215 T C 0.043841 -6.7431e-06
12:81273016 C A 1.761617 -6.8039e-06
12:81306178 T A 0.039950 1.6649e-05
12:81313367 T C 0.274538 -4.2107e-06
12:81313763 G A 0.139129 4.4327e-05
12:81315746 C A 0.471057 7.1583e-05
12:81320431 G A 0.053098 4.4494e-05
12:81325664 C T 0.106827 -2.1489e-05
12:81329536 C A 1.714124 -2.5684e-05
12:81329737 G A 0.031423 1.6280e-05
12:81331857 A C 0.061641 4.7323e-06
12:81349048 T C 0.034935 -4.4762e-06
12:81351074 G A 0.550680 -1.4290e-05
12:81351858 T C 1.921334 1.2415e-05
12:81357704 T C 0.070538 6.9963e-05
12:81365647 T C 0.078627 -1.1606e-06
12:81369713 T C 0.083651 2.1516e-05
12:81372023 A G 0.037311 -8.8731e-06
12:81373517 A G 0.178920 -8.2393e-05
12:81373808 G A 0.092113 -3.5585e-06
12:81377740 G A 0.029264 2.1236e-05
12:81381354 G A 0.056750 -8.1572e-06
12:81395049 A G 0.090984 3.3163e-05
12:81400696 C A 0.058353 -1.6167e-05
12:81409687 A G 0.453818 1.5779e-05
12:81410327 A G 0.090474 2.4375e-06
12:81415561 T C 0.096586 2.3331e-05
12:81434565 G A 0.051833 8.5757e-06
12:81437253 C T 0.462128 1.4418e-05
12:81465645 T G 1.361728 -2.2277e-05
12:81470522 T G 0.279414 1.1876e-05
12:81473250 A C 0.055679 -2.3405e-05
12:81478866 A G 0.135065 -9.1072e-05
12:81497354 A G 0.276859 9.9188e-07
12:81503843 T C 1.029767 -1.8338e-05
12:81503940 A G 0.047220 4.5924e-06
12:81511561 T C 0.046626 5.9598e-06
12:81512539 A C 0.144702 -1.7630e-06
12:81514856 G A 0.117333 2.1158e-05
12:81522025 T C 1.935268 -3.4858e-05
12:81549594 C A 0.077049 1.1440e-06
12:81553867 A G 0.041167 -3.9045e-07
12:81555043 A G 1.066825 -2.9711e-05
12:81562149 C T 0.115516 -1.3230e-04
12:81573175 A G 0.408701 -1.8199e-06
12:81588406 C T 0.081246 -1.8643e-05
12:81597080 G A 0.040537 -1.7482e-05
12:81602449 G A 0.977218 -2.5321e-05
12:81609685 C T 0.047902 3.3601e-06
12:81610702 A G 0.094473 -3.1436e-05
12:81628235 A G 0.041858 -5.2728e-06
12:81644757 G A 0.420935 -2.4708e-05
12:81645060 T C 0.064128 -5.1668e-05
12:81645855 C T 0.137217 -6.8786e-05
12:81646663 A G 1.063372 7.8576e-06
12:81658625 G A 0.039047 1.5402e-05
12:81661583 A G 0.035130 5.7098e-06
12:81668354 C T 0.029602 1.4854e-05
12:81692445 T C 0.993564 -5.2542e-06
12:81697230 T G 1.945678 -1.6520e-06
12:81709014 C T 0.488701 7.4533e-05
12:81723943 T G 0.054270 4.5901e-06
12:81724190 T C 0.075540 -2.8230e-05
12:81737351 G A 1.794753 -5.9781e-05
12:81743835 G C 0.065572 2.1388e-05
12:81759483 C T 0.036905 -3.1317e-05
12:81783380 A G 0.048168 4.4954e-05
12:81794885 C T 0.226526 2.1967e-05
12:81798347 C A 1.810395 9.1448e-05
12:81808104 C T 0.139596 4.5090e-05
12:81811450 G A 0.026045 2.2740e-05
12:81843128 A G 0.279732 3.8844e-05
12:81849824 C A 0.435389 -1.3529e-05
12:81862752 A G 1.150590 -2.4830e-05
12:81863599 G T 0.065812 6.5113e-05
12:81883680 C T 0.518634 3.1535e-05
12:81886611 A G 1.959846 -1.4898e-05
12:81887329 C T 0.143258 1.8600e-05
12:81896264 T C 0.536993 2.6490e-05
12:81903484 T C 0.159724 -1.7613e-05
12:81908035 T C 0.040995 -2.4930e-06
12:81925804 G A 0.025791 5.0835e-07
12:81933557 T C 0.093480 1.7738e-05
12:81935912 C T 0.059652 1.6865e-05
12:81969246 C T 0.040553 4.9998e-06
12:81969631 A G 0.261860 8.0770e-06
12:81975288 C T 0.054260 1.0334e-05
12:82010100 T C 1.136847 -1.6604e-05
12:82015536 G A 0.851305 -2.9935e-05
12:82015650 G A 1.765982 -1.0937e-08
12:82024279 A G 0.133773 -1.7034e-05
12:82027041 C T 0.062057 -3.7625e-06
12:82046359 T C 0.075514 -1.0013e-05
12:82048075 A G 0.038044 -5.2500e-07
12:82059021 A C 0.050658 -3.6626e-05
12:82062312 T C 0.398886 6.4785e-05
12:82074571 C T 0.059431 -7.2922e-06
12:82099363 T C 0.078692 -1.4214e-05
12:82102912 T C 0.091967 -2.1569e-05
12:82107268 C T 0.847755 -5.9130e-06
12:82107590 C T 1.737617 -1.3474e-04
12:82125412 C T 0.116788 -4.1119e-06
12:82136232 G T 0.045088 3.5952e-05
12:82138978 C T 0.036837 -1.0150e-05
12:82139004 T C 0.044241 8.2026e-06
12:82148458 A G 0.085982 -1.3063e-05
12:82155121 C T 1.875068 -5.9903e-05
12:82155940 T C 0.054712 -7.0007e-05
12:82163535 C A 0.029982 -2.1617e-05
12:82167817 A G 0.305932 -7.9459e-05
12:82172880 A G 0.054819 -1.3597e-05
12:82182529 T C 0.032880 -2.1025e-05
12:82191282 A G 0.475208 3.0027e-05
12:82219229 A C 0.348868 4.2736e-06
12:82257310 T C 0.094729 4.4403e-05
12:82258775 A G 0.194175 -1.6722e-04
12:82266796 G A 0.056649 -3.8941e-05
12:82268017 T C 0.617742 4.3234e-05
12:82268944 C T 0.158007 2.7668e-05
12:82289329 G A 0.986157 9.1107e-05
12:82291055 A G 0.040881 2.2391e-05
12:82304412 T C 0.126243 1.2755e-04
12:82324573 T C 1.189933 1.0048e-04
12:82336468 T C 0.838507 2.8715e-05
12:82338719 C T 0.108255 2.0213e-06
12:82343529 G A 0.256518 -5.8774e-05
12:82379703 T C 0.057055 4.1611e-05
12:82385372 A G 0.286071 8.2018e-06
12:82395200 C T 0.024016 4.3128e-05
12:82397696 T G 0.682639 -1.2198e-06
12:82398131 T G 0.043994 -1.3530e-05
12:82399637 G A 0.040771 -1.8710e-05
12:82399734 T C 0.224053 6.9936e-06
12:82400246 C T 0.052930 3.3864e-05
12:82401287 G A 0.305416 3.6169e-05
12:82408995 C T 0.060590 -1.0719e-05
12:82420006 A C 1.939955 -5.1711e-05
12:82421343 C T 0.119229 5.0721e-05
12:82428557 T C 0.072570 -3.5260e-06
12:82439446 C A 0.097793 -1.3287e-05
12:82445819 T C 0.154550 -8.0744e-06
12:82453420 T C 0.260766 8.1525e-06
12:82460331 G A 0.657134 1.0706e-05
12:82461174 T C 0.397481 9.0214e-06
12:82461532 C T 0.023435 -1.1496e-05
12:82464727 A G 0.028794 -5.0309e-05
12:82465983 T C 1.395929 -8.5022e-06
12:82466718 T C 0.045555 -1.3275e-05
12:82467039 A G 0.086751 2.0140e-05
12:82480867 G A 0.040677 -4.8601e-06
12:82483116 T C 0.385322 1.4341e-05
12:82483211 T C 0.040446 -3.7866e-06
12:82500739 T G 0.060343 -6.2336e-06
12:82502008 A G 0.265067 -8.5230e-05
12:82510665 T G 0.040660 -7.7955e-06
12:82529810 G A 0.066965 2.0296e-05
12:82542418 C T 1.105379 -5.9392e-05
12:82556397 C T 0.836079 4.2991e-05
12:82558909 C T 0.064076 -1.5824e-05
12:82563586 G T 0.199492 -1.7196e-05
12:82569981 T C 0.027612 1.5130e-07
12:82573191 G A 0.141547 2.6291e-05
12:82575742 G A 0.091123 3.1122e-05
12:82576606 A G 0.054900 -1.1149e-05
12:82578417 G A 0.295078 -1.5126e-04
12:82579409 G A 0.045513 1.8506e-06
12:82585022 C T 1.007413 -2.9206e-05
12:82591896 C T 1.592045 3.3040e-05
12:82593304 A G 0.025993 3.0338e-06
12:82597637 A C 0.117187 -1.2774e-05
12:82603087 A C 0.075190 6.8495e-05
12:82608446 A G 0.076540 -2.8964e-05
12:82613624 C A 0.166865 -3.5606e-05
12:82628133 A C 0.056503 -2.1309e-06
12:82628610 G A 0.239785 1.8069e-05
12:82647987 T C 0.141450 1.2902e-05
12:82650083 T C 1.223339 2.9635e-05
12:82661053 T G 0.026109 2.3189e-06
12:82670236 T C 0.166118 -3.1698e-05
12:82671208 T G 0.030848 -2.3967e-05
12:82672618 G A 0.041771 -4.5009e-06
12:82687443 T G 0.121615 1.2757e-05
12:82727966 T C 0.038093 3.1544e-06
12:82728615 T C 0.030235 -1.9543e-05
12:82737663 G T 0.031975 -4.3626e-06
12:82744724 A G 0.039690 4.9597e-06
12:82752037 G T 0.073284 1.6737e-05
12:82752080 T C 0.039619 -3.4918e-06
12:82752559 G T 0.185788 4.5334e-05
12:82754537 A G 0.028690 -4.8928e-05
12:82761476 T C 0.041368 -4.5589e-06
12:82770157 C T 0.081431 2.4238e-05
12:82779745 G A 1.919676 -2.3738e-05
12:82792787 A C 1.918244 -2.7472e-05
12:82814251 C G 0.137000 5.7127e-06
12:82820997 G A 0.068633 1.8887e-08
12:82838076 A G 0.029806 -2.8813e-05
12:82838715 A C 0.145592 1.6058e-05
12:82845979 T C 0.170740 -1.9586e-06
12:82861540 T G 0.054725 -3.2074e-06
12:82865005 T C 0.186463 4.7723e-05
12:82869997 G A 0.147484 -4.7179e-05
12:82873587 C T 0.096664 3.0146e-05
12:82877040 T C 0.084310 1.7829e-05
12:82888461 T C 0.022584 -1.9428e-05
12:82890252 G A 0.508689 1.1247e-04
12:82897877 G A 0.115250 1.2129e-05
12:82914248 G A 0.342318 5.1967e-05
12:82918821 T G 0.042504 -1.4047e-05
12:82921143 T C 0.544896 2.9356e-05
12:82921922 C T 0.509228 2.8683e-05
12:82921999 A G 0.030855 6.5701e-06
12:82931646 A G 1.811073 -1.3821e-04
12:82948961 A G 0.258050 1.5149e-05
12:82949262 C T 0.141245 -1.0240e-05
12:82951172 T C 0.140356 -1.0089e-05
12:82957899 G A 0.043718 -1.5608e-05
12:82967011 C A 0.267511 2.3658e-05
12:82969653 A C 0.108346 -2.5689e-05
12:83004248 C T 0.129427 -1.6566e-05
12:83004752 G A 0.047555 2.1883e-06
12:83007619 G A 0.106736 2.0538e-05
12:83010394 T C 0.042845 -1.5999e-05
12:83010857 A G 0.075547 -3.7490e-05
12:83016423 C T 0.046607 1.8377e-05
12:83018814 G A 0.124857 -1.7489e-05
12:83019188 C T 0.040722 5.5660e-06
12:83031745 T C 0.104418 -1.1972e-05
12:83042261 A G 0.274334 3.0052e-05
12:83042393 A G 0.429900 1.8098e-05
12:83049828 A G 0.248416 -9.2142e-06
12:83066333 G C 0.031744 -1.0775e-05
12:83066416 G A 0.075469 2.4358e-05
12:83072020 G A 0.075560 -2.8022e-05
12:83076731 T C 0.265022 2.1844e-05
12:83078591 T G 0.058513 -5.7362e-05
12:83086170 G A 0.267278 2.0518e-05
12:83089431 C T 0.378593 4.3244e-05
12:83103007 A G 0.037853 -7.3711e-06
12:83105397 T G 0.023373 6.8776e-06
12:83116875 A C 0.185690 1.0724e-05
12:83118967 T C 0.131849 -1.0725e-05
12:83124119 T C 0.054893 8.7682e-05
12:83133530 G A 0.146474 -1.1719e-05
12:83147294 A G 0.191614 -2.9277e-05
12:83151484 G A 0.113036 4.1175e-05
12:83153284 G T 0.025415 -2.0174e-05
12:83155579 G A 0.122205 -3.0075e-05
12:83160190 T G 0.373520 -7.1952e-05
12:83164556 A G 0.353474 -6.1730e-05
12:83166956 G A 0.239863 -4.8641e-05
12:83174063 G T 0.084778 -9.4192e-06
12:83179635 G A 0.054024 -7.6800e-06
12:83179678 A G 0.487526 -8.1211e-05
12:83186769 A G 0.023938 -2.0360e-05
12:83188780 T G 0.599089 -1.0495e-04
12:83206927 C T 0.216860 -3.9847e-05
12:83224324 C A 0.136224 1.3441e-05
12:83226266 T C 0.048918 3.5391e-05
12:83228466 A G 0.033302 -1.1748e-05
12:83230141 A G 0.066880 -2.4140e-05
12:83235221 G A 0.092013 3.0799e-05
12:83238086 G A 0.094178 1.9608e-05
12:83240687 C T 0.069175 -6.7501e-05
12:83249247 C A 0.124221 5.3433e-05
12:83256989 A G 0.130485 2.4775e-05
12:83262794 G A 0.089867 3.0065e-05
12:83265904 A G 0.086641 2.0082e-05
12:83274061 C G 0.975845 4.2726e-05
12:83274241 A G 0.870336 6.8784e-05
12:83282386 C T 0.329360 2.5110e-05
12:83285882 A G 0.032218 -3.4156e-05
12:83286409 A G 0.081052 -4.6789e-05
12:83287522 G A 0.091234 -1.3190e-05
12:83290956 A G 0.062625 4.1961e-06
12:83292503 A G 0.920461 3.0635e-05
12:83298633 G A 0.262263 1.0977e-04
12:83304466 T C 0.205412 2.0326e-05
12:83305939 G T 0.051914 -3.4196e-05
12:83307082 T C 0.136120 2.0494e-05
12:83323342 A G 0.165810 2.4597e-05
12:83326809 A G 1.833629 1.0432e-05
12:83326899 G C 0.022916 3.5582e-05
12:83342739 C G 0.175995 -1.9812e-05
12:83344190 C A 1.578111 2.0342e-05
12:83348157 T C 0.070019 -2.1102e-05
12:83349196 C T 0.126379 4.7343e-05
12:83357084 A G 0.248221 7.6739e-06
12:83357678 T G 1.820233 1.9002e-06
12:83358208 A G 0.081509 1.1692e-06
12:83360445 T G 0.194350 2.9199e-05
12:83363367 G T 0.166930 3.4082e-05
12:83369331 C T 1.632001 8.3245e-07
12:83370585 C G 0.118700 -1.7076e-05
12:83381728 G A 0.029245 -4.9913e-05
12:83398390 G A 0.088082 -7.5324e-06
12:83402014 A G 0.078322 -1.3424e-05
12:83402097 G A 0.050398 1.5557e-05
12:83407517 G A 1.675453 2.2401e-05
12:83411263 A G 0.037012 4.8131e-06
12:83413055 T C 1.281868 -1.3052e-05
12:83413311 G C 1.121361 -3.1954e-05
12:83413561 C T 1.316082 9.6828e-06
12:83414151 C T 0.442838 1.5857e-05
12:83415628 A G 1.341256 1.9924e-05
12:83423597 A G 1.255537 1.9422e-05
12:83426979 A G 0.034808 -2.6365e-05
12:83436354 T C 0.648996 -2.5729e-05
12:83439962 T C 0.071441 1.9175e-05
12:83446547 G A 0.028041 2.2040e-05
12:83450963 C T 0.763298 1.5459e-05
12:83458189 G A 0.074518 -1.1550e-05
12:83461855 G A 0.117629 8.1182e-06
12:83464639 G A 1.527372 -4.9368e-06
12:83469215 G A 0.023701 -2.4573e-05
12:83472258 T C 0.081214 9.0664e-06
12:83473811 A G 1.900642 4.6452e-05
12:83477133 G A 0.767002 6.8158e-06
12:83479481 A T 0.150246 2.1240e-05
12:83485405 A G 0.123001 -8.1330e-06
12:83485801 C T 0.227403 -1.6598e-05
12:83487453 A G 0.271796 2.6097e-06
12:83488698 T C 1.257689 7.8893e-06
12:83497229 T C 0.031290 7.6903e-07
12:83507539 C T 0.105113 1.6345e-05
12:83508431 G A 0.235446 2.5551e-05
12:83511984 C T 0.525590 6.9448e-06
12:83515607 A G 0.392011 -7.4313e-06
12:83516749 A G 0.108787 -7.4507e-06
12:83518015 G A 0.050434 4.1096e-05
12:83519695 G A 0.390470 -1.3529e-05
12:83522892 C A 0.038547 -1.4185e-06
12:83523857 T A 0.664112 2.5732e-05
12:83524765 C T 0.182756 5.1703e-05
12:83525099 A G 0.029534 -1.9360e-06
12:83532540 A C 1.089293 2.4345e-05
12:83536987 G A 0.102214 1.9176e-05
12:83539371 C T 0.230324 -1.8268e-05
12:83539662 T C 0.048970 8.1155e-06
12:83541770 T C 0.043838 -1.1909e-06
12:83541969 T C 1.379986 1.6816e-06
12:83542504 G A 0.078763 -1.2692e-05
12:83543228 A G 0.099955 4.7637e-06
12:83550959 T C 0.055818 -1.1907e-05
12:83551099 G A 0.078241 -5.1875e-06
12:83563421 G A 0.028982 2.5069e-05
12:83568305 C T 0.020981 2.1306e-05
12:83572667 C T 0.121358 9.3389e-06
12:83575632 A C 0.059733 -7.4342e-06
12:83581972 T C 0.047506 4.3778e-05
12:83582231 A G 0.241369 -3.8766e-06
12:83585374 G A 0.620037 1.1985e-05
12:83588194 G A 0.070019 5.8977e-05
12:83598604 T C 0.031426 -6.9346e-05
12:83604108 A T 1.086595 -3.0356e-06
12:83616397 T C 1.151038 9.7091e-06
12:83645684 A G 0.047194 4.5954e-06
12:83651939 G T 1.160130 6.9812e-06
12:83656925 G A 0.134043 4.8767e-06
12:83660130 A C 0.718155 -4.6307e-06
12:83664351 A G 0.033766 -3.2724e-05
12:83664897 G A 0.149487 2.2563e-05
12:83670920 T G 0.022776 -8.5074e-06
12:83673544 A G 0.224981 6.6348e-06
12:83679640 G A 0.175142 3.4649e-05
12:83682542 A G 0.095275 2.5273e-05
12:83692617 C T 0.026333 3.1911e-05
12:83699954 T C 0.084025 3.6417e-05
12:83715961 C G 0.067948 2.5777e-05
12:83717322 A G 0.079854 1.3374e-05
12:83727200 C T 0.044562 2.6173e-05
12:83730077 T C 0.303621 8.2434e-06
12:83740608 C G 0.063313 1.5793e-05
12:83743601 A G 0.550268 9.7783e-05
12:83744319 G C 0.086865 -7.9810e-06
12:83746599 C T 0.972868 1.6572e-04
12:83765482 A G 0.061392 -2.2955e-05
12:83782251 G T 0.066390 -7.3705e-06
12:83789576 G T 0.107697 2.3671e-05
12:83808628 C A 0.067344 2.2685e-05
12:83827139 T C 0.037765 2.6512e-05
12:83841650 G T 0.026775 -2.1255e-05
12:83842800 A G 1.041306 1.2492e-04
12:83848278 C T 0.237640 -3.7469e-06
12:83850783 G A 0.120479 -5.1904e-07
12:83854544 A G 0.036814 3.4650e-05
12:83857937 T C 0.789943 3.1076e-05
12:83862416 G A 0.940511 5.5778e-05
12:83873836 G A 0.042923 -3.1641e-05
12:83875453 G A 0.083178 9.2200e-06
12:83882469 A T 0.023318 4.6504e-05
12:83887852 G A 1.269008 4.7111e-05
12:83891190 A G 0.021364 2.1102e-05
12:83901032 A G 0.189741 -3.4264e-05
12:83910630 T C 0.067341 -3.3366e-05
12:83910903 T C 0.033091 8.6133e-06
12:83920845 A C 0.041079 3.3769e-05
12:83922912 G A 0.920954 -9.6766e-05
12:83927799 A G 0.030968 9.0419e-06
12:83953190 T C 0.046889 -2.8577e-06
12:83960808 T C 1.624708 -6.3155e-05
12:83961998 A G 0.102867 -2.0517e-05
12:83977521 A G 0.227448 -1.1067e-05
12:83989552 A C 0.037161 1.4708e-05
12:83991479 T G 1.106979 -1.7106e-04
12:84006585 T G 0.050628 8.6750e-05
12:84007967 T G 0.024792 -9.1938e-07
12:84008275 G A 0.158117 -6.0992e-05
12:84021405 A C 0.031371 -5.6765e-06
12:84024119 A G 1.081237 -1.6625e-04
12:84073646 T C 0.040742 -2.3780e-06
12:84083471 C T 1.956065 -8.7311e-07
12:84084065 C T 0.111848 -3.3368e-07
12:84117184 A G 0.255187 -2.2610e-05
12:84142906 T C 0.027502 1.7021e-05
12:84147026 A G 0.140853 -1.2262e-05
12:84152210 A G 1.269102 5.4459e-05
12:84154996 G A 0.141946 3.1052e-06
12:84160515 T C 0.764678 1.0779e-06
12:84172757 T C 0.038849 5.8934e-06
12:84174330 A G 0.126006 -2.4242e-06
12:84174413 A C 0.593418 2.3136e-05
12:84177742 C T 0.530202 3.7514e-05
12:84184352 G A 0.407484 1.0049e-04
12:84189297 T C 0.054212 1.1419e-05
12:84189554 C T 0.040670 -1.7080e-08
12:84210234 C T 0.469178 4.5004e-05
12:84213138 A G 0.026197 -2.2288e-05
12:84221359 T G 1.022954 1.1546e-04
12:84254160 C T 0.093340 3.5007e-06
12:84269551 G A 0.530887 1.5480e-05
12:84280374 A G 0.087738 -5.1442e-05
12:84281959 C T 1.314521 1.3239e-04
12:84283859 T G 1.283776 1.1409e-04
12:84300974 A G 0.045007 4.5324e-05
12:84301275 T G 0.025872 -3.1435e-05
12:84303457 A G 0.054770 2.4700e-05
12:84304983 A G 0.028985 -5.7377e-06
12:84338048 A C 0.345242 2.1865e-05
12:84338310 G C 0.042647 -7.6228e-06
12:84343001 T C 0.031238 9.3985e-06
12:84355705 T C 1.936005 3.3166e-05
12:84369765 G T 0.758170 -4.7026e-06
12:84384008 A G 0.260945 -7.4593e-07
12:84392806 C T 0.524061 -2.1836e-05
12:84425668 G T 0.047597 1.2994e-05
12:84432832 A G 0.197875 -1.2310e-05
12:84440983 A G 0.024282 -7.1240e-08
12:84451434 G A 0.125299 2.3185e-04
12:84459506 T G 0.398643 6.4543e-05
12:84476345 C T 0.276077 2.1706e-05
12:84485898 A G 0.045581 5.5970e-06
12:84486659 A G 0.026113 -3.1149e-05
12:84508145 T G 0.482924 -1.8593e-05
12:84510437 A G 0.100296 -5.8656e-07
12:84517544 A G 0.105298 -1.9235e-05
12:84517733 A C 0.055682 -6.5901e-06
12:84524991 A C 0.073706 -4.0440e-06
12:84548486 T C 0.028330 8.3244e-06
12:84550906 G A 0.064686 -1.8119e-05
12:84557724 C T 0.071840 -5.5131e-06
12:84560908 C T 1.513425 7.5236e-05
12:84564068 A G 0.928851 2.1594e-05
12:84566349 G A 1.517901 8.4433e-05
12:84568408 T C 0.075943 -1.0438e-05
12:84578565 G A 0.087222 -4.3269e-05
12:84580225 T C 0.142829 -1.0283e-05
12:84581746 G A 0.056471 5.9524e-05
12:84592306 G A 0.055809 2.5591e-05
12:84605012 C A 0.380450 2.2181e-05
12:84608790 A G 0.203903 1.5610e-05
12:84624334 G C 0.027051 1.8100e-05
12:84633910 T C 0.030478 4.1985e-06
12:84640380 T C 0.384689 2.5040e-05
12:84641354 G A 0.053209 2.7150e-05
12:84648737 T G 0.089978 -1.1462e-05
12:84649125 G A 0.031855 6.1446e-06
12:84662718 C T 0.063868 -1.4895e-05
12:84685719 G T 0.380885 1.6667e-05
12:84688852 A G 1.522455 5.4535e-05
12:84689866 T C 0.562109 3.9100e-05
12:84698159 C G 0.957882 8.1913e-05
12:84701253 G A 0.048902 5.4263e-05
12:84708006 C A 0.875055 9.7457e-05
12:84710124 C T 0.064241 -7.1605e-06
12:84716195 G A 0.101646 1.8462e-05
12:84723835 T C 0.025733 -2.8838e-05
12:84725979 C T 0.042994 -1.9831e-05
12:84726840 C T 1.842263 5.7805e-05
12:84730582 G A 0.489010 7.1883e-05
12:84744022 G A 1.431227 6.6095e-05
12:84744438 T C 0.082584 -4.9453e-05
12:84748662 C T 0.031744 2.9555e-05
12:84751608 C T 0.028917 2.9751e-06
12:84753162 G A 0.831766 1.5108e-05
12:84754684 T C 0.076524 -8.5570e-06
12:84779111 C T 0.089001 -7.0150e-06
12:84834124 T C 0.383861 1.3252e-05
12:84835164 G A 0.068198 8.6833e-06
12:84852873 G T 0.076186 -7.6281e-06
12:84874252 C T 0.027895 -1.9337e-06
12:84877456 C A 0.110809 7.9211e-06
12:84886573 G T 0.077919 -1.8932e-06
12:84896777 T C 0.071408 4.0118e-05
12:84898007 T G 0.114360 -1.5235e-05
12:84907096 T C 1.183834 -3.9546e-05
12:84919816 C T 0.058717 -1.2490e-05
12:84923832 T C 0.095197 8.7717e-04
12:84926759 G A 0.043897 2.3469e-05
12:84927687 T C 0.075978 -5.8048e-06
12:84935815 C T 0.072158 -1.7264e-05
12:84937709 G A 0.095684 3.7761e-05
12:84944768 C T 0.021620 -1.3380e-05
12:84953584 G A 0.057630 5.5526e-05
12:84964057 C T 0.345385 -1.8353e-05
12:84971369 A G 0.085349 -1.3777e-05
12:84974337 A G 0.096813 -8.0309e-06
12:84974976 A C 1.545344 -1.0274e-04
12:84977397 A G 0.832220 -5.5470e-05
12:84980047 G C 0.196408 -7.3052e-06
12:84988347 A G 0.071171 -1.3887e-05
12:84989238 C T 0.076627 -3.0108e-06
12:84995924 T C 0.378431 6.7564e-06
12:85000743 G A 1.022218 3.9406e-05
12:85000865 A T 0.030319 -2.2088e-05
12:85004164 G A 0.718337 -4.9701e-06
12:85013430 T G 0.270660 9.6080e-07
12:85024314 T C 0.427780 2.3447e-05
12:85024528 C T 1.053296 1.3696e-04
12:85025954 G C 0.339049 -3.3223e-05
12:85030991 C A 1.315160 3.9758e-05
12:85031515 G A 0.041819 2.0122e-05
12:85031781 C T 0.071304 9.4166e-06
12:85042962 T C 0.118125 1.4918e-05
12:85043746 A G 0.039771 -1.1946e-05
12:85046714 C T 0.198615 -4.5494e-05
12:85056854 C G 0.371589 -8.7393e-06
12:85058073 T G 0.088215 7.0021e-06
12:85067612 C G 0.122890 -1.4230e-06
12:85068731 T C 0.086469 -1.3252e-06
12:85096228 T C 0.607128 4.9139e-05
12:85103822 A G 0.246313 -1.7530e-05
12:85103970 A G 0.045614 4.7257e-05
12:85106627 T C 0.092938 -1.0171e-05
12:85113601 T C 0.085515 4.6616e-05
12:85135521 A G 0.846976 4.0939e-05
12:85142903 G T 0.180033 -5.1619e-05
12:85143775 G A 0.535896 2.5637e-05
12:85145143 A G 0.028424 -1.1619e-05
12:85151718 G A 0.089111 -5.4777e-05
12:85153051 T C 0.453056 -5.2654e-05
12:85154465 G T 0.084908 -4.0953e-06
12:85155368 T C 0.978100 -1.2717e-05
12:85168281 C T 0.088884 -1.0672e-05
12:85169104 C G 0.047460 -8.4127e-06
12:85178759 C G 0.166053 -1.9365e-05
12:85182753 G T 0.045987 2.5864e-06
12:85185396 A C 1.739224 5.2470e-06
12:85193663 T C 0.084641 -2.3258e-05
12:85205218 T C 1.254291 1.6837e-05
12:85212015 C T 0.149964 -9.7674e-06
12:85227153 G A 0.107560 -3.2849e-05
12:85227533 C T 0.071343 -2.4422e-05
12:85228816 C T 1.101354 2.2973e-05
12:85231488 A C 0.495722 1.5098e-06
12:85238411 C T 1.285006 1.3887e-04
12:85239377 G T 1.971930 -2.7303e-05
12:85243681 G A 0.638370 5.6987e-05
12:85248957 C T 1.013162 2.7678e-05
12:85249382 A G 0.028248 -1.5376e-05
12:85250570 T C 0.021900 -2.7914e-06
12:85262252 A C 0.238338 3.2583e-06
12:85266484 A G 0.022211 4.4691e-06
12:85277561 A T 0.403855 3.2642e-05
12:85283671 T C 0.392505 2.1788e-05
12:85297523 C T 0.145643 -7.1650e-06
12:85308114 T C 0.037148 4.1738e-07
12:85309148 A G 0.822525 3.2589e-05
12:85316978 C T 0.590802 3.7318e-05
12:85317324 G T 0.153034 1.9220e-05
12:85318088 T G 0.093029 7.5081e-07
12:85319150 T C 0.184681 -7.8555e-06
12:85346910 G A 0.038255 3.1291e-06
12:85357052 A G 0.030186 4.7049e-05
12:85358524 A C 0.470418 5.3480e-06
12:85366060 A G 0.040264 3.4866e-06
12:85366738 A C 0.138792 -2.2155e-05
12:85370696 G T 0.033679 3.7364e-05
12:85382779 G A 0.064637 -3.1784e-05
12:85391419 T G 0.433538 -2.4319e-05
12:85394887 G A 0.960115 -3.8049e-05
12:85412981 T C 0.047951 -1.1454e-05
12:85441320 C G 0.188135 2.3358e-07
12:85444006 C G 0.032981 -1.0385e-06
12:85450426 A G 0.020335 -2.5130e-05
12:85452250 C A 1.029427 -2.3508e-05
12:85462099 T C 0.046996 -5.0996e-06
12:85466723 A G 0.540050 -1.4928e-05
12:85470641 A G 0.048278 -1.5543e-05
12:85486211 T C 0.021880 5.6484e-06
12:85486422 A G 0.077208 -1.8361e-05
12:85487408 C T 0.540622 -1.6499e-05
12:85493628 T C 0.069740 8.9295e-06
12:85514630 T C 0.033143 1.3894e-06
12:85515519 A G 0.067107 2.7896e-05
12:85527065 C T 0.095372 -1.9305e-05
12:85554181 C T 0.022529 -1.3846e-06
12:85557973 C T 0.025590 -5.7494e-06
12:85561611 A C 0.030865 -6.7009e-06
12:85563084 T G 0.125669 -6.0233e-06
12:85573222 A G 1.944250 2.8623e-06
12:85602577 A G 0.104681 6.0771e-06
12:85603963 T C 0.082382 -2.1380e-05
12:85661849 A C 0.578643 -6.5393e-06
12:85665287 G A 0.043585 6.1863e-06
12:85666624 A G 0.252684 9.8132e-06
12:85670235 T C 0.021302 -1.3314e-06
12:85670336 T G 0.689027 -5.3543e-06
12:85673443 G T 0.085164 -8.4407e-06
12:85674087 G A 0.032747 -1.0891e-05
12:85674221 G A 0.026499 -9.8847e-06
12:85692134 T G 0.024240 2.5785e-06
12:85693874 C T 0.087417 -1.0097e-05
12:85713649 G A 0.103516 -4.2517e-07
12:85717090 T C 0.036074 -1.8627e-05
12:85719720 T C 0.045409 -1.6516e-05
12:85729904 T C 0.020825 -2.5233e-05
12:85745390 A G 0.027989 2.2229e-07
12:85766267 G T 0.137740 -2.7274e-05
12:85768789 G A 0.132069 4.8534e-06
12:85769972 G A 0.260695 1.2685e-05
12:85777946 A G 0.051862 -1.7406e-05
12:85799332 G A 0.147549 -1.2007e-06
12:85822171 G A 0.096719 -1.9654e-05
12:85824497 A G 0.284967 -9.0065e-06
12:85857632 T C 0.158279 -7.0587e-06
12:85866792 T C 0.764009 3.1391e-05
12:85881917 T G 0.170821 -2.2501e-06
12:85910644 T C 0.628165 2.8587e-05
12:85928034 T C 0.056932 3.1195e-05
12:85942177 A G 0.820866 4.4158e-05
12:85947814 A G 0.108320 -1.3067e-06
12:85948322 T C 0.248380 1.1961e-05
12:85957274 G A 0.076825 -3.3851e-05
12:85981757 C T 0.714815 4.6037e-05
12:85982074 G A 0.045889 -1.3935e-05
12:85984363 G A 0.040420 -1.6370e-05
12:85999839 G T 0.111604 2.2682e-05
12:86007808 G A 0.056669 4.1161e-05
12:86026396 A C 0.033740 -3.1377e-05
12:86039033 G A 0.778060 4.6008e-05
12:86051772 C A 0.052722 -5.2195e-06
12:86064128 T C 0.059142 -3.1851e-06
12:86065607 G A 0.082915 -1.5375e-05
12:86068446 T A 0.040894 -1.7786e-05
12:86069525 C T 0.081097 -1.2456e-05
12:86093380 C T 1.049057 1.2057e-05
12:86097229 T C 0.145799 -6.6339e-06
12:86099343 G A 0.206775 -3.2102e-05
12:86100290 A G 0.188920 -6.0095e-06
12:86100614 A G 0.361273 -7.9260e-06
12:86103835 A G 0.770277 2.2899e-06
12:86112868 C T 0.220106 -3.5224e-05
12:86138548 C T 0.728879 5.8449e-05
12:86139118 A C 1.455045 5.6140e-05
12:86144036 T C 1.495586 7.2368e-05
12:86148042 G A 1.265703 5.2401e-05
12:86150587 G A 0.033497 2.0330e-05
12:86154755 A G 0.078877 -1.3364e-06
12:86163606 G A 0.734852 -4.7836e-05
12:86164309 C A 0.096950 4.1036e-05
12:86169662 A G 0.032036 -2.7433e-05
12:86171366 A G 0.495722 -3.9557e-05
12:86172522 G A 0.279391 2.7035e-05
12:86177763 A G 0.195837 -1.8842e-05
12:86198935 T C 0.152966 -4.4211e-05
12:86204814 A C 0.050761 -2.1963e-05
12:86220096 T C 1.792673 1.4690e-05
12:86235691 A G 0.201241 -3.9821e-06
12:86239906 C G 0.023636 -1.9864e-05
12:86240672 C T 0.023708 4.7140e-05
12:86243392 T G 0.714796 -1.7705e-05
12:86260417 T C 0.047129 -6.5065e-06
12:86260421 A G 0.075326 5.5836e-06
12:86275421 A C 0.024895 -1.5339e-05
12:86276347 A G 0.065556 4.7516e-06
12:86291972 G A 0.230717 -1.9301e-05
12:86293214 A G 0.055397 -6.3892e-06
12:86293828 C A 0.044075 3.5684e-05
12:86301758 T C 0.156868 -3.1771e-05
12:86309051 T C 0.172409 -9.4876e-06
12:86316462 A G 0.167783 -4.8247e-05
12:86320053 G A 0.865071 -3.3106e-05
12:86340117 A C 0.059963 -1.3000e-05
12:86343376 C T 0.069311 -1.3668e-06
12:86362155 C G 0.042751 -4.0914e-07
12:86362636 C A 0.662304 -1.6567e-05
12:86368010 A G 0.225218 5.4351e-05
12:86373221 C G 0.200196 -8.5242e-06
12:86374785 A G 0.046165 -1.1404e-05
12:86387006 T C 0.020290 -1.6475e-05
12:86411571 G A 0.052151 -3.7441e-05
12:86448178 A G 1.422000 1.6613e-05
12:86464307 A C 0.063745 3.2156e-06
12:86464347 C T 0.033834 -1.9233e-05
12:86464517 A G 0.046165 5.5561e-06
12:86476497 C T 0.065932 3.6573e-06
12:86508174 T C 0.046600 -3.1320e-05
12:86526741 A C 0.076556 2.1861e-06
12:86536378 C T 0.069750 5.2002e-06
12:86542210 C T 0.054329 -8.1216e-06
12:86546401 G A 0.190965 -4.5113e-05
12:86550783 A C 0.035636 2.0203e-05
12:86555845 T C 0.030848 -2.0576e-05
12:86558306 C T 0.030572 1.8674e-05
12:86559101 C A 0.648325 -7.1379e-06
12:86572143 A G 0.022419 2.2044e-06
12:86572178 A G 0.039602 -4.7561e-07
12:86572785 T C 1.692085 -8.6452e-06
12:86583648 C A 0.043825 1.4168e-05
12:86592306 A G 0.206740 7.0018e-06
12:86594124 T C 0.059551 -1.6655e-05
12:86597014 G C 1.418861 -5.9135e-06
12:86597346 G A 0.119200 -1.5647e-05
12:86600196 C T 1.401113 3.4473e-06
12:86604642 G A 0.063157 1.4761e-05
12:86620432 G A 0.075066 1.5273e-06
12:86626472 A G 0.085553 1.1872e-05
12:86634542 A C 0.028777 1.8349e-05
12:86641551 G C 0.449391 -1.4417e-05
12:86653932 C A 1.672762 -1.5218e-05
12:86676333 A G 0.128431 -1.0819e-05
12:86678545 T C 0.033088 -2.2059e-05
12:86680322 G A 0.074041 1.4862e-05
12:86698821 A G 0.085271 -1.7357e-05
12:86704738 A G 1.416138 -1.8780e-05
12:86747070 T C 0.187846 9.2771e-07
12:86756426 T C 0.060032 7.9669e-06
12:86761257 A G 0.249451 9.1786e-06
12:86772504 T A 0.048558 -2.2463e-05
12:86781726 C T 0.056292 4.9109e-05
12:86783463 A G 0.026710 4.6973e-05
12:86789533 A G 0.040586 -2.3497e-05
12:86795944 T C 0.049849 -4.4850e-06
12:86808980 T C 1.370550 -1.9844e-05
12:86820948 A G 0.075848 -1.9153e-05
12:86823328 C T 0.083327 -1.5519e-05
12:86825649 T C 0.094220 1.7018e-05
12:86829068 C A 1.937605 1.6051e-05
12:86830457 T C 0.060567 1.1907e-05
12:86836844 T G 0.067929 -2.4499e-05
12:86842231 G C 0.220151 2.9141e-06
12:86843906 T C 0.028219 1.9874e-05
12:86847601 G A 0.041001 -2.4875e-06
12:86862996 T G 1.742161 -8.2282e-06
12:86888963 G A 0.296110 5.5417e-07
12:86899364 C T 0.070827 9.6380e-06
12:86908614 C A 0.265720 5.3969e-06
12:86919616 T C 0.095268 -6.4340e-06
12:86926417 C A 0.031770 6.8504e-06
12:86929340 C T 0.670010 -5.5040e-05
12:86931164 T G 0.082866 3.4286e-06
12:86940280 C T 0.034487 -2.3370e-05
12:86943577 C T 0.102042 -1.2225e-05
12:86952293 C T 0.131336 -1.3475e-05
12:86962749 T C 0.032799 -1.7053e-05
12:86963186 C T 1.781020 -2.3197e-05
12:86965092 C G 0.069097 -1.9188e-05
12:86966573 A G 1.750854 -2.8895e-05
12:86967278 G T 0.092999 1.6001e-05
12:86974274 G A 0.032715 -1.8684e-05
12:86984847 G A 0.033393 4.9163e-06
12:86994609 C T 0.083674 -1.1432e-05
12:87005801 T G 0.034708 1.5842e-05
12:87018567 A G 1.867031 1.5647e-05
12:87027748 T G 0.113153 -4.0181e-05
12:87058247 G A 0.170195 4.6969e-05
12:87070320 T A 0.087319 8.0065e-06
12:87086652 T G 0.022747 -4.3135e-06
12:87096843 A G 1.749562 -4.0470e-05
12:87100407 A C 0.122199 2.6134e-05
12:87128164 C T 0.027236 1.4662e-05
12:87136990 T C 0.067575 -2.3812e-05
12:87137487 A G 0.875169 2.6765e-05
12:87152071 G A 0.131053 -1.6567e-05
12:87154726 T G 0.260555 -3.7373e-06
12:87176299 C G 0.115607 -2.1009e-05
12:87178681 A G 0.070778 -2.9921e-05
12:87181131 A G 0.026252 2.8222e-05
12:87191931 T C 0.026119 2.2607e-05
12:87203003 C T 0.102308 -2.0483e-05
12:87204419 T G 0.054436 -3.0705e-07
12:87220089 G T 1.458505 2.1628e-05
12:87220468 C G 0.049648 -1.2632e-05
12:87220867 G A 0.067666 1.0710e-05
12:87226898 C T 0.332217 1.2469e-05
12:87232439 C G 0.035613 -3.2234e-05
12:87234655 A G 0.317117 5.6408e-05
12:87259578 C T 1.562453 2.4791e-05
12:87265624 T G 0.048243 -1.4428e-05
12:87281456 T C 0.047577 3.0158e-05
12:87283334 C T 0.064800 1.7253e-05
12:87291661 A G 0.805306 -3.6375e-05
12:87292318 G T 0.091945 -6.0685e-06
12:87294075 A T 0.024691 1.1627e-05
12:87306491 G A 1.138409 1.8809e-05
12:87317604 C A 0.069931 -3.5419e-05
12:87328183 A G 0.676414 8.2528e-06
12:87329652 T C 0.046480 5.3300e-05
12:87344310 T C 0.602250 -4.1000e-06
12:87347308 C T 0.074092 2.2374e-05
12:87374305 A G 0.089001 3.6347e-06
12:87384711 G A 0.027093 4.2013e-05
12:87395140 C T 0.132118 3.5748e-06
12:87441749 G A 0.056971 6.2878e-06
12:87442480 C A 0.155163 -3.0416e-05
12:87448027 T C 0.231151 -4.8291e-05
12:87476042 G C 0.066754 3.6166e-05
12:87477583 A C 0.073998 2.5699e-05
12:87483462 T G 0.587021 -3.7158e-05
12:87487991 G C 0.588491 -3.4489e-05
12:87488390 A G 0.265440 -3.7084e-05
12:87490326 T C 0.660506 -1.8865e-05
12:87491089 G T 0.051842 1.1865e-05
12:87514380 G A 0.182636 -5.1832e-05
12:87526887 C T 0.265531 4.5491e-06
12:87557200 C T 0.086433 1.1251e-06
12:87597656 T C 0.051690 1.8744e-05
12:87610443 T G 0.147474 -1.4000e-05
12:87631197 A G 0.109657 6.2258e-05
12:87640519 C T 1.020997 -4.5925e-05
12:87643169 T C 0.337053 2.4815e-05
12:87644983 T C 0.035285 2.4900e-05
12:87652413 T C 0.451978 6.1450e-05
12:87659599 C T 0.063544 -8.5022e-06
12:87698148 C T 0.031420 -1.9174e-05
12:87699631 A G 0.064196 -1.6840e-05
12:87705834 C T 0.278024 -5.7204e-05
12:87708884 C T 0.131436 3.2467e-05
12:87720338 T G 0.091120 3.8226e-06
12:87722701 G A 1.203692 -2.8559e-05
12:87724893 G A 1.492090 -7.2216e-05
12:87727039 G T 0.041394 -1.7054e-05
12:87727180 T C 0.158656 4.8118e-05
12:87727199 A G 0.071366 -6.0797e-06
12:87742945 T G 0.301670 -2.6710e-07
12:87744960 A G 1.755138 1.8184e-05
12:87747891 A G 0.034896 5.6565e-05
12:87773134 A G 0.286262 2.7066e-06
12:87782304 A G 0.081230 1.9714e-06
12:87786417 T G 0.068688 2.7654e-05
12:87799625 A C 1.244930 -1.2769e-05
12:87816930 G A 0.047766 -1.8427e-05
12:87826836 A G 1.262707 -1.2390e-05
12:87830408 C T 0.114961 1.7285e-05
12:87830464 C T 1.829208 4.2431e-05
12:87830857 G A 0.353010 6.5071e-05
12:87853286 A G 0.028492 1.2926e-05
12:87873792 G A 0.245998 -2.6102e-05
12:87877782 T C 0.088176 -2.1919e-05
12:87886236 A G 0.075462 -1.5064e-05
12:87889784 T C 1.280358 -2.3162e-06
12:87894921 G C 0.261802 3.3518e-05
12:87898821 G A 0.043299 -1.9628e-05
12:87902945 C T 0.147977 -1.7943e-05
12:87915816 G A 0.146348 -3.6123e-05
12:87931296 T C 0.409227 8.2994e-07
12:87941973 A G 1.961258 5.3030e-05
12:87963395 A G 0.342256 2.7372e-05
12:87972526 T C 0.029745 1.9670e-05
12:87973345 T C 0.034886 8.7269e-06
12:87978503 T C 0.041358 2.0381e-05
12:87979614 A C 0.061025 1.9865e-05
12:87993243 G A 0.341263 -1.2343e-05
12:87993852 C A 0.038252 1.7205e-05
12:87996035 G A 0.109699 4.4275e-05
12:87998305 A T 0.050440 7.4264e-06
12:87999391 T C 0.041887 3.0411e-05
12:88004678 A G 1.187648 -9.2458e-07
12:88005494 C A 0.094567 -2.2684e-05
12:88015107 A G 0.190238 4.2947e-05
12:88015387 G A 0.023977 3.2980e-05
12:88039381 C T 0.093886 5.6011e-05
12:88045706 G A 0.147117 -1.8346e-05
12:88050691 C T 0.043043 4.9988e-06
12:88052951 T C 0.066053 2.3273e-05
12:88055799 C T 0.227078 -2.9622e-05
12:88060746 T C 0.043303 -6.1128e-06
12:88061131 C G 0.040024 9.1048e-07
12:88066081 G A 0.495024 4.5913e-06
12:88088465 A G 0.040021 1.1246e-05
12:88107775 C T 0.068425 -4.5589e-05
12:88107942 G A 0.038096 6.4445e-06
12:88110398 C T 0.036399 1.2832e-05
12:88118683 C T 0.199891 -1.7269e-05
12:88120498 C T 0.045399 8.3193e-06
12:88132886 A G 0.686093 -1.8305e-06
12:88135482 T C 0.152106 1.1042e-05
12:88136588 G A 0.097216 -1.8382e-05
12:88138712 G T 0.301287 5.7438e-05
12:88150587 C T 0.268297 -2.5716e-05
12:88164820 G T 0.416037 2.0027e-05
12:88165225 C T 0.053615 -4.0260e-05
12:88190599 A G 1.203241 4.4813e-05
12:88192361 A G 1.397565 2.4824e-05
12:88199715 T C 0.195094 -2.5801e-05
12:88203605 C T 0.408150 -3.7062e-05
12:88207725 C T 1.941893 5.3148e-05
12:88213495 G T 0.027210 -1.9714e-06
12:88227770 G T 0.090341 -1.7517e-05
12:88228722 G A 0.069052 5.6872e-05
12:88238380 C G 1.078932 -1.1409e-05
12:88251167 A G 0.508144 -3.3011e-05
12:88251484 G A 0.927813 -5.0484e-05
12:88252404 T C 0.153829 -3.0275e-05
12:88253543 A G 0.030962 -8.1569e-07
12:88256111 G T 0.048194 8.9303e-06
12:88264794 C T 1.713540 3.6046e-06
12:88265961 G A 0.080639 -1.1835e-05
12:88268576 C T 0.322164 -1.7588e-05
12:88292819 T C 0.354006 1.3731e-06
12:88316486 C T 0.085560 2.0092e-05
12:88317281 T C 0.070460 -3.3448e-05
12:88319723 A G 1.714702 1.4077e-05
12:88325488 A G 1.755456 4.1980e-06
12:88344894 C T 0.078530 -2.0308e-06
12:88347157 C T 0.684249 3.1052e-05
12:88347200 C G 1.822934 -2.6825e-05
12:88375703 T C 0.039456 -6.5232e-06
12:88379788 T C 0.144047 -3.9967e-05
12:88380094 C T 0.225218 -1.4675e-05
12:88382433 T C 0.201576 -6.0871e-06
12:88393916 C T 0.129109 -3.3848e-05
12:88396126 G A 0.182957 -1.1107e-05
12:88397776 G A 0.069464 -2.3219e-06
12:88421039 G A 0.033708 -1.6163e-05
12:88440676 C G 1.162350 -1.9916e-05
12:88446029 G A 0.226292 -2.0984e-05
12:88457510 G A 0.061236 -2.5915e-05
12:88461210 A G 0.209460 -9.1098e-06
12:88470954 G C 0.346492 1.4279e-05
12:88480926 C T 1.853324 -1.5782e-05
12:88494718 T C 1.216292 -1.6074e-05
12:88500847 C T 0.101416 -7.5447e-06
12:88508258 C T 0.029384 -4.8542e-05
12:88515862 A G 0.044614 1.1642e-05
12:88519346 C T 0.069831 1.4906e-05
12:88531809 A G 0.096086 -1.4868e-05
12:88589107 A G 0.030089 1.2238e-05
12:88594159 C G 0.434438 2.7833e-05
12:88632786 G T 0.045406 2.2504e-05
12:88663313 G C 0.121647 1.4835e-08
12:88675663 C T 0.128142 -2.2978e-05
12:88678801 G C 0.029235 -4.2315e-05
12:88679245 A G 0.100127 -1.6518e-05
12:88712248 C T 0.292196 3.2312e-05
12:88714896 T G 0.071226 -2.6790e-06
12:88724745 G A 1.844350 -1.4186e-05
12:88724929 T C 1.620771 -8.3946e-06
12:88739435 T C 1.857469 -1.1814e-05
12:88739877 C T 0.032442 -1.5364e-05
12:88755780 T C 0.062943 1.4369e-05
12:88766835 T C 0.032728 2.0475e-05
12:88775809 G A 0.025431 1.4989e-05
12:88778413 C A 0.076374 1.9236e-05
12:88783745 T C 1.675515 -4.4675e-06
12:88793610 T G 0.025451 6.1481e-06
12:88810719 T C 0.045756 4.0680e-05
12:88813563 T C 0.126805 8.9864e-07
12:88826978 A G 0.029625 -3.2101e-05
12:88827768 A G 0.052761 2.7816e-05
12:88842779 G A 0.274564 -2.3201e-05
12:88861791 T C 0.217659 -1.1916e-06
12:88880321 A G 0.046707 1.0872e-05
12:88888491 C T 0.144916 -2.0099e-05
12:88890671 G A 1.594405 9.1035e-06
12:88900891 A C 0.039940 1.0486e-05
12:88918627 T C 0.219161 -5.7270e-07
12:88923223 A G 0.138973 -8.4669e-06
12:88927412 C T 0.039012 9.3270e-06
12:88933379 C T 0.028823 1.2096e-05
12:88937543 G T 0.085057 2.0509e-05
12:88943666 A G 0.036519 1.1363e-05
12:88950317 T C 0.035779 -2.9607e-05
12:88953959 A G 1.568688 4.6159e-06
12:88959000 C T 0.063430 6.8295e-06
12:88977348 T G 0.083970 1.2564e-05
12:88990141 C G 0.083135 2.6951e-05
12:89013142 C T 0.341701 -9.3589e-06
12:89024239 C T 0.045302 -3.8245e-06
12:89028396 C T 0.134066 8.5013e-06
12:89037372 A G 1.901288 2.1237e-05
12:89039239 G T 0.040398 -3.2838e-05
12:89054554 A G 0.098598 1.0492e-06
12:89056559 G C 0.331457 3.0230e-05
12:89118925 T C 0.039619 1.4124e-05
12:89128639 A G 0.087238 -3.7340e-06
12:89132695 A G 0.029342 1.7674e-05
12:89142861 T C 0.048863 1.7614e-05
12:89143406 A G 0.152132 -3.0147e-05
12:89150206 G A 0.122666 3.6324e-05
12:89153116 C A 0.066280 3.5773e-05
12:89165954 C T 0.084456 5.7307e-05
12:89170043 C T 0.064839 9.0209e-07
12:89181888 A G 0.105515 3.8307e-05
12:89202632 T C 0.043036 -3.7004e-06
12:89206224 C T 0.136205 -4.9010e-06
12:89220896 A G 0.038586 2.2729e-05
12:89239190 A G 0.085485 7.0413e-06
12:89253275 A G 0.048230 1.3304e-05
12:89255685 A T 0.049859 -1.9118e-05
12:89256169 T C 0.070399 9.8579e-06
12:89259060 C A 0.053423 2.5226e-05
12:89260214 C T 0.270075 2.3496e-05
12:89262245 A G 0.122650 2.4048e-05
12:89276713 T C 0.062469 -7.6164e-07
12:89310316 A C 0.340263 5.4142e-05
12:89317342 G A 0.080409 3.4418e-05
12:89328335 C T 0.238906 -9.9200e-06
12:89337963 A G 0.282874 1.9991e-05
12:89340821 T C 0.033120 1.1572e-05
12:89346674 A G 0.095629 1.1747e-05
12:89349970 T G 1.646786 -6.5813e-07
12:89366763 G A 1.921010 -2.4641e-06
12:89378975 T G 0.052479 -7.0386e-06
12:89380323 A G 0.078179 8.7235e-06
12:89380979 A G 0.070116 -1.1464e-05
12:89381894 A G 1.319211 1.6060e-05
12:89406493 G T 0.132004 4.8653e-06
12:89418042 T C 0.151096 6.3114e-06
12:89421923 C T 0.030543 -1.1516e-05
12:89423604 A G 0.023023 -3.5392e-05
12:89427685 C G 0.112104 3.1602e-05
12:89432728 A G 0.027112 -1.3766e-05
12:89432997 T C 0.067951 3.7476e-06
12:89435022 G A 0.053868 -1.3929e-05
12:89436416 A G 0.033325 3.7985e-05
12:89438342 A G 0.031731 -9.6678e-06
12:89442267 A G 0.230519 -4.5025e-05
12:89449702 C T 0.149688 -6.5748e-06
12:89458133 A C 0.278174 2.0221e-05
12:89458555 C G 0.053962 7.4181e-06
12:89460367 A G 0.041589 6.2773e-06
12:89460898 A G 0.021669 -6.3279e-06
12:89468283 A G 0.708505 3.0049e-05
12:89470891 T C 0.199424 -1.0554e-05
12:89474353 T C 0.038353 1.5744e-06
12:89475577 G T 0.754346 -2.6876e-05
12:89479920 T C 0.090335 -4.0497e-05
12:89481131 A G 0.052229 -1.2656e-05
12:89483064 C T 0.118034 4.2144e-05
12:89488771 G T 0.145358 2.4802e-05
12:89496440 C T 0.022325 -2.9218e-05
12:89497583 C T 0.075277 -7.4908e-05
12:89497841 T C 1.878622 -3.2229e-05
12:89506544 T G 0.041196 2.5296e-05
12:89513020 C T 0.436554 -2.9667e-05
12:89520000 G A 0.420305 2.7056e-05
12:89525052 A G 1.584972 3.3999e-06
12:89526446 G A 0.441591 -1.2448e-05
12:89529611 C A 1.884423 -1.8384e-05
12:89529787 G A 0.075641 -6.8343e-05
12:89530122 T C 0.055815 -1.3225e-05
12:89538268 A G 0.105681 1.9146e-05
12:89560954 A G 0.324482 -4.2512e-05
12:89567672 C A 0.080107 4.4537e-05
12:89578214 C T 0.299486 1.6986e-05
12:89586888 A C 0.090572 8.1467e-06
12:89594180 G A 0.022263 1.5153e-05
12:89599202 A C 0.031605 -5.1384e-06
12:89599877 C T 0.278080 2.7922e-05
12:89599951 A G 0.053452 -8.0577e-06
12:89600494 A G 0.101857 -1.3814e-06
12:89602009 C T 0.034636 1.5511e-05
12:89602507 G A 0.022010 -2.5149e-05
12:89620829 C G 0.518647 -6.1388e-06
12:89624599 G A 0.206733 -1.0985e-05
12:89626305 T C 0.049791 -5.2586e-06
12:89633662 T C 0.202501 2.4965e-05
12:89640073 A G 0.534386 1.1587e-06
12:89642084 C T 0.106823 3.6056e-06
12:89647403 C T 0.263947 2.7910e-05
12:89647679 C T 0.045136 -1.3040e-05
12:89651896 T C 0.168468 -2.3244e-05
12:89658491 T C 0.041164 -5.2917e-06
12:89662548 G A 0.179011 2.9170e-07
12:89662985 A G 0.058905 1.2419e-05
12:89669634 C T 0.076089 1.1990e-05
12:89671258 G T 0.184720 1.9746e-05
12:89672120 C T 1.550372 8.7778e-06
12:89674579 T C 0.122829 -1.7112e-05
12:89674727 G A 0.094986 4.9448e-05
12:89679989 T C 0.051021 -4.7502e-06
12:89680039 A G 0.083574 -1.1069e-05
12:89680654 G A 0.244924 1.2284e-05
12:89681536 G A 0.050787 1.0111e-05
12:89683643 C T 0.074884 -5.5083e-06
12:89686248 A G 1.394303 1.2357e-05
12:89686567 C T 0.058685 9.8589e-06
12:89687490 C T 0.942909 -1.9922e-05
12:89692994 C G 0.579270 2.8004e-05
12:89705402 T C 0.046441 -1.4725e-05
12:89706102 A C 0.757261 1.6907e-05
12:89708616 T C 0.204967 -4.5748e-05
12:89709209 C T 0.020669 -3.4236e-05
12:89712160 A G 0.047973 2.0807e-05
12:89713745 G A 1.416439 1.6075e-05
12:89718096 A G 0.099381 1.6408e-05
12:89721024 C T 0.139561 3.3771e-05
12:89744773 C A 0.381333 2.2352e-05
12:89745477 A C 1.088108 7.3191e-06
12:89745557 A G 0.083979 2.3295e-06
12:89746581 C A 0.033607 8.5094e-07
12:89749223 C T 0.225871 2.1605e-06
12:89755382 C T 0.046087 4.0455e-06
12:89757964 C G 0.030284 2.8334e-05
12:89758046 G A 0.122592 4.9607e-06
12:89764064 T C 0.152940 -5.9975e-07
12:89765235 A G 0.024921 3.3174e-05
12:89768994 A G 0.155180 2.6609e-05
12:89771515 A C 0.128755 1.0165e-05
12:89778635 G A 0.093811 -2.4202e-05
12:89779997 T C 0.596326 7.4861e-06
12:89783048 C T 0.224300 2.3462e-05
12:89783916 A G 0.175197 -9.8082e-06
12:89798537 G A 0.031384 1.9431e-05
12:89800516 C A 1.298713 6.2436e-06
12:89812993 A G 1.193224 -4.7599e-05
12:89814615 A G 0.074375 -7.5435e-07
12:89817213 A C 0.036749 -1.1270e-05
12:89817364 T C 0.770978 -2.4546e-05
12:89824309 A G 0.091425 2.8834e-05
12:89824633 T C 0.027073 -5.0772e-05
12:89830187 G C 0.199797 1.4664e-05
12:89848187 A G 0.023101 5.2346e-06
12:89870859 G A 0.081869 -4.6197e-05
12:89875360 A G 0.123296 -1.4207e-06
12:89886348 C T 0.042011 -2.1085e-05
12:89886639 A G 0.039210 -2.8326e-06
12:89887372 G A 0.040466 -2.3740e-06
12:89909623 G A 0.081055 -3.5829e-05
12:89914261 C T 0.472589 2.9911e-05
12:89916781 T G 0.021422 -1.5329e-05
12:89916811 T C 0.693919 4.6115e-06
12:89917037 A G 0.232232 1.9589e-05
12:89917518 G A 1.424846 4.8574e-05
12:89931103 G A 0.071626 -1.9859e-05
12:89941374 A G 0.791897 -5.4529e-05
12:89962835 A G 0.069503 -1.1023e-05
12:89964611 A G 0.041053 -1.4592e-05
12:89967467 T C 0.026440 3.1566e-06
12:89975355 G T 0.407010 -2.4971e-05
12:90000815 C T 0.049388 3.9114e-06
12:90006225 A G 0.128846 -1.5205e-05
12:90030665 C T 1.933607 -7.8414e-05
12:90039326 T C 0.252113 2.3623e-05
12:90043024 C A 0.040284 2.0157e-05
12:90043098 T C 0.118684 5.2222e-06
12:90058240 G T 0.057273 1.6371e-05
12:90060586 A G 0.340302 -1.4048e-05
12:90062662 G A 0.580896 1.4692e-05
12:90063393 C T 0.031984 -2.7976e-06
12:90078824 C T 0.077387 -2.0652e-06
12:90080220 A C 1.904342 -7.0538e-05
12:90081188 C T 1.165579 1.0515e-05
12:90082166 C T 0.044111 -1.7341e-05
12:90097386 C T 0.114503 9.4889e-05
12:90106835 G A 1.628148 2.1265e-05
12:90108300 A G 0.282436 -1.4398e-05
12:90144393 G T 0.299866 2.6158e-05
12:90148538 T G 0.204854 8.5470e-06
12:90150382 A G 0.502915 6.3668e-05
12:90163986 A G 0.038836 -3.9768e-06
12:90174142 T G 0.064511 3.0918e-05
12:90177539 G A 0.099481 8.5177e-06
12:90184859 A C 0.067912 -1.6287e-05
12:90187856 A G 1.442023 1.7622e-05
12:90196629 G A 0.143660 -3.7328e-05
12:90199527 A C 0.488974 -1.4835e-05
12:90225609 G A 0.108375 1.3899e-05
12:90231386 T C 0.302862 1.4363e-05
12:90233876 T C 1.957626 5.1292e-05
12:90239264 T C 1.644965 1.2481e-05
12:90257593 C T 0.127402 1.1074e-05
12:90266631 G A 1.634371 8.8239e-06
12:90269777 T C 0.105191 1.1839e-05
12:90287212 C G 0.068166 -5.0700e-05
12:90298449 G A 0.021965 -1.0015e-05
12:90317290 C T 0.281887 7.0768e-06
12:90342007 T C 0.075345 -4.7275e-05
12:90343393 G A 0.052959 -2.4095e-05
12:90354375 A G 1.601783 -1.4208e-05
12:90363864 G T 0.244119 -3.4762e-05
12:90366543 C A 0.073135 -7.4359e-06
12:90375142 C T 0.560119 5.9251e-05
12:90380221 A G 0.113162 1.4050e-05
12:90384362 C G 0.020387 3.5393e-06
12:90394717 G A 1.043906 -6.2121e-05
12:90403846 C T 1.552926 -7.6041e-06
12:90413738 T C 1.517242 -1.6260e-05
12:90418283 C T 0.096794 2.7920e-05
12:90423653 G A 0.100228 -2.2014e-05
12:90424417 C A 1.508381 3.2207e-05
12:90441215 C T 0.790213 -2.6542e-05
12:90460429 A T 0.102847 2.8659e-05
12:90461078 C T 1.948398 4.6459e-05
12:90492580 T C 0.021812 7.8573e-07
12:90493557 A G 1.579263 2.9084e-05
12:90494850 G A 1.737137 8.7076e-05
12:90497910 G A 0.022821 -5.6506e-06
12:90499985 A G 0.206986 1.5512e-05
12:90500741 T C 0.093541 1.9034e-05
12:90506243 A G 0.100523 -2.3911e-05
12:90532077 A G 0.027833 -3.1751e-05
12:90562107 T C 1.441069 3.4953e-05
12:90563520 C T 0.195629 -2.4877e-05
12:90571042 A G 0.965179 -4.8897e-05
12:90571710 C A 0.052118 5.7584e-06
12:90572347 A G 0.052050 1.4716e-06
12:90572492 G C 0.048353 2.0192e-05
12:90586386 T G 0.033224 4.3082e-05
12:90588371 T G 0.073502 1.0302e-05
12:90590468 C A 0.020955 -3.1135e-06
12:90591226 A G 0.024201 -2.9967e-05
12:90595890 A G 1.460956 5.5313e-05
12:90606759 G T 1.622170 3.9962e-05
12:90609017 T G 1.461446 4.1698e-05
12:90621232 A G 0.064138 -2.8659e-05
12:90631586 T C 0.066731 -1.1668e-06
12:90635053 G A 0.025077 -1.8061e-05
12:90638126 T C 0.026914 -3.3849e-05
12:90642709 G A 1.467818 5.3796e-05
12:90644008 C T 0.022075 -3.2309e-05
12:90651571 T C 0.109034 2.7830e-05
12:90653965 A G 0.020069 -4.2642e-05
12:90654156 A G 0.626603 -2.3643e-05
12:90657299 A G 0.023682 1.5424e-06
12:90661205 G A 0.056977 1.9537e-06
12:90677176 T C 1.587861 3.0144e-05
12:90693444 G A 0.825456 -3.3377e-05
12:90709661 A G 1.584528 2.5098e-05
12:90710149 T G 0.041702 8.8909e-06
12:90710475 T C 0.025999 2.5315e-05
12:90718304 G A 1.444318 1.5964e-05
12:90720650 T G 0.524373 -2.5216e-05
12:90723681 C T 0.044374 -1.1646e-05
12:90729452 G T 0.140687 2.1487e-05
12:90731530 T G 1.924350 1.5703e-05
12:90735104 T C 0.136172 -6.9270e-05
12:90739318 A G 0.059898 6.7885e-05
12:90740480 C T 0.395754 -5.3903e-05
12:90744311 G A 0.172477 -6.1358e-06
12:90758058 A G 0.041556 2.7334e-05
12:90758458 C A 0.026015 2.5971e-05
12:90761976 G C 1.341513 -3.3208e-07
12:90768598 C T 0.045870 -2.1023e-05
12:90779574 T C 1.288320 -1.8493e-05
12:90782531 T C 0.100754 1.4975e-05
12:90783672 G A 0.022406 2.6653e-06
12:90785549 C A 0.415060 -1.1434e-05
12:90792041 A G 1.911490 3.0452e-05
12:90796553 G A 0.075099 2.8221e-05
12:90803488 C T 0.040605 3.1020e-05
12:90813607 T C 0.125130 -6.2830e-06
12:90825438 T C 0.019994 4.9968e-06
12:90862890 G T 0.362955 -3.1851e-05
12:90863441 G A 0.047772 1.7136e-05
12:90864623 T G 0.134156 -1.2113e-06
12:90874749 T C 0.060853 -2.3274e-05
12:90887930 C T 0.627337 4.3075e-05
12:90889310 A G 0.153466 1.0136e-05
12:90893568 C T 0.386649 -2.0843e-05
12:90901834 T C 0.115967 3.1488e-05
12:90914730 G A 0.050525 -1.9480e-05
12:90925794 G A 1.372767 4.8124e-06
12:90926369 T C 0.032429 8.6950e-06
12:90943752 C T 0.065416 3.0788e-05
12:90943822 G A 0.027456 -1.2448e-05
12:90953811 G A 0.798444 -7.5790e-05
12:90959549 T C 0.162145 1.0307e-05
12:90985884 G A 0.036269 -5.4857e-06
12:90993616 T C 0.078354 -4.3893e-05
12:90995060 A G 0.077118 1.8819e-05
12:90998638 T C 1.620943 1.0081e-05
12:91013303 A C 0.636062 -1.3958e-05
12:91020841 T C 0.038291 -1.1145e-04
12:91020954 A G 0.031361 1.9572e-06
12:91022397 A G 1.746469 -1.9669e-05
12:91022984 A G 0.074079 3.8145e-06
12:91023627 G A 0.061210 -4.0869e-05
12:91025235 G A 0.078458 1.9097e-06
12:91030328 C T 1.699398 -2.6554e-05
12:91033144 G A 0.027771 -6.0271e-06
12:91036272 T C 0.530774 -2.0042e-05
12:91037942 T C 0.336294 -1.8790e-05
12:91045622 C T 0.044124 -8.8142e-05
12:91076498 A G 0.451916 3.0920e-05
12:91077508 A G 0.107508 5.2304e-05
12:91101972 C T 0.032462 -1.0851e-06
12:91108547 A G 0.110296 8.5758e-06
12:91120713 A G 0.069652 -4.3577e-05
12:91126011 A G 0.163366 -2.9110e-06
12:91128091 G T 0.318919 3.1559e-05
12:91135012 C T 0.033085 -7.8932e-05
12:91154207 C T 0.542212 1.5876e-06
12:91156428 G A 0.049784 -1.0768e-04
12:91165268 G A 0.030605 1.3525e-05
12:91175100 G A 0.610193 -2.4198e-05
12:91177852 A C 0.049216 -1.0768e-04
12:91179070 T C 0.079523 -2.8921e-05
12:91182955 T C 0.036983 9.5264e-06
12:91187300 C T 1.008472 -2.2702e-05
12:91197897 C T 0.551193 1.3729e-06
12:91201494 G A 0.206785 9.4468e-06
12:91201719 G C 0.232466 1.0728e-05
12:91206401 A C 0.115139 -2.8964e-05
12:91208638 A G 0.114873 3.4010e-05
12:91209441 A G 0.461401 2.0336e-05
12:91212470 C T 0.093240 -5.6497e-05
12:91214692 A G 0.716519 3.2081e-05
12:91222669 T C 0.736838 2.4156e-07
12:91228255 T C 0.042027 9.4964e-06
12:91230203 C T 0.049272 7.7652e-07
12:91232497 C G 0.181033 -2.3182e-05
12:91235209 C T 1.801336 5.0539e-06
12:91248479 G A 0.069026 -2.1074e-05
12:91257714 G A 0.079604 7.4217e-06
12:91258988 T C 0.058207 -6.0038e-06
12:91260558 G A 0.548671 8.5329e-06
12:91271941 G T 0.152865 -3.3380e-05
12:91275157 C T 0.488539 3.2925e-05
12:91275417 A G 1.897941 -2.7002e-06
12:91279948 G T 0.154962 -3.0305e-05
12:91281821 A G 0.097553 -1.4025e-05
12:91288248 A G 0.062261 2.9732e-05
12:91289853 A G 0.048785 4.8275e-05
12:91290860 A G 0.036775 1.9412e-06
12:91291131 T G 0.547957 -3.4828e-05
12:91291684 A G 0.507930 2.2802e-05
12:91294345 A G 1.645605 -5.6057e-06
12:91296770 A G 0.027197 -1.8200e-05
12:91308267 G T 1.685606 -1.8001e-06
12:91315420 G A 0.059269 8.2473e-05
12:91319269 T C 1.578432 2.6649e-05
12:91338794 C T 0.073869 -7.5039e-05
12:91343159 A G 0.049535 5.2276e-06
12:91347643 T C 0.077419 -1.8273e-05
12:91348556 T C 0.037340 2.0940e-05
12:91356789 G A 0.045675 4.6782e-05
12:91357599 C T 0.033909 -6.6646e-06
12:91366649 C G 0.045565 -4.4617e-07
12:91381716 T G 1.789271 -1.2529e-06
12:91386894 T C 0.079094 -2.2123e-05
12:91388321 G A 0.047181 4.7920e-05
12:91392281 T C 0.065449 -7.9553e-06
12:91396247 T G 0.068205 1.6373e-06
12:91401992 G A 1.746043 -6.2942e-06
12:91407812 G A 0.042907 1.7404e-05
12:91412293 C T 0.156936 -2.6703e-05
12:91418042 C T 0.051313 1.1734e-05
12:91419145 T G 0.034341 6.2293e-06
12:91420984 G A 0.048259 9.2412e-07
12:91426403 T C 0.038642 -3.4567e-05
12:91449852 G A 0.044361 2.5756e-05
12:91449984 T C 0.243538 5.9261e-06
12:91451644 C T 1.937372 -1.0897e-06
12:91462728 C T 0.370492 2.1063e-05
12:91469127 A G 0.752454 5.2694e-06
12:91470795 T G 0.034899 9.3787e-06
12:91475045 G A 0.036301 2.0374e-05
12:91496137 C T 0.274529 7.2544e-05
12:91501198 G A 1.756768 -1.8965e-05
12:91507791 T C 1.964004 -2.8508e-05
12:91510355 A G 0.078822 1.0155e-05
12:91517560 C T 0.020806 -3.9080e-05
12:91519856 T C 0.539904 -2.5220e-05
12:91542893 T C 0.055413 9.8788e-06
12:91561994 C T 0.075297 -1.7875e-05
12:91564060 G A 0.039427 -2.6560e-05
12:91565694 C T 0.126071 1.1630e-05
12:91593898 C T 0.036386 3.3834e-05
12:91603807 T C 0.038765 1.9453e-05
12:91630100 G A 0.031955 -6.7566e-05
12:91644664 T C 0.094307 -2.1067e-05
12:91651813 G T 0.079857 -1.1811e-05
12:91659451 A G 0.061593 1.1222e-05
12:91662516 C T 1.780355 -1.5753e-05
12:91682555 C T 0.075417 -2.0250e-05
12:91684837 T C 0.046402 -1.0897e-07
12:91696462 A G 0.055731 2.8138e-05
12:91699451 A G 0.048337 1.3958e-05
12:91702626 C G 0.052868 2.9897e-05
12:91708153 T C 0.073200 -8.5511e-05
12:91717962 T C 1.951280 -3.2411e-05
12:91721031 T C 1.779527 -1.2701e-05
12:91738733 A C 0.170172 2.1459e-05
12:91742514 A G 0.525548 -2.7760e-05
12:91758350 G A 0.336242 -3.1552e-05
12:91764191 A G 0.400652 4.1049e-05
12:91771289 T C 0.317266 -8.8957e-05
12:91781320 T C 1.901103 -6.0475e-06
12:91783903 T C 0.057863 -5.0396e-05
12:91794743 C G 0.067169 -9.9328e-06
12:91795157 A G 0.063047 1.7976e-06
12:91796764 A C 0.773558 1.4574e-05
12:91803099 G A 0.260627 8.6352e-06
12:91809529 C T 0.039865 5.3846e-06
12:91809776 C T 0.034140 -4.8280e-05
12:91811511 A G 1.813443 -1.9145e-05
12:91825558 A C 0.444477 4.6225e-05
12:91827908 G A 0.118174 4.3929e-06
12:91835632 C T 0.036675 1.3488e-05
12:91840766 T C 0.036490 -2.3039e-05
12:91849339 A G 1.902911 -1.8175e-05
12:91867438 C G 0.090838 2.0410e-05
12:91872969 T C 0.162191 -2.0915e-06
12:91884435 G A 0.062099 3.1094e-06
12:91886434 A G 1.866960 8.8101e-06
12:91893488 T C 0.275993 -2.9424e-05
12:91894216 A G 0.750399 -5.9416e-06
12:91909297 A C 0.033241 -3.9087e-06
12:91912198 T C 1.246946 4.9661e-05
12:91933023 T C 0.494034 7.4156e-05
12:91946112 G T 0.088514 1.0476e-04
12:91957111 C T 0.023178 7.7073e-07
12:91961016 A G 0.047123 -4.8840e-05
12:91966320 G A 0.103393 1.0272e-05
12:91966921 C T 0.351503 2.2450e-05
12:91974739 C T 0.070551 3.1409e-06
12:91979551 G T 0.214410 -4.7213e-05
12:91980374 C T 0.799810 2.2966e-04
12:91983572 T G 0.060012 -1.8259e-05
12:91996178 C T 0.143891 2.2265e-05
12:91997462 C G 1.021611 4.7697e-05
12:91998743 A C 0.026548 -1.4131e-05
12:92016754 C T 0.934230 5.3146e-05
12:92034033 G A 0.021896 -5.2570e-06
12:92050303 G A 0.260400 -2.9602e-05
12:92050533 A C 0.063852 -1.5186e-05
12:92055679 T C 0.498575 8.9408e-06
12:92057872 A G 0.098089 -1.6957e-05
12:92058270 A G 0.051021 -3.0483e-05
12:92062381 T G 0.058915 -2.1996e-05
12:92064030 G T 0.090357 -1.7048e-05
12:92064837 T C 0.046380 4.0883e-06
12:92066155 C T 0.087017 3.2056e-06
12:92066420 G A 0.042033 3.7298e-05
12:92066467 C T 0.859865 -2.1406e-05
12:92067323 A G 1.041433 1.4245e-05
12:92068382 A G 0.142128 -3.5709e-05
12:92071674 C T 0.026512 7.4706e-06
12:92081800 A G 1.219924 5.7229e-06
12:92085380 G A 0.035198 -2.0470e-05
12:92094741 C T 0.090422 9.0170e-06
12:92109473 A G 0.024386 7.2426e-06
12:92120077 T C 0.388538 -4.7337e-05
12:92120558 A G 0.067637 -2.8911e-05
12:92132241 G A 1.941984 5.2392e-06
12:92133626 T C 0.053335 9.9838e-06
12:92164302 T C 0.328435 -4.1418e-05
12:92179460 A G 0.061431 1.1657e-05
12:92180683 G A 0.694870 4.7021e-05
12:92186693 T C 1.190945 4.9831e-06
12:92187652 T C 0.100277 -2.1987e-05
12:92200347 A G 0.057256 -2.0028e-05
12:92204834 G A 0.099572 4.9289e-06
12:92207940 A G 0.315040 -8.4509e-05
12:92212792 G C 0.041780 -2.3012e-05
12:92213301 T C 0.053186 -1.2224e-05
12:92213479 T C 0.314336 -7.7937e-05
12:92216611 A G 0.054033 9.4170e-06
12:92220002 G A 1.315108 -5.9029e-06
12:92224558 T G 0.104808 1.9445e-05
12:92228899 T C 0.025483 5.5782e-06
12:92238314 A G 0.031842 4.5253e-05
12:92238643 T C 0.034328 -8.6902e-07
12:92238873 G A 0.046837 -2.1953e-05
12:92238889 A G 0.123819 -2.0095e-06
12:92239166 G A 0.076115 4.0721e-05
12:92239365 T C 0.391985 -2.2560e-05
12:92249086 A G 1.260666 -1.6783e-05
12:92253915 A G 0.095622 -1.4869e-05
12:92259431 C T 0.343506 -2.0046e-06
12:92261584 A G 0.116051 -1.1105e-05
12:92269291 T C 0.166199 -6.2211e-06
12:92282408 G T 0.241778 -1.7652e-05
12:92295129 T C 0.052582 3.8228e-05
12:92296693 C T 0.274512 -1.8386e-05
12:92298932 C A 0.797879 -8.9240e-05
12:92305270 T A 0.093652 -6.1691e-06
12:92308305 C T 1.420321 -2.5607e-06
12:92310197 A G 0.143647 -3.5233e-06
12:92314937 T C 0.072041 2.6399e-05
12:92316146 C T 0.056890 -2.1893e-05
12:92320518 G T 0.033932 1.9532e-05
12:92323700 A G 0.727740 2.7131e-05
12:92329091 T G 0.033981 3.1885e-05
12:92330313 A G 0.115301 2.8486e-05
12:92334716 C G 0.085521 -2.7492e-05
12:92336208 T C 1.944409 3.6512e-05
12:92336345 G A 0.684158 -3.8461e-05
12:92343968 A G 0.092623 2.3375e-05
12:92352397 A C 0.496069 -1.7628e-05
12:92361049 G A 0.099939 4.8925e-06
12:92362467 T C 0.098011 -7.9629e-05
12:92368510 G A 0.411184 2.1743e-05
12:92376644 T C 0.096794 -7.8125e-05
12:92377558 G A 1.867122 5.0760e-05
12:92378082 C T 0.061427 -6.4662e-06
12:92382213 T C 0.068396 2.7115e-06
12:92383500 A C 0.134208 6.2450e-05
12:92383550 A G 0.231145 -1.7328e-05
12:92386213 A G 0.178134 1.3728e-05
12:92387267 G T 0.074540 -2.4358e-05
12:92388461 T C 0.163995 3.3362e-06
12:92394370 G T 0.076306 7.6096e-06
12:92396212 A G 0.037372 -4.7493e-06
12:92397139 C T 0.045747 1.7363e-05
12:92397369 C T 1.125130 -4.5581e-05
12:92398930 G A 0.033292 -2.7342e-06
12:92400524 A G 0.164190 -4.7700e-06
12:92400677 C A 0.744174 2.2430e-05
12:92400748 G T 0.045380 5.2962e-06
12:92402369 T G 1.592801 -6.3204e-06
12:92405354 T C 0.043319 -1.6771e-05
12:92405815 G A 0.497455 -2.3490e-05
12:92407252 C T 0.718765 1.2559e-05
12:92408285 T C 0.652625 1.8629e-05
12:92414035 C T 0.292085 1.1444e-05
12:92414364 C G 0.067377 -3.6867e-05
12:92414938 G A 0.655910 3.5050e-05
12:92419799 T C 1.006946 4.7526e-05
12:92428531 G A 1.872858 -1.4552e-05
12:92435906 G A 0.034016 7.8650e-06
12:92437063 C A 0.185583 -2.5234e-05
12:92438554 T C 0.192302 4.9437e-05
12:92443566 C T 0.022825 -4.4870e-05
12:92447052 G A 0.133530 1.7523e-05
12:92452311 C T 0.096167 -1.4520e-05
12:92452406 G T 0.082022 2.5907e-05
12:92453556 A C 0.061567 -1.0158e-06
12:92453827 C T 0.186586 -2.0624e-05
12:92458322 C A 0.911567 -3.2154e-05
12:92476069 C A 0.653300 -7.5013e-06
12:92480186 A C 0.307279 -1.2978e-05
12:92489403 C T 0.020196 1.4230e-06
12:92490430 G A 0.140528 2.5791e-06
12:92491374 G C 1.158474 -1.3504e-05
12:92491850 G A 0.449657 -1.8917e-05
12:92493774 C T 0.066267 -4.5400e-05
12:92496267 C T 0.020225 4.4287e-06
12:92501843 A G 1.105035 -2.3233e-05
12:92504503 T C 0.026298 1.4126e-06
12:92505814 C T 0.123195 -7.5121e-06
12:92505848 C T 1.077007 -5.6950e-05
12:92506140 C T 0.244028 6.9592e-06
12:92506871 A G 0.311476 -1.6597e-05
12:92513269 A G 0.200926 5.8294e-05
12:92518220 C T 1.640866 -1.5913e-05
12:92519718 C A 0.033195 1.4247e-05
12:92539590 C T 0.873111 -1.3665e-05
12:92558788 A G 0.034273 1.2252e-06
12:92561080 A G 0.029151 -8.3501e-06
12:92561606 A G 0.325407 -4.3023e-05
12:92574051 T C 1.883446 -2.7577e-05
12:92582856 T C 0.317098 -2.7904e-05
12:92586487 A G 0.199118 8.5883e-06
12:92587300 G T 0.089439 -3.3244e-05
12:92593517 T G 0.558483 -2.9104e-05
12:92598677 G A 0.076157 -2.4477e-05
12:92601737 G C 0.135224 1.4090e-05
12:92615768 A G 1.091130 -2.8812e-05
12:92617103 G A 1.793338 -1.1397e-05
12:92617193 C T 0.205185 -2.4369e-05
12:92617376 A G 0.031510 -1.2806e-05
12:92620252 A G 0.030004 4.5263e-06
12:92629738 T C 0.345486 -5.5742e-06
12:92637854 T C 0.040381 -2.3251e-06
12:92640186 T G 1.473553 -4.3787e-05
12:92641690 C T 0.174044 -1.2498e-06
12:92645164 C A 0.341243 4.0247e-05
12:92654443 A G 0.060139 7.3830e-06
12:92655437 C T 1.459489 -4.2727e-05
12:92657413 G A 0.044059 -1.0191e-06
12:92662578 A G 0.119028 -1.2110e-05
12:92667657 A C 0.060729 4.8856e-06
12:92671887 T G 1.976117 -7.2172e-06
12:92676805 T C 0.484186 -2.9274e-05
12:92677719 T C 0.467707 3.4668e-05
12:92678879 C T 0.057834 -8.8293e-06
12:92679501 C T 0.042176 2.1884e-05
12:92680954 A G 0.647708 -2.5821e-06
12:92681092 T C 1.315056 4.8270e-06
12:92684351 T C 1.536344 1.6524e-05
12:92685085 G A 0.491496 2.7252e-06
12:92686011 G A 0.044517 -1.7735e-05
12:92689173 G A 0.566462 1.1628e-05
12:92689737 T C 0.042413 -6.7377e-06
12:92691133 T C 0.029384 2.3187e-05
12:92696499 G A 0.060041 1.0877e-05
12:92697277 C T 0.372004 -1.1573e-05
12:92698209 G T 1.331052 3.8974e-06
12:92698215 G A 0.463949 1.8187e-05
12:92698789 T G 0.193938 4.6600e-05
12:92699780 T C 0.024577 1.5188e-05
12:92700123 T G 0.069048 -2.3924e-05
12:92700367 A G 0.096294 -2.3770e-05
12:92704307 A C 0.052725 -1.7801e-05
12:92728598 C T 1.049869 -1.7328e-05
12:92730670 C T 0.811937 -1.0106e-05
12:92731792 G C 0.980996 -2.8645e-05
12:92742213 C T 0.064553 -1.5042e-05
12:92746332 G C 0.098715 5.0025e-05
12:92749668 T C 0.127467 -1.6291e-05
12:92751597 T C 0.182451 -8.7223e-06
12:92755111 T C 0.039674 3.2610e-06
12:92757463 C T 1.649571 1.0085e-05
12:92767834 C T 0.099605 -3.2829e-05
12:92770863 C T 0.762373 9.6072e-07
12:92789365 C A 0.942153 1.9241e-06
12:92794759 G A 0.021134 -1.8216e-05
12:92796441 G A 0.048106 6.9976e-06
12:92796484 A G 0.233469 2.8978e-05
12:92796648 A G 0.929183 6.8273e-06
12:92798681 G A 0.078646 -1.5742e-05
12:92807011 A G 0.051365 5.2116e-05
12:92810294 C T 0.229146 3.5747e-05
12:92817650 A G 0.031517 -4.5756e-06
12:92818102 C T 0.093392 -1.7049e-05
12:92818482 T C 0.542186 -3.2237e-05
12:92824331 C T 0.110660 1.3100e-05
12:92824593 G T 1.015291 -2.1121e-05
12:92826531 G T 0.020656 1.2260e-05
12:92829476 T C 1.816913 2.0039e-06
12:92829647 T G 1.091571 1.7015e-05
12:92829971 T C 0.021468 6.6472e-06
12:92831806 A G 0.076988 1.2765e-05
12:92832480 G A 0.255648 -8.9988e-06
12:92832525 G A 0.127847 -2.7962e-05
12:92832975 T C 0.113055 2.2690e-05
12:92837750 A G 0.094999 9.6279e-07
12:92839604 T C 1.517164 6.8955e-05
12:92843460 C T 0.029888 -4.6928e-05
12:92845101 G A 0.332944 -5.4499e-07
12:92850547 C T 0.072976 4.6046e-05
12:92854399 A C 0.042475 2.3909e-05
12:92855858 G A 0.688222 -1.2730e-06
12:92856031 G T 0.100935 1.6269e-05
12:92859470 C T 0.507576 -2.8107e-06
12:92859869 C T 0.151648 -7.1477e-06
12:92861213 A G 0.674327 9.2533e-05
12:92862080 T C 0.231668 -6.0919e-06
12:92862633 G T 0.100565 9.6447e-07
12:92864368 G A 0.945376 4.3837e-05
12:92864509 T C 0.143813 -5.5487e-06
12:92864786 G A 0.389876 -3.7853e-06
12:92869897 G A 0.063229 3.7506e-05
12:92876190 T C 0.387428 8.5000e-05
12:92880433 A G 0.036970 1.4496e-05
12:92885394 T C 0.070967 -2.2919e-06
12:92889251 G T 1.378239 -2.2261e-05
12:92890520 C T 1.766849 -5.7018e-05
12:92891683 C T 0.315991 -3.8934e-05
12:92894016 G A 0.151525 -4.7943e-06
12:92909178 A G 0.184509 2.3395e-06
12:92912931 A G 0.361854 8.6671e-05
12:92914004 G A 1.486832 2.1833e-05
12:92929650 T G 0.106395 -3.0978e-05
12:92934162 A G 0.520926 -9.1587e-06
12:92937144 G A 0.560535 -1.2576e-05
12:92957233 G A 0.301914 -2.7026e-05
12:92970562 T C 0.026811 1.9297e-05
12:92977464 G A 0.151973 -1.3702e-05
12:92978564 T C 0.083888 3.9092e-05
12:92978782 T C 0.059064 -1.2296e-05
12:92980695 G T 0.081220 -1.0314e-05
12:92982637 G A 0.621683 3.3407e-06
12:92986680 C T 0.419088 -1.8347e-05
12:92987867 C T 0.051797 -5.0553e-06
12:92990567 T C 0.575147 -3.3470e-06
12:92995611 A G 0.688524 -1.0501e-05
12:92999557 A C 0.147221 4.7472e-06
12:92999807 C T 0.834391 -1.5983e-06
12:92999920 G A 0.898139 -2.8906e-05
12:93003973 G A 0.196502 3.7287e-05
12:93004790 T C 0.047928 8.2447e-06
12:93007439 G A 0.491295 -3.3910e-05
12:93010011 G A 0.104697 -2.1480e-05
12:93024586 T C 0.193763 1.2350e-05
12:93035416 C G 0.053657 -1.5254e-05
12:93043034 T G 1.298051 -5.0728e-05
12:93046539 T C 0.407442 -4.1644e-05
12:93048969 T C 0.043231 5.4381e-07
12:93080839 C T 1.656812 -4.4999e-05
12:93090045 A C 0.044280 9.4772e-06
12:93100895 A T 0.039911 -1.2503e-05
12:93101055 T C 0.045967 1.9805e-05
12:93111359 T C 0.931620 -1.9231e-05
12:93112819 C T 0.117664 1.8805e-05
12:93124137 G A 0.165579 1.7306e-05
12:93138125 A G 0.048558 3.2758e-05
12:93139348 G A 0.121787 1.4930e-05
12:93142329 C G 0.821622 -3.3251e-05
12:93146285 A C 0.132900 1.0134e-05
12:93146543 G A 0.052319 -7.4828e-05
12:93150102 C T 0.985910 -1.8371e-05
12:93160220 C A 0.731947 -2.9503e-05
12:93164892 T G 0.206499 1.8526e-05
12:93179874 C T 0.239036 1.2898e-05
12:93183266 T C 1.656699 -2.4860e-05
12:93210335 T G 0.057432 -1.4689e-05
12:93211470 T C 0.079484 5.6595e-06
12:93230189 C T 0.222255 -1.6040e-05
12:93233975 G A 0.122770 1.0729e-05
12:93237664 T C 0.052725 -7.8657e-06
12:93252527 G A 1.232437 -1.8002e-05
12:93252717 G A 0.664044 7.4156e-06
12:93269613 G A 1.907614 -1.4042e-05
12:93279689 T C 0.186073 -3.2114e-05
12:93282078 T C 0.034766 -1.7630e-05
12:93282584 A G 0.032679 -6.1104e-06
12:93286214 C T 0.031699 -2.8219e-05
12:93292883 G A 0.078215 1.9133e-05
12:93298386 C T 0.067549 2.6247e-07
12:93306520 A G 0.047240 -6.5523e-05
12:93319627 G C 1.069986 2.6640e-05
12:93332082 A G 1.085222 2.1978e-05
12:93333108 G A 0.103178 7.6207e-05
12:93337184 A G 1.758423 2.9805e-05
12:93343023 T C 0.623014 4.1630e-05
12:93343810 G A 0.223589 -7.6149e-06
12:93348300 A G 0.045065 -2.7664e-05
12:93348520 T C 0.464669 -1.5036e-05
12:93349791 G A 0.100900 -3.5082e-05
12:93380918 A G 0.035967 3.6838e-06
12:93391788 G A 0.071278 1.7485e-06
12:93392317 C T 0.748306 2.8118e-05
12:93393435 C T 0.432581 -5.8651e-05
12:93394199 T C 0.050031 4.1699e-06
12:93397725 G T 0.141895 -4.1080e-05
12:93412675 G A 0.294491 -5.8230e-06
12:93413262 T C 0.047227 -9.6425e-06
12:93413627 A G 0.234157 -2.5578e-06
12:93419621 C T 1.198417 -8.3914e-06
12:93428089 G A 0.539193 -3.9139e-05
12:93429355 T C 0.522847 3.9839e-05
12:93430278 G A 0.067357 -1.6127e-05
12:93434431 G T 0.499539 3.0084e-05
12:93439969 A G 0.119258 1.0232e-05
12:93452175 A G 1.603935 3.0290e-05
12:93452318 T G 0.191958 2.9224e-06
12:93456502 C T 0.283013 -1.5280e-05
12:93458703 A G 1.104675 2.5778e-05
12:93459038 T C 0.083502 7.8214e-05
12:93461236 T C 0.103672 -1.1114e-06
12:93464532 C T 0.230645 3.0588e-05
12:93464677 T C 0.022760 1.3133e-05
12:93467015 T C 0.383540 1.3863e-05
12:93473939 T C 0.837696 1.0663e-05
12:93478329 T C 0.036603 3.1324e-05
12:93483430 A G 0.031374 1.0863e-05
12:93486407 G T 0.158662 -2.0338e-05
12:93486445 A G 0.222076 -2.3930e-05
12:93490653 A C 0.072684 -4.8268e-06
12:93493228 T C 0.048233 -1.3373e-05
12:93494354 T C 0.057789 1.4993e-05
12:93496444 C T 1.853237 1.5692e-06
12:93502188 C T 0.942143 2.2063e-05
12:93505447 T C 0.096914 2.6193e-05
12:93507311 C T 0.395179 5.3652e-05
12:93508478 C T 0.028024 3.0076e-05
12:93509149 A G 0.074641 6.1999e-07
12:93510704 T C 0.028320 -2.0532e-05
12:93510771 C T 0.862182 4.1737e-05
12:93515522 T C 0.205630 -5.0263e-05
12:93516788 T C 0.144709 -2.4901e-05
12:93518390 A C 0.156455 -2.6454e-05
12:93520187 C T 0.038989 2.4339e-05
12:93523665 A G 0.399538 7.4230e-06
12:93529062 G T 0.063884 -2.3956e-05
12:93535279 A G 0.042296 -2.0858e-05
12:93541984 T G 0.257631 1.2011e-05
12:93542214 G A 0.780706 5.8876e-06
12:93548538 A C 0.093230 -1.9256e-05
12:93550301 T G 0.746777 -1.0450e-05
12:93566806 A G 0.061973 1.9127e-05
12:93567346 C T 0.202591 -1.9682e-05
12:93588290 G A 0.351396 -5.2830e-06
12:93591359 A G 0.081665 1.3893e-05
12:93596039 G A 0.392226 1.4196e-06
12:93597323 T C 0.074949 3.8345e-06
12:93601932 T C 0.029819 -2.2740e-05
12:93602000 G A 0.408396 8.2923e-06
12:93610262 A C 1.147756 -3.3299e-05
12:93613541 G T 0.250714 2.3165e-06
12:93622161 A C 1.084447 -2.2795e-05
12:93630236 T C 0.086891 2.7861e-05
12:93631187 C T 0.032656 2.3330e-05
12:93637423 A G 0.090932 -7.5497e-06
12:93641852 T C 0.267274 -3.8149e-06
12:93647297 C A 1.310122 -1.8840e-05
12:93648453 A G 0.040346 -1.7569e-05
12:93648897 A G 0.068341 3.9015e-06
12:93649113 A G 0.121284 5.5298e-06
12:93653141 C T 0.066627 -2.0781e-05
12:93654870 A C 0.039447 -1.2556e-05
12:93662188 A G 0.052862 -3.9012e-06
12:93670723 T C 0.296662 -4.7712e-07
12:93670847 G A 0.047214 1.3562e-05
12:93673330 G A 0.136691 -8.0527e-06
12:93673920 A G 0.120521 -1.7862e-05
12:93674085 A G 0.044565 -1.3571e-05
12:93675880 C T 0.085187 -1.1378e-05
12:93681448 A G 1.347573 -1.1951e-05
12:93681519 T C 1.432451 -1.9439e-05
12:93681947 G A 0.112958 1.9419e-06
12:93683107 T G 0.129999 4.0146e-05
12:93691888 A G 0.153554 -1.0918e-05
12:93692934 A G 1.126461 -5.4623e-05
12:93693461 T C 1.450105 -1.2146e-05
12:93694048 A G 0.102536 -2.7178e-05
12:93694863 T G 0.172879 -7.9271e-05
12:93697472 C T 0.274480 3.9860e-05
12:93702320 A G 0.097524 -1.0935e-05
12:93705840 A G 0.072784 -4.0203e-05
12:93707548 T A 0.161824 5.3004e-05
12:93709892 C T 0.753269 9.0341e-05
12:93711028 C A 0.069389 -1.0195e-05
12:93712565 C T 0.156254 6.5302e-05
12:93712918 T C 0.021977 -3.5315e-06
12:93726375 A G 1.782036 3.8308e-05
12:93734450 A G 0.863685 1.2008e-04
12:93737280 G A 0.282900 7.5589e-05
12:93743053 G A 1.426170 -2.8877e-05
12:93743214 C T 0.081288 -3.9344e-05
12:93751230 G A 0.134075 1.0710e-05
12:93756275 T C 0.230149 -3.9475e-06
12:93765822 G A 0.221622 3.2845e-05
12:93782765 A G 0.024581 -4.0763e-05
12:93783406 T C 0.066332 -2.2843e-06
12:93785520 C A 0.236273 4.1038e-06
12:93785534 C G 0.481619 1.9254e-05
12:93788339 T A 0.338988 3.9200e-05
12:93791233 G A 0.206480 -4.9488e-06
12:93796615 G T 0.273097 2.2384e-05
12:93796658 G T 0.333018 7.0198e-05
12:93796752 T C 0.129207 6.7472e-05
12:93797820 C T 0.154219 5.0126e-06
12:93800566 C G 0.064079 -1.5840e-05
12:93804493 A G 0.035321 -4.7799e-05
12:93811272 G A 0.972978 2.2259e-05
12:93813332 G A 0.399246 1.3950e-05
12:93814246 C T 0.261075 2.3949e-05
12:93824335 C T 0.034740 5.8349e-06
12:93847940 A C 0.128178 -5.9528e-06
12:93865572 A G 1.063196 3.2795e-05
12:93865840 T C 0.532802 4.6866e-06
12:93888487 T C 0.028106 -3.7661e-06
12:93893695 C A 0.036376 5.4722e-05
12:93899076 G A 0.776070 4.0781e-05
12:93901290 G A 0.316033 -8.2150e-06
12:93902445 G A 0.230431 8.0756e-06
12:93906291 C T 1.417803 5.1462e-05
12:93910828 G A 0.431065 2.5833e-05
12:93918104 A G 0.134036 -4.3404e-05
12:93918499 T C 0.093688 1.6350e-05
12:93920324 A G 0.044990 9.4906e-06
12:93927746 G A 0.485611 2.8482e-05
12:93928221 T C 0.934337 2.8672e-05
12:93937221 G A 0.617697 1.6457e-05
12:93944131 T C 0.647643 -2.5649e-05
12:93947462 T C 0.185918 1.0926e-05
12:93948457 A G 0.768949 2.2977e-05
12:93949065 A G 0.626977 -1.9521e-05
12:93954854 T C 0.045286 -6.3310e-05
12:93958001 T C 0.700803 1.0167e-05
12:93958657 G A 0.202523 -9.2206e-06
12:93958805 A G 0.048730 6.1414e-05
12:93959396 G C 0.034464 6.0424e-05
12:93965385 G A 1.938440 -6.0082e-06
12:93969376 T G 0.041050 -2.5416e-06
12:93970026 C T 0.413418 4.5998e-06
12:93972870 G A 0.046912 3.6466e-05
12:93975417 T C 0.022808 -1.0968e-05
12:93975627 C T 0.022312 2.9517e-05
12:93976588 T C 0.037230 -8.4983e-06
12:93976954 G A 0.443208 2.1161e-05
12:93978504 T G 0.443425 2.2860e-05
12:93986948 A G 0.024334 5.5084e-06
12:93987058 G A 0.244937 7.9930e-07
12:93991024 T C 0.044409 4.2519e-06
12:93997128 A G 0.527096 -1.0112e-05
12:93999022 A G 0.034471 4.0294e-06
12:94005971 C T 0.118794 6.2714e-06
12:94007289 A G 0.100072 9.1836e-06
12:94009746 C G 0.111757 -1.6459e-05
12:94010187 G A 0.100647 3.3393e-06
12:94012607 G C 0.059616 -3.8604e-05
12:94014075 C T 0.061275 -2.9833e-05
12:94018706 C T 0.063284 -1.7520e-05
12:94019702 G T 0.117638 -4.1635e-05
12:94020355 G A 0.044312 -4.8643e-05
12:94020567 T C 0.169536 -1.7611e-06
12:94025020 T C 0.026262 2.9688e-05
12:94025800 A G 0.054273 4.2895e-05
12:94031881 T C 0.061641 -1.3950e-06
12:94032119 T G 0.039852 1.6135e-05
12:94052570 G A 0.067429 3.4594e-05
12:94060587 C T 0.044507 4.4474e-05
12:94063101 T G 0.038356 -1.7455e-05
12:94075628 A G 0.031819 -7.1188e-06
12:94076721 A G 0.046143 -1.1767e-05
12:94080597 T C 0.057347 1.2081e-05
12:94081070 C T 0.270118 6.6734e-07
12:94084878 C T 0.710988 -4.0380e-07
12:94099276 C T 0.116684 -2.4710e-05
12:94101656 T C 0.033903 -1.2389e-05
12:94112078 T C 0.458450 1.0216e-05
12:94120339 G C 0.910779 1.6907e-05
12:94123981 C T 0.034714 3.2932e-05
12:94132713 C T 0.048704 -5.1795e-05
12:94141536 T C 0.083976 2.1988e-05
12:94154125 C T 0.894640 1.4520e-05
12:94156587 A G 1.026255 1.3023e-05
12:94174028 G A 0.504732 1.7364e-05
12:94188781 G T 0.106752 3.6476e-05
12:94189185 C T 0.136818 8.0521e-06
12:94194890 G A 0.534695 6.9357e-05
12:94198612 G A 0.167868 -6.9344e-06
12:94201220 G C 0.033955 -7.2012e-06
12:94201279 G A 0.610228 9.1773e-05
12:94201944 T C 1.474147 -5.5799e-05
12:94205131 A C 1.184639 4.4167e-05
12:94207532 A G 1.009348 4.2956e-07
12:94207729 A G 1.932513 4.4307e-05
12:94208313 A G 0.070301 4.4958e-06
12:94208925 A G 1.461534 1.2732e-04
12:94212090 T G 1.284435 4.3704e-05
12:94215170 G T 0.174327 1.4894e-05
12:94217760 G A 0.063712 -1.3712e-05
12:94218900 A G 0.055435 3.1916e-05
12:94225955 T C 0.594752 2.5185e-06
12:94229823 A G 0.464526 -1.7278e-05
12:94232218 A G 0.977088 1.1061e-04
12:94232441 T C 0.189524 3.0015e-07
12:94233343 A G 0.028414 -3.5114e-06
12:94235785 T C 1.599361 1.2900e-04
12:94242230 G A 0.309723 2.8459e-05
12:94242800 C T 0.701287 6.8384e-05
12:94243853 T C 0.309788 5.5215e-05
12:94246226 T C 0.028829 -1.4383e-05
12:94248297 G A 0.186375 2.7317e-05
12:94248538 C T 0.488338 9.0558e-05
12:94251342 G T 1.020585 -9.4888e-06
12:94255433 G T 0.042816 -5.6571e-05
12:94258196 C T 0.942783 1.4958e-05
12:94258282 A G 1.134449 2.4898e-05
12:94264698 T C 0.108151 -6.8807e-05
12:94270925 T C 0.029021 -1.4448e-05
12:94272547 G A 0.114169 2.0202e-06
12:94280572 G A 0.088063 8.1454e-06
12:94282313 G T 0.157309 1.0344e-05
12:94282652 A C 1.197879 -4.5215e-07
12:94285952 G A 0.145708 1.7174e-05
12:94290619 T C 0.513006 1.4021e-05
12:94290683 G A 1.139499 -2.6886e-05
12:94293315 C G 0.913067 2.7171e-06
12:94294235 A G 0.235556 -1.6400e-05
12:94295917 A G 0.066315 2.9586e-06
12:94297302 A G 0.601026 -3.9876e-05
12:94297648 T C 0.240659 -9.5332e-05
12:94298369 T C 0.053436 1.5367e-05
12:94304153 A G 0.692740 -7.2478e-06
12:94310987 G A 0.020056 1.6808e-05
12:94316759 G C 0.997965 -2.8717e-06
12:94319228 A G 0.708401 -1.2534e-06
12:94320755 C A 0.073005 -7.0260e-06
12:94324285 C T 0.812291 -2.2846e-05
12:94324411 G A 0.206311 -7.9935e-06
12:94336006 C T 0.241610 -8.8740e-07
12:94337428 A C 0.034747 -6.9046e-06
12:94340733 A G 0.179368 8.0858e-06
12:94341205 G A 0.034081 8.0090e-06
12:94348223 G A 1.035870 2.4480e-05
12:94362402 A G 0.180978 -1.9099e-05
12:94363034 G A 0.042261 3.1248e-06
12:94365006 T C 0.453841 -1.0689e-05
12:94366668 T C 0.059142 3.3669e-06
12:94370156 G A 1.941640 3.0022e-05
12:94370458 T C 0.035233 -1.0275e-06
12:94372394 T C 0.032410 4.0797e-06
12:94374443 G A 0.423499 3.3043e-05
12:94375401 C T 1.583314 -1.5300e-05
12:94381702 A G 0.061320 -6.6256e-06
12:94384815 T C 0.035590 1.4686e-05
12:94384908 G A 0.061525 2.6952e-05
12:94386633 C T 0.854671 4.2905e-07
12:94390359 C T 0.052654 -2.4683e-05
12:94392492 A C 0.075157 -1.6529e-06
12:94404475 A G 0.077523 1.9224e-05
12:94418994 A G 0.048947 1.0621e-05
12:94419721 C T 0.887376 7.2170e-06
12:94423738 G A 1.258501 -8.7125e-06
12:94425356 A G 0.317062 -2.0550e-05
12:94433035 G A 1.538307 -3.0057e-05
12:94436781 C T 1.913674 -4.2614e-05
12:94439216 C T 0.273156 2.6754e-05
12:94439712 C T 0.085726 1.4113e-06
12:94444792 T C 0.800972 -1.4990e-05
12:94453482 A G 1.134673 -1.7831e-05
12:94464330 A G 0.046256 -3.9360e-05
12:94466714 C T 0.453526 1.4327e-05
12:94467055 C T 0.436586 6.4197e-06
12:94474047 C T 1.038749 4.8411e-05
12:94474631 A G 0.055435 5.6013e-06
12:94478903 C A 0.423778 -5.6757e-06
12:94483850 A G 0.049278 2.9183e-05
12:94486521 T C 0.577578 4.2328e-05
12:94491844 C T 1.083882 4.9745e-06
12:94492488 A G 0.076050 -8.2754e-07
12:94493367 A G 0.214864 1.0330e-05
12:94495087 C T 0.044555 -5.9922e-05
12:94497690 A C 0.120761 3.5485e-05
12:94498653 A G 0.903567 4.7033e-05
12:94501521 C A 0.053079 3.2956e-05
12:94503883 C T 1.260880 1.8692e-05
12:94509229 A G 1.377493 7.1892e-06
12:94511231 T G 0.989785 -7.6173e-06
12:94513816 G A 0.705149 -4.6097e-05
12:94514408 T C 0.256615 4.4867e-05
12:94517909 T C 0.838488 -2.8055e-05
12:94518914 C T 0.036369 -1.4091e-05
12:94519459 C T 1.839241 -1.7796e-05
12:94519701 C T 0.121219 2.2157e-05
12:94519904 G T 0.502145 -1.0989e-05
12:94523266 A G 0.131190 -1.0601e-05
12:94528825 G A 0.719587 2.2655e-05
12:94531744 A G 0.149168 2.2898e-05
12:94532765 A G 0.159451 -6.9827e-06
12:94533393 T C 0.270371 -3.0629e-05
12:94535004 A G 0.042929 6.5597e-06
12:94535947 G A 1.205045 2.0520e-05
12:94538100 T C 0.269079 -3.6036e-05
12:94539550 A G 0.049788 -2.5114e-05
12:94540433 G A 0.053449 1.2933e-05
12:94545349 C T 1.236984 4.4883e-05
12:94547471 C A 0.114029 1.7991e-05
12:94548596 T C 0.107914 -3.2031e-05
12:94551184 T C 0.143592 7.7396e-06
12:94554813 G A 1.711199 2.9685e-04
12:94558394 C A 0.202202 -6.6663e-06
12:94564725 A G 1.257933 7.1392e-05
12:94569468 G A 0.025155 -1.4641e-05
12:94578818 T C 0.058464 -3.7178e-05
12:94580437 G A 0.480973 2.2607e-05
12:94585116 A G 0.242470 6.6787e-06
12:94586428 G A 0.845486 1.7422e-05
12:94587405 C A 0.371842 2.1300e-05
12:94598267 G A 0.857920 3.0148e-05
12:94603406 C G 0.022753 -3.0580e-05
12:94604027 G A 1.951102 -1.0206e-05
12:94613898 A G 0.028777 -5.1895e-06
12:94619560 A G 0.039674 1.5012e-05
12:94619578 C T 0.570879 -3.5379e-05
12:94620432 T G 0.071726 -2.6910e-05
12:94623824 G A 0.825758 -3.9364e-05
12:94625672 C T 0.150895 -1.7032e-06
12:94628378 G A 0.020624 2.1354e-05
12:94629172 C T 0.045432 4.1648e-05
12:94630371 C T 0.602825 -2.9046e-05
12:94632014 T C 0.097914 3.2096e-06
12:94632583 T G 0.075092 3.9351e-05
12:94636275 G A 1.449479 3.2470e-05
12:94637300 G A 0.201274 2.1002e-06
12:94638262 A G 0.111306 -1.2712e-05
12:94639322 G A 0.104542 4.7678e-05
12:94639537 G A 0.921477 1.7409e-05
12:94641406 C T 0.582911 -5.5247e-05
12:94642865 A C 0.104584 -2.7166e-05
12:94644480 G T 0.023107 -1.6654e-05
12:94648546 T G 0.036593 -2.9871e-05
12:94649103 C T 1.691653 -2.7158e-05
12:94649595 C T 1.115821 -2.6877e-05
12:94652638 A C 0.054692 9.0597e-06
12:94655298 T G 0.542942 4.6696e-05
12:94656853 T G 0.055799 1.5875e-05
12:94657583 C T 1.119287 -1.0830e-05
12:94657996 A G 0.088712 1.7556e-05
12:94659065 G A 0.029988 5.2871e-05
12:94660974 C T 0.304118 -1.7570e-05
12:94662928 C G 0.141229 1.4676e-05
12:94664423 T G 0.053975 5.5742e-06
12:94668489 C T 0.356953 -1.7718e-05
12:94670582 T C 0.033922 -1.4052e-05
12:94673607 T C 0.470190 1.8383e-05
12:94675245 A G 1.177706 1.0226e-05
12:94680204 T C 0.054037 -2.0743e-06
12:94688232 A C 1.277469 1.9553e-05
12:94689508 G T 0.513960 -6.5419e-06
12:94693251 C T 0.120628 2.2332e-05
12:94695405 G A 0.293802 -5.8999e-06
12:94696099 G T 0.228104 -1.1630e-06
12:94729665 G A 1.976370 -4.2105e-05
12:94730738 C T 0.115525 -4.6057e-05
12:94736825 T C 1.141661 -1.2972e-05
12:94742537 A G 0.063972 -1.6985e-05
12:94745419 G A 0.041624 1.1300e-05
12:94745712 A G 0.066507 -1.2697e-05
12:94769769 A G 0.172285 -3.3872e-05
12:94772742 T C 0.139142 3.1654e-05
12:94773533 A G 0.610222 4.2355e-06
12:94797640 C G 0.070159 2.6733e-05
12:94798899 C A 0.129778 2.0197e-06
12:94801942 G A 0.061233 -1.0230e-05
12:94805764 T C 0.145932 2.0647e-05
12:94812237 A G 0.078809 -7.2029e-06
12:94812486 A G 0.059094 7.9870e-06
12:94819221 C T 0.025720 2.9935e-05
12:94821089 C T 1.131813 -1.4236e-05
12:94837058 A C 0.095482 1.1690e-05
12:94851502 C T 0.414693 -2.4109e-05
12:94853425 A C 0.066666 -3.1887e-05
12:94860810 G A 0.041157 -1.0150e-05
12:94866093 C T 0.109832 -8.8293e-06
12:94866377 A G 0.174408 -2.6268e-05
12:94868987 C A 0.157929 7.6544e-06
12:94870688 T C 0.053793 -5.8946e-06
12:94881995 G A 0.453883 -4.1573e-05
12:94882811 A G 0.789985 1.8364e-06
12:94882905 T C 0.167154 -1.1059e-05
12:94884010 A G 0.904784 -7.3745e-06
12:94890048 T C 1.873679 -7.6970e-05
12:94890220 A G 0.373656 -5.2568e-06
12:94898462 C T 0.071953 -3.1004e-05
12:94898586 G A 0.044822 -2.1691e-05
12:94899427 A C 0.845703 2.8752e-05
12:94900251 G A 1.209427 -1.1128e-05
12:94901595 A G 0.027768 8.3789e-07
12:94901687 G A 0.423473 -7.1415e-06
12:94901761 T C 0.097346 -8.2286e-06
12:94908744 T C 0.043893 -3.4252e-06
12:94914350 A G 1.806461 -1.7419e-05
12:94920683 C T 0.042712 -2.8459e-05
12:94922176 T C 0.539771 6.3244e-06
12:94922654 C T 0.650720 -1.4108e-05
12:94924467 T C 0.058259 -2.1563e-05
12:94925193 C T 0.904735 1.3627e-05
12:94927852 C T 0.185934 1.1572e-04
12:94929495 G A 0.056666 2.8561e-05
12:94932594 C T 0.512565 -7.4317e-05
12:94933876 C T 0.172389 -3.6803e-05
12:94934702 G A 0.111965 2.1411e-05
12:94937782 T C 0.242810 3.6129e-05
12:94943056 A C 0.625506 1.7467e-04
12:94943787 T C 0.020049 -5.4869e-06
12:94944972 T C 0.361666 5.6645e-05
12:94952636 T G 0.214728 8.4636e-05
12:94952888 A G 0.952118 1.6802e-05
12:94953145 C T 0.052900 1.0858e-05
12:94953316 A G 0.113659 3.5356e-05
12:94955644 T G 0.849118 -2.7925e-05
12:94960130 A C 0.052589 -4.5886e-05
12:94962729 A G 0.058714 7.8471e-06
12:94970125 G A 0.894514 -2.0088e-06
12:94974673 A G 1.094538 -1.1284e-04
12:94975245 T C 0.045354 1.0842e-05
12:94984900 C A 1.279690 -1.2713e-05
12:94987739 C A 0.670094 -5.0134e-07
12:94988288 C T 0.020530 -1.7858e-05
12:94990254 T C 0.021643 2.9474e-06
12:94994649 A G 0.417082 1.7661e-05
12:94996573 C T 0.514704 -2.4869e-05
12:95003590 A G 0.035600 -4.8263e-06
12:95003905 T C 1.889911 3.6031e-05
12:95003915 G A 0.987380 2.5927e-05
12:95009655 C T 0.736738 3.4579e-05
12:95010679 C T 0.463708 5.9800e-06
12:95020239 T C 0.038119 1.4072e-05
12:95020580 A C 0.045760 1.3021e-05
12:95024451 C T 0.038917 -1.9810e-05
12:95027155 C T 0.170656 -2.4425e-05
12:95027517 C T 1.927164 4.1673e-05
12:95027662 C T 0.130382 -2.1439e-05
12:95028625 A C 1.803650 -5.9539e-06
12:95029173 G A 0.059610 5.1227e-05
12:95029227 T C 0.508936 -3.3651e-05
12:95029281 C T 0.702351 -5.6640e-06
12:95030261 A C 1.082892 -4.4433e-05
12:95039814 T C 0.036288 3.7957e-06
12:95040012 C T 0.055140 3.0866e-05
12:95041089 G T 0.327585 2.6759e-05
12:95042551 C T 0.036055 -3.9746e-05
12:95044161 C A 1.969184 1.9461e-05
12:95045681 G A 0.033867 1.5989e-05
12:95048443 A T 0.085628 3.1455e-05
12:95049147 T C 0.043114 -2.9538e-05
12:95056028 G A 1.782150 1.9662e-05
12:95060174 C T 0.538453 -4.4806e-05
12:95060230 G A 1.839539 4.6579e-05
12:95067472 C A 1.172564 3.6826e-05
12:95070591 C T 0.061035 -4.0422e-05
12:95073749 A G 0.677722 -5.5371e-05
12:95076031 A G 0.054790 1.5971e-05
12:95077497 A C 0.042485 6.5540e-05
12:95079912 C T 0.639311 -2.3487e-05
12:95084370 C T 0.051521 1.1120e-05
12:95084577 C A 0.125604 2.1874e-06
12:95085824 C T 0.031079 -2.3091e-05
12:95086565 C T 1.091682 -3.1199e-05
12:95095958 G A 0.564387 -3.6252e-05
12:95101174 T C 0.049304 5.9731e-05
12:95102630 G T 0.326400 -2.0908e-05
12:95104334 C T 0.228419 9.1926e-06
12:95107439 G A 0.869511 -8.7932e-06
12:95107862 C T 0.047133 1.7199e-05
12:95108348 G C 0.142849 -1.9000e-05
12:95108611 G A 0.079682 8.6673e-07
12:95109782 G A 0.234232 3.3163e-05
12:95113427 G A 0.086537 2.7010e-05
12:95114941 T C 0.141187 -4.5394e-05
12:95115558 T C 0.049009 -2.2226e-05
12:95115623 A G 0.272997 2.8306e-05
12:95117033 C T 0.045935 -1.4681e-05
12:95119467 A G 0.046204 1.1388e-05
12:95119730 A G 0.028868 -2.3384e-05
12:95122938 T C 0.121501 1.4384e-05
12:95123157 G A 1.261948 1.1482e-03
12:95124807 G A 1.624413 8.6797e-05
12:95126481 G A 0.379155 -1.6828e-04
12:95129805 G C 0.425038 6.0905e-05
12:95129906 T G 0.439673 4.4266e-06
12:95130760 A G 0.337076 -6.3576e-05
12:95131444 C T 0.602808 8.3307e-05
12:95134005 T C 0.709505 -6.9184e-05
12:95140081 A G 1.838050 2.7080e-05
12:95141134 G A 1.843561 3.1562e-05
12:95143850 A C 0.599923 -2.6492e-05
12:95143972 T C 0.066140 -2.2074e-05
12:95145233 G A 0.504570 -1.4819e-06
12:95145308 A C 0.026827 -9.1729e-06
12:95147137 A G 1.011581 -5.3254e-05
12:95147436 G A 1.857015 2.2472e-05
12:95148756 C T 0.764025 3.0182e-06
12:95152181 A G 0.110774 -7.6485e-06
12:95153435 A G 1.883550 1.7612e-05
12:95154905 C T 0.743025 -7.1752e-05
12:95157008 G A 0.048480 4.7777e-06
12:95157455 G A 0.064371 1.9186e-05
12:95158779 T C 0.326472 3.1267e-05
12:95160960 G C 0.074028 4.5711e-05
12:95161260 C G 1.841159 1.4439e-05
12:95167561 C A 0.060074 1.0087e-05
12:95169807 C T 0.075271 -6.9970e-05
12:95169954 A G 0.365402 3.3404e-05
12:95173317 C T 1.967636 1.5880e-05
12:95188736 C A 0.022042 -2.0957e-05
12:95189549 G A 0.059970 4.2030e-06
12:95192447 T C 0.713319 7.1851e-06
12:95194132 G A 0.030115 -1.1355e-05
12:95194556 A G 0.100608 2.7322e-05
12:95204142 A G 0.106330 4.1616e-05
12:95213737 A G 0.088131 5.0361e-05
12:95214504 T C 0.059003 3.6342e-06
12:95223274 G A 1.587465 4.9865e-05
12:95236409 G A 0.145725 7.1353e-06
12:95236512 A G 0.063839 -1.8572e-05
12:95238898 A G 1.464280 4.6986e-05
12:95246844 A C 1.835664 3.5402e-05
12:95247015 T C 0.227906 -1.9092e-05
12:95248881 G C 0.149704 -3.1989e-05
12:95257510 C T 0.777531 1.6348e-05
12:95260991 G T 0.071171 -1.4418e-05
12:95261510 C A 0.172288 4.3939e-06
12:95266186 A G 1.902800 1.9106e-05
12:95285404 T C 0.195285 -9.7467e-06
12:95288926 A G 0.399383 -1.8661e-05
12:95305224 C T 1.291134 -2.0386e-05
12:95307191 T C 0.064047 9.8818e-06
12:95312097 G T 0.021741 2.1970e-05
12:95313296 G A 0.352980 -3.3714e-05
12:95318691 T C 0.137237 -2.8711e-05
12:95320933 G A 0.039700 2.0212e-05
12:95320987 C T 1.077861 -1.1749e-05
12:95325348 C T 0.423350 -4.7765e-05
12:95329523 C T 0.764648 2.3703e-05
12:95329619 A C 0.078328 1.4373e-05
12:95331185 T C 1.305770 3.4101e-05
12:95331392 G T 0.049957 -4.2533e-05
12:95339984 G C 0.785052 -2.6821e-05
12:95342609 C T 0.920059 -4.3476e-05
12:95344482 C T 0.037587 3.9172e-06
12:95347642 T C 0.473884 3.5118e-05
12:95348178 A G 0.865486 3.1926e-05
12:95348400 A G 0.313086 -3.6777e-05
12:95348714 T C 0.582249 -2.0450e-05
12:95348793 A G 0.038155 -2.4620e-06
12:95356786 T C 1.451150 1.6315e-05
12:95363450 C T 0.143501 -3.3072e-05
12:95377693 A G 1.674833 3.3684e-05
12:95384203 A G 0.154423 -1.5154e-05
12:95385971 G A 0.901129 -3.2491e-06
12:95389054 T C 0.090500 -1.2507e-05
12:95397032 T C 0.126866 -1.0936e-05
12:95397552 C T 1.327647 -2.5938e-06
12:95398440 A G 0.391119 -4.7808e-05
12:95402253 G T 0.085420 -1.5402e-05
12:95418777 G A 0.042381 3.1608e-06
12:95429432 A G 0.555955 5.4610e-05
12:95442118 C T 0.109936 -1.6637e-05
12:95459971 A G 0.035795 3.6752e-06
12:95463580 G A 0.037642 -1.4476e-05
12:95475771 G A 0.113137 -5.2341e-06
12:95477651 G A 0.132611 -1.1329e-05
12:95477977 T C 0.030514 3.8614e-06
12:95481501 T C 0.121787 1.3445e-05
12:95496660 G A 0.193120 -9.7713e-07
12:95506831 T G 0.033916 -1.7204e-05
12:95509766 T C 1.263571 5.2781e-05
12:95519126 C T 1.628522 2.5568e-05
12:95519554 G A 0.028245 -2.0702e-06
12:95519622 C T 0.057503 3.2807e-06
12:95525893 T C 1.357223 5.8057e-05
12:95529398 C T 0.058548 2.8514e-07
12:95544539 T C 0.034990 -3.5903e-07
12:95544908 G A 0.110131 -1.5830e-05
12:95547611 A G 0.042322 2.0720e-05
12:95548473 A G 1.195103 -1.9333e-05
12:95556534 T C 0.025376 1.9316e-05
12:95558544 G T 1.623883 1.9158e-05
12:95567465 T C 1.283929 6.8881e-05
12:95571398 C T 1.627808 2.0446e-05
12:95575951 A C 0.141460 -2.9324e-05
12:95582542 C T 0.060489 -1.8956e-05
12:95600398 C G 0.239032 -1.8413e-06
12:95602363 C T 0.089254 -3.0696e-05
12:95602805 A C 0.024990 -1.7810e-05
12:95604290 C T 0.195217 -1.0523e-05
12:95623284 G A 0.397948 -3.0820e-05
12:95623482 G T 0.328468 2.2523e-05
12:95640665 A G 0.070223 1.4054e-05
12:95641629 G A 0.130615 -1.2745e-05
12:95642168 G A 0.735176 -4.1702e-05
12:95647384 G A 0.260487 -3.9386e-07
12:95649825 C T 0.337209 -1.7190e-05
12:95653020 A T 0.046996 -1.0777e-05
12:95661497 T C 0.091282 -2.7645e-05
12:95681554 T C 0.335229 -1.2117e-05
12:95681597 A G 0.068896 -1.8038e-05
12:95688475 G A 0.196957 -9.4900e-06
12:95692050 T C 0.036421 3.8010e-06
12:95693943 A G 0.120206 1.3506e-05
12:95694111 G T 0.196950 2.0431e-05
12:95694394 A G 1.405842 5.5649e-06
12:95701702 A G 1.847294 -5.4507e-07
12:95703285 A G 0.051648 3.3613e-05
12:95708318 C T 0.060281 -4.7576e-06
12:95710599 A G 0.102117 -9.2586e-06
12:95711876 C A 0.596855 -1.0365e-05
12:95718559 A G 1.878272 -3.6396e-05
12:95718904 T C 0.242879 2.6769e-05
12:95725174 T C 0.153242 1.6201e-05
12:95729526 T C 0.800258 1.1135e-05
12:95729941 G T 0.397857 -9.8141e-06
12:95732168 C T 0.204120 -1.6208e-05
12:95732531 T C 0.352714 -2.2836e-05
12:95737228 C A 0.814822 5.9015e-06
12:95740219 G A 0.638769 5.0698e-06
12:95746828 C T 0.042890 -1.8015e-06
12:95746975 C T 1.418494 -2.0166e-05
12:95747786 A C 1.579231 -3.7255e-05
12:95748327 C T 0.301164 -2.4572e-05
12:95751584 C G 0.084083 9.0555e-05
12:95758015 G T 0.068192 1.0914e-05
12:95758626 G A 1.075852 2.3526e-05
12:95768187 C G 0.218993 -1.2012e-05
12:95771344 G A 1.611556 -2.4518e-05
12:95777377 A G 1.303537 2.2169e-05
12:95777714 T G 0.154774 -3.6820e-05
12:95781819 G T 0.072499 -1.8180e-07
12:95787373 C A 1.734469 1.0542e-05
12:95791552 A G 1.244304 4.1430e-05
12:95794033 C T 1.976104 1.3224e-05
12:95801560 A G 0.463140 2.7147e-06
12:95802691 C A 0.624516 -3.4512e-06
12:95804005 A G 0.246404 -1.7889e-05
12:95804973 T C 0.127253 -8.9577e-06
12:95805205 T C 0.161168 -4.3272e-06
12:95813566 G A 0.122361 -1.5229e-05
12:95822708 G A 0.721904 -2.2113e-05
12:95823323 A G 0.250909 -1.6074e-05
12:95830338 T C 0.653648 4.3120e-06
12:95834579 A G 0.073388 -8.4989e-06
12:95837651 C T 0.041728 2.6651e-06
12:95838422 G T 0.363799 -1.0949e-05
12:95852245 T G 0.065747 -2.0550e-05
12:95863505 T C 0.410636 -2.9156e-06
12:95866850 G C 1.529978 -4.5423e-05
12:95871653 C T 0.118826 -4.9477e-07
12:95878179 C T 0.034396 2.4145e-05
12:95880811 A G 0.036003 3.0605e-07
12:95880955 T C 0.412908 2.8118e-05
12:95882505 G A 0.161963 2.1487e-06
12:95897653 T G 0.024636 8.2506e-06
12:95906147 A G 0.125584 4.1318e-05
12:95907193 T C 0.250068 -7.9016e-07
12:95907834 G A 0.067166 1.4807e-06
12:95915763 G A 0.141940 2.6076e-05
12:95924641 A G 0.037431 -5.5573e-06
12:95927037 G A 0.245492 -9.4160e-06
12:95927762 C T 1.075556 2.6607e-05
12:95930681 G C 0.945363 -1.5657e-05
12:95931697 C T 0.283390 2.7785e-05
12:95931927 T C 0.058129 -1.3163e-05
12:95938336 G T 0.608063 1.8398e-05
12:95941907 A C 0.941660 4.3217e-06
12:95943309 T C 0.032815 -1.0790e-05
12:95944633 T C 0.267362 5.9898e-05
12:95953374 T C 0.035490 -9.7683e-05
12:95953645 G A 0.049080 -1.6368e-05
12:95953790 T C 0.089319 -8.2643e-06
12:95959234 C T 1.211229 6.4626e-05
12:95959291 G A 0.073275 5.5852e-06
12:95959788 G A 0.023292 3.4920e-06
12:95962808 G A 0.782478 -2.3522e-07
12:95962921 G A 0.067474 2.8138e-05
12:95971046 T C 0.840860 -9.2128e-06
12:95972221 A G 0.333382 6.3072e-05
12:95975986 G A 1.383692 -6.6875e-06
12:95982784 A C 0.496381 -3.4018e-05
12:95985275 T C 0.050297 -2.0642e-05
12:95988375 G T 0.174317 -1.8139e-05
12:95988765 G A 0.173807 9.2094e-05
12:95989561 G A 0.092366 -2.7234e-05
12:95990755 T C 1.253161 -6.8779e-06
12:95995906 C T 0.469619 -1.3829e-05
12:96001575 T C 0.058438 -1.1618e-05
12:96002445 T C 0.979671 -6.5932e-06
12:96006122 C T 0.023094 8.3150e-06
12:96007150 T G 0.392050 -1.3731e-05
12:96014096 C G 1.410220 -2.4032e-05
12:96014785 G A 0.566598 5.1216e-06
12:96015637 C T 0.158838 -1.6960e-05
12:96015893 C T 0.674752 5.5682e-06
12:96017437 T C 0.593954 1.4614e-05
12:96017678 T C 0.319866 -1.7665e-05
12:96027323 G A 0.619687 -1.3309e-05
12:96027759 G A 0.606950 7.8945e-06
12:96029331 T C 1.315777 -2.1184e-05
12:96033647 G A 1.595697 -3.4146e-06
12:96035077 A G 0.081275 -7.4932e-06
12:96035572 C T 0.931909 -2.1164e-05
12:96036307 G A 0.762198 1.1462e-05
12:96041386 C T 0.136932 -4.3067e-05
12:96041527 T C 0.080776 -2.2038e-05
12:96042973 C T 0.168809 2.9593e-05
12:96043377 C A 1.571353 -1.8405e-05
12:96046090 G A 0.440881 8.1108e-06
12:96046686 T G 0.579705 1.8536e-05
12:96046725 C T 0.763561 2.7572e-05
12:96046854 C A 0.048593 1.9582e-05
12:96051177 C T 0.101487 -1.0001e-05
12:96052142 T C 0.046480 2.4329e-05
12:96052721 A G 0.829760 1.0048e-05
12:96055249 G A 0.046639 2.5854e-05
12:96057123 G A 0.620975 1.7781e-05
12:96058277 G A 0.729980 -9.3896e-06
12:96062399 A G 0.046432 1.3048e-05
12:96065559 C T 0.046954 2.3293e-05
12:96066092 A C 0.333207 4.3213e-06
12:96068352 C G 0.047016 2.4299e-05
12:96068652 C A 0.048872 3.4953e-05
12:96069517 T C 1.643900 -1.2336e-06
12:96071320 C T 0.298853 -2.1151e-05
12:96071394 C T 0.047856 2.7826e-05
12:96076350 C T 0.076890 -2.4291e-05
12:96077312 T C 0.532565 1.2166e-05
12:96077822 A G 0.097884 4.8499e-05
12:96083551 A G 0.582658 -7.7476e-06
12:96084323 A G 0.645075 -1.4692e-05
12:96087869 C T 1.832833 -7.0078e-06
12:96088304 T C 0.607223 -3.1676e-05
12:96088546 G A 0.530196 2.0909e-05
12:96091058 G A 0.460255 -6.1249e-05
12:96093084 T C 0.026755 9.2239e-07
12:96096424 G A 0.040209 1.1211e-05
12:96096575 T C 0.169341 -1.4009e-05
12:96098422 T G 0.037311 1.5513e-05
12:96104461 A G 0.285639 5.0185e-04
12:96108758 T C 0.733797 -4.7074e-06
12:96116953 T G 1.648704 2.8449e-05
12:96119439 A G 1.011276 1.3984e-04
12:96126968 A T 0.054192 -1.2767e-06
12:96128978 A G 0.020523 -1.1944e-05
12:96131895 G A 0.353500 3.7443e-05
12:96132675 C T 0.090198 -3.0174e-07
12:96134007 A G 0.052186 -1.6459e-05
12:96134174 A G 0.022124 -1.1378e-05
12:96134818 A G 0.030092 -8.6794e-06
12:96138257 G A 1.711732 1.8730e-05
12:96138732 T C 0.050995 -2.8759e-06
12:96139671 G A 0.023578 -1.4099e-05
12:96139686 T C 0.022072 -1.0718e-05
12:96150670 T C 0.035788 1.8266e-05
12:96154260 T C 1.086313 3.7515e-06
12:96154795 G A 0.060606 -5.9163e-06
12:96159659 T C 0.092827 -9.1986e-06
12:96160225 A G 0.022273 -1.4198e-05
12:96162740 A G 0.699313 -3.5739e-05
12:96166494 C G 1.721690 2.9456e-05
12:96167185 C A 0.035474 -6.6466e-06
12:96177188 C T 1.338611 -1.7333e-06
12:96177988 A G 1.722608 2.7401e-05
12:96179598 T G 0.057428 2.0331e-06
12:96180385 A G 0.048661 -1.6242e-05
12:96182636 C A 0.165592 2.0307e-05
12:96185312 A G 0.037817 -5.6059e-06
12:96191113 G A 0.034948 -7.6202e-06
12:96191712 G A 0.889558 -1.9167e-05
12:96204323 A G 0.047292 -1.4543e-05
12:96204979 C T 0.518985 3.4004e-06
12:96208270 T C 0.122319 4.9651e-05
12:96215828 C A 0.386581 5.7927e-06
12:96221897 C T 0.030667 -2.2599e-05
12:96222568 T C 0.046490 -1.1814e-05
12:96227781 G C 0.211894 1.5211e-05
12:96231729 C A 0.080295 -4.6666e-05
12:96232019 T C 0.033036 -7.4662e-06
12:96243051 A G 0.086297 5.2446e-05
12:96245526 C T 0.115061 -1.3468e-05
12:96247316 T G 0.883504 2.8689e-05
12:96248724 T C 0.033189 -3.5999e-06
12:96249476 C A 1.623413 2.8726e-05
12:96257060 C T 0.038382 1.8720e-05
12:96257692 C A 0.038103 2.2760e-05
12:96258520 G A 0.032484 -8.8804e-06
12:96260474 A C 1.166410 5.8127e-06
12:96260947 G A 0.845693 2.0860e-05
12:96262560 A G 0.035104 -1.0648e-05
12:96266035 C T 0.308740 -1.2662e-05
12:96270455 C T 0.038612 1.5245e-05
12:96270621 C T 0.032241 -4.6187e-06
12:96271428 C T 1.583486 2.3891e-05
12:96272463 A G 0.386617 1.4298e-05
12:96281291 G A 0.032971 -6.4871e-06
12:96283379 T G 0.032328 -7.2217e-06
12:96284650 G A 1.397448 9.4554e-06
12:96288585 G A 0.327390 -1.0383e-05
12:96288860 C T 0.330097 -8.2117e-06
12:96289206 G A 0.086553 1.0050e-05
12:96291983 A G 0.062245 3.0414e-05
12:96294278 A C 0.338147 -1.0498e-05
12:96294289 C T 0.051813 -3.2187e-06
12:96305115 T G 0.061794 2.5296e-05
12:96307670 G A 0.217600 -1.2641e-06
12:96308017 T G 0.033007 -6.0975e-06
12:96308251 T C 0.093353 -2.1015e-05
12:96308801 A G 0.051119 -3.5435e-06
12:96309205 G A 0.079510 1.2596e-05
12:96312686 A C 0.253200 7.4496e-06
12:96316372 A C 0.919497 -1.3329e-04
12:96317224 G A 1.203130 -1.4193e-04
12:96323436 G T 0.061859 1.9051e-05
12:96329056 G A 0.043124 -1.7355e-05
12:96333513 C T 0.045516 1.2330e-05
12:96334255 C G 0.042264 7.6477e-06
12:96334292 C T 0.020478 1.1043e-05
12:96337183 G A 1.146598 -1.7390e-04
12:96346594 C T 0.523094 -2.1317e-05
12:96355661 G A 0.036496 -8.5989e-06
12:96359301 G T 1.288177 -5.0578e-05
12:96360473 T C 0.154326 -2.6700e-05
12:96366511 C T 0.067020 -2.9491e-05
12:96367393 T C 0.087060 8.7146e-06
12:96367480 C A 0.088033 7.4899e-08
12:96367900 T G 0.366285 6.5736e-06
12:96368255 G A 0.100517 -7.6080e-06
12:96371005 A C 0.465591 -1.2317e-05
12:96372058 G A 0.089069 1.6001e-05
12:96373230 T G 1.877220 -4.9117e-05
12:96374614 T C 1.541972 -5.9781e-06
12:96375682 C T 1.167390 7.5897e-07
12:96384031 T C 0.236267 -2.2056e-05
12:96384139 C T 0.215253 4.2249e-06
12:96384249 C T 0.236718 1.6135e-06
12:96387328 A G 0.097748 8.3550e-06
12:96388083 G T 0.117561 -8.4402e-06
12:96390890 A G 0.091364 8.4721e-06
12:96391363 T C 0.069367 -5.6844e-06
12:96391652 T G 0.140573 -2.1785e-06
12:96392257 C T 0.032163 -1.0728e-05
12:96393261 G A 0.615129 1.0845e-05
12:96393496 T G 0.032718 -8.7023e-06
12:96398777 T A 0.056594 -1.0962e-05
12:96403199 A G 0.839939 -8.6461e-06
12:96405906 G A 0.152469 -1.0459e-05
12:96421569 A G 0.052933 1.8554e-05
12:96421921 C T 0.141099 5.1385e-05
12:96429795 T C 0.022695 -2.8593e-05
12:96435239 C T 0.391125 1.7442e-05
12:96437554 A G 1.537648 8.7229e-05
12:96438553 A G 1.459132 1.0630e-04
12:96440613 C A 0.444315 3.5806e-05
12:96440950 G A 0.050252 1.8775e-05
12:96441222 T C 0.037304 4.2358e-06
12:96442525 T C 0.339653 3.4435e-05
12:96446216 A C 0.210015 3.0276e-05
12:96451687 G A 0.993638 2.5914e-05
12:96454503 C G 0.020900 -1.4061e-05
12:96456043 T C 0.109391 -2.2914e-06
12:96459342 A C 0.830850 2.4497e-05
12:96461306 C T 0.296535 2.5793e-05
12:96464620 G A 0.385724 -5.6652e-05
12:96473904 C T 0.074927 -5.0465e-06
12:96479267 C G 0.251431 -1.2466e-05
12:96486620 G T 0.277187 1.0671e-05
12:96492448 G A 1.034292 2.9183e-05
12:96492561 C T 0.062966 -7.3890e-06
12:96498151 C A 0.039505 -2.1996e-05
12:96501748 T C 1.958830 1.5051e-05
12:96502069 C G 0.020465 -1.3586e-05
12:96502129 A C 1.922795 3.5256e-05
12:96506861 A G 0.040605 1.4206e-07
12:96507755 T C 0.531536 8.1986e-06
12:96508826 G A 0.264278 1.2150e-05
12:96510581 G A 0.268530 -2.9129e-06
12:96515297 C A 0.039450 -2.0753e-06
12:96516964 G A 0.040742 -1.9307e-05
12:96521101 G T 0.086946 -1.1754e-05
12:96521387 T C 0.033068 5.8074e-06
12:96521506 T C 0.231489 3.7610e-05
12:96522727 C T 0.045847 -1.0311e-05
12:96524773 G A 0.169111 1.5217e-06
12:96527970 A C 0.062356 2.6920e-05
12:96528235 G C 0.789200 4.0863e-06
12:96531464 C T 0.041267 -3.1281e-05
12:96536025 G A 0.111699 2.0016e-05
12:96538924 C T 0.085015 -8.8250e-06
12:96541397 A G 0.263658 2.6097e-05
12:96543125 A G 0.049531 2.1506e-05
12:96546049 C G 0.346868 -8.1829e-06
12:96546238 A G 0.075586 1.2865e-05
12:96547502 G A 0.648432 1.0390e-05
12:96549225 G A 0.026694 -2.0245e-05
12:96549634 T C 1.487955 2.3289e-05
12:96549988 T C 0.235342 -2.2216e-05
12:96551188 C T 0.255521 3.0266e-06
12:96556961 T C 1.505541 -5.0074e-05
12:96559666 C A 0.173954 -2.9942e-05
12:96560273 A G 0.032578 -3.4615e-05
12:96561741 G A 0.376967 7.2317e-06
12:96580772 C T 0.090906 7.7756e-06
12:96581717 A G 0.025175 -2.7914e-05
12:96583858 A G 0.053202 9.0080e-07
12:96592673 T C 1.747679 -7.0591e-06
12:96605705 G A 0.025834 -4.1622e-05
12:96606954 A G 0.361536 2.0972e-05
12:96613764 T C 0.518384 9.9701e-06
12:96614125 T C 0.591253 -1.3934e-05
12:96624299 T C 1.555857 -1.5458e-05
12:96625026 G A 0.128541 -7.9326e-05
12:96635889 A G 0.075589 -1.6285e-05
12:96639739 G A 1.136140 6.0481e-05
12:96641016 T C 0.036016 -1.1074e-05
12:96647684 A T 0.057367 9.5980e-06
12:96651079 C T 0.151671 3.6476e-05
12:96651259 T C 1.766495 -2.2282e-05
12:96660985 G A 0.045532 -4.5672e-05
12:96666432 A G 0.124607 2.5364e-05
12:96666952 G A 0.078198 1.0938e-05
12:96676057 G T 0.629739 -5.3258e-06
12:96676330 A C 0.189297 -9.6670e-06
12:96687857 C T 0.029414 -1.5527e-05
12:96697974 C T 0.273467 -2.6789e-05
12:96709447 A C 0.059483 4.3933e-05
12:96716063 T C 0.686301 7.1199e-07
12:96717392 C T 1.729094 -1.8543e-05
12:96720751 C T 0.065098 -2.5946e-05
12:96751595 G C 0.119213 -5.3541e-05
12:96761827 T C 0.161249 1.3869e-06
12:96764038 A C 0.200073 -2.1123e-05
12:96771371 T C 0.049606 1.3004e-05
12:96789609 G A 0.826709 1.2258e-05
12:96801993 G A 0.062336 5.1723e-06
12:96802967 G T 0.034789 1.5156e-05
12:96803749 G A 0.044052 -1.1393e-05
12:96804097 G A 0.064238 9.2816e-06
12:96805955 A G 0.062206 8.3464e-06
12:96807917 C T 0.665391 8.7925e-05
12:96809924 G A 0.804309 2.1808e-04
12:96810612 G T 0.102539 1.3953e-05
12:96813907 T C 1.332382 1.2230e-05
12:96816730 T C 0.058824 2.7626e-05
12:96817059 A G 0.124951 -4.0553e-05
12:96817422 G A 0.285250 3.1115e-05
12:96819204 A G 0.134303 6.9057e-05
12:96819423 A G 0.353766 -4.1189e-05
12:96821296 A G 1.631118 -3.2148e-06
12:96823132 G A 0.069529 8.4681e-06
12:96828112 T C 0.044555 -4.5657e-06
12:96831209 T C 0.590847 9.7983e-06
12:96839993 A G 0.041271 1.6522e-05
12:96846372 A G 0.074274 -8.1841e-06
12:96846880 A G 0.305656 -1.4365e-05
12:96850809 C G 0.111153 -2.2433e-05
12:96851549 G A 0.247631 -1.1814e-05
12:96857112 T C 0.055173 -1.3917e-06
12:96865807 C T 0.062745 2.9011e-05
12:96869737 T G 0.970356 -3.8629e-06
12:96870960 A G 0.020621 -8.8769e-06
12:96880553 A G 1.716182 -1.9786e-05
12:96883627 A G 0.050528 2.0826e-05
12:96895561 C T 0.033052 -3.9898e-07
12:96896410 A G 0.074910 -2.7208e-06
12:96907972 T C 0.266563 -3.8760e-06
12:96915152 A G 0.096742 -6.4877e-06
12:96927637 C A 0.062359 -8.8382e-06
12:96928024 A G 0.034601 -9.5301e-06
12:96935879 G T 0.944464 -2.1798e-05
12:96938125 G A 0.024191 8.2602e-06
12:96942299 A G 0.107245 -2.6559e-06
12:96946730 T G 0.077819 8.6812e-06
12:96949772 A G 0.096411 -7.3913e-06
12:96964170 G A 0.135374 -2.2867e-06
12:96965215 A G 0.284380 -1.3447e-05
12:96974751 G A 0.120281 -1.5076e-05
12:96979616 A G 0.076128 2.2380e-06
12:96999128 G A 1.282945 -1.4492e-05
12:97015066 C T 0.330003 -2.4562e-05
12:97015205 A G 0.195447 2.5733e-06
12:97021269 G T 0.882482 -4.5810e-06
12:97038879 A G 0.036240 9.7014e-07
12:97045481 T C 0.285263 -8.0271e-06
12:97048528 A C 0.023023 -1.3027e-05
12:97053902 C T 0.226169 7.4766e-05
12:97053965 C T 0.395994 3.2200e-07
12:97063015 A G 0.106044 -1.8780e-05
12:97063363 A G 0.026054 -2.3694e-06
12:97064014 T C 1.688888 -1.2716e-05
12:97066586 C T 0.037009 1.8136e-05
12:97066699 C T 0.337751 -8.4216e-06
12:97067277 A G 0.075887 5.1112e-06
12:97074137 A G 0.046263 -3.1094e-05
12:97088928 T C 0.060811 -1.3524e-05
12:97095448 A C 1.608404 1.3159e-05
12:97102578 A G 1.612643 1.7252e-05
12:97108693 A G 0.021939 -7.0278e-08
12:97109289 G C 1.358443 3.2339e-06
12:97114231 A G 0.075855 2.8584e-06
12:97130582 G A 0.023772 1.7776e-05
12:97134202 G A 0.071616 2.8391e-06
12:97136218 C T 0.589870 8.9802e-06
12:97136239 A G 1.588764 1.5401e-05
12:97153533 T C 0.056442 -5.7015e-06
12:97167292 C T 0.693607 9.1086e-06
12:97174817 A G 0.223407 8.0845e-06
12:97193367 G T 0.167011 -7.8012e-07
12:97201539 T G 0.150525 3.7129e-06
12:97204214 A G 0.122897 1.0261e-05
12:97205338 C T 0.691663 1.3780e-05
12:97205642 T C 0.043251 -2.3955e-05
12:97225035 A G 0.031945 1.8153e-05
12:97230424 T C 0.191939 -2.3266e-06
12:97231171 A T 0.659328 1.2646e-05
12:97231553 T C 0.067594 2.4891e-05
12:97234690 A G 0.062466 -1.7079e-05
12:97262703 A G 1.085641 -4.7141e-07
12:97288094 C T 0.186541 2.2093e-05
12:97300483 A G 0.029193 -1.1340e-05
12:97302313 C T 1.770384 6.2574e-06
12:97305338 T C 0.947294 2.1406e-06
12:97330303 G C 0.028956 1.9251e-05
12:97342196 T C 0.143248 2.3659e-05
12:97342589 A G 0.026178 -1.7343e-05
12:97348769 A G 0.021448 -1.7151e-05
12:97349366 A C 0.056494 -9.8347e-06
12:97357224 A G 0.020416 5.2928e-05
12:97363029 T C 0.034837 -9.5224e-06
12:97364347 T G 1.598293 -1.6909e-05
12:97365718 A G 0.039096 -2.4240e-05
12:97366544 C T 0.582350 -1.9868e-05
12:97367815 G A 0.031377 -1.0235e-05
12:97369918 T C 0.024379 3.2658e-06
12:97373738 A G 0.142271 5.6231e-05
12:97374049 G A 0.864779 -1.1250e-05
12:97401582 G C 0.036029 -8.5795e-06
12:97401896 C T 0.686168 -2.0654e-05
12:97404972 G T 0.800658 -2.7564e-05
12:97405652 C T 0.035931 -5.0491e-06
12:97407468 A G 0.027927 1.6586e-05
12:97408540 A G 0.035873 -7.6692e-06
12:97409380 T C 0.273789 -3.4176e-06
12:97416838 A G 0.046857 3.4971e-07
12:97419114 C T 0.063099 4.7672e-05
12:97419425 A G 0.035000 -1.2398e-05
12:97429420 A G 0.750831 2.3927e-05
12:97429607 A G 0.124179 -1.8378e-05
12:97430164 C T 0.053290 -1.2569e-05
12:97434220 C A 1.320749 -1.1544e-05
12:97435991 C A 1.110605 1.4473e-05
12:97436142 T C 0.103681 7.3704e-07
12:97437747 T C 0.152560 -2.8411e-05
12:97441696 C T 0.077546 -3.2242e-05
12:97443339 A G 0.029592 1.4867e-06
12:97443615 A C 0.114344 -8.4589e-06
12:97445226 A G 0.080506 -3.3842e-05
12:97446141 T C 1.757108 4.6727e-06
12:97469268 A G 0.196519 3.1199e-05
12:97472265 T C 0.343980 2.3885e-05
12:97477577 A G 0.068107 -1.1183e-05
12:97479935 T C 0.102059 -5.0721e-05
12:97480654 G A 0.926170 1.7844e-05
12:97484901 T C 0.157014 1.7483e-05
12:97491461 T C 0.434610 3.1060e-05
12:97494701 A G 1.666452 9.1199e-06
12:97494878 C T 0.045565 -4.3311e-05
12:97495591 A G 0.033526 8.7318e-06
12:97506357 A G 1.048820 -5.3913e-05
12:97514706 G T 0.451306 2.4012e-05
12:97523530 G C 0.107440 3.9635e-06
12:97531465 A G 0.324313 -3.9100e-05
12:97537367 T C 0.169377 1.0536e-05
12:97543280 T C 0.081983 4.5039e-06
12:97544225 T C 0.350322 2.8307e-05
12:97562657 A C 0.053738 -3.2699e-06
12:97588173 T G 0.957820 -4.3449e-05
12:97591525 A G 0.071707 -1.9357e-05
12:97593496 T C 1.335661 -4.2265e-05
12:97593784 G A 0.083294 -2.7518e-05
12:97595484 A G 0.189053 6.1971e-05
12:97596534 G A 0.233576 9.3380e-06
12:97612506 A G 0.093058 -1.7444e-05
12:97613664 G A 0.055783 6.6406e-06
12:97615071 A G 0.049272 -3.5656e-05
12:97625534 G C 0.030400 -3.6188e-06
12:97636923 T C 0.109173 -1.9140e-05
12:97639144 G A 1.434230 1.0318e-05
12:97645556 G A 0.067731 1.1060e-05
12:97660291 T C 0.135870 3.8395e-05
12:97663718 G A 0.030021 -4.6324e-06
12:97666452 G A 0.296617 -8.5342e-06
12:97672354 A C 0.111234 4.6001e-06
12:97673406 T C 1.019352 9.6297e-06
12:97681974 A G 0.270277 1.8385e-05
12:97682011 G A 0.211329 -1.0270e-05
12:97684605 A G 0.025976 -8.4710e-06
12:97684882 T C 0.115250 -3.8878e-05
12:97685057 A G 0.154667 1.9059e-05
12:97686246 G A 0.112786 9.5155e-05
12:97689342 A G 0.264041 -9.1952e-05
12:97689641 T G 0.553021 2.3516e-05
12:97689768 T C 0.697106 -1.1551e-04
12:97691687 A G 0.229376 -1.0929e-05
12:97694801 T C 0.055211 2.6226e-05
12:97697241 T C 0.066020 3.9674e-05
12:97704479 G A 0.082006 3.0121e-06
12:97709900 G A 0.069198 -2.4017e-05
12:97713559 A G 0.204098 1.1505e-05
12:97715008 G A 0.221122 3.4595e-05
12:97716741 T C 0.061418 -2.1584e-05
12:97718018 C A 1.429747 4.9090e-06
12:97719283 C T 1.965971 -2.3865e-05
12:97720902 C A 0.264184 2.7445e-05
12:97722178 A G 1.075332 -9.0892e-06
12:97723288 G A 0.066565 2.3121e-05
12:97726294 A G 0.127597 -4.1139e-06
12:97727066 G T 0.088040 1.6486e-05
12:97740429 T C 0.082986 6.1397e-06
12:97740739 T C 1.712030 -2.1327e-05
12:97749693 A G 1.248906 3.1778e-06
12:97750178 A G 0.195619 -2.1625e-05
12:97756617 T C 0.063540 1.0814e-05
12:97756861 A C 0.337907 -9.2972e-06
12:97758724 C T 0.242593 -1.3122e-05
12:97758782 T C 0.297434 2.9609e-05
12:97762977 G A 0.470609 -1.6647e-05
12:97774381 G C 0.153278 1.5834e-05
12:97778819 C G 0.063501 3.7173e-05
12:97779335 T C 0.685551 -5.7726e-06
12:97783756 A G 0.228727 5.0286e-07
12:97787061 A G 0.474053 1.0581e-05
12:97791486 T C 0.814284 -1.0492e-05
12:97792098 C G 0.066887 -4.0160e-05
12:97792745 T G 1.056435 -1.4660e-05
12:97794025 A G 0.151447 1.1841e-05
12:97795380 G T 1.309233 6.9341e-06
12:97795501 G A 0.599932 2.9409e-05
12:97797021 T G 0.563777 2.6871e-05
12:97797740 T C 0.091101 4.2970e-05
12:97800076 T C 0.410672 4.8460e-05
12:97800882 T C 0.028067 5.5674e-05
12:97801072 A G 0.300158 4.5951e-06
12:97806525 G A 0.101958 7.3854e-05
12:97806804 T C 0.029904 -6.3442e-06
12:97807827 A G 0.577595 1.1178e-05
12:97809434 C T 0.077780 2.2024e-05
12:97813989 G C 0.058870 8.8851e-06
12:97815339 A G 0.110942 -2.6351e-06
12:97816038 G A 0.200141 7.5603e-06
12:97817786 A C 0.311200 7.1848e-06
12:97821615 A G 0.412058 2.4179e-05
12:97839545 G C 0.049165 -4.9415e-07
12:97846542 C A 0.154560 2.1365e-05
12:97851002 T C 0.114396 -1.8765e-05
12:97851435 A G 0.705740 3.4387e-05
12:97854002 T G 0.030787 2.8231e-05
12:97858355 G A 1.867905 -1.0388e-05
12:97862210 C T 0.365908 1.3011e-05
12:97864638 T C 0.262162 2.7151e-05
12:97866845 C T 0.028794 7.4426e-06
12:97870745 C T 0.528125 -4.6465e-06
12:97872061 A G 1.697096 2.6649e-06
12:97872863 T C 1.115113 -3.8389e-05
12:97873332 G A 0.033896 -2.1032e-05
12:97878915 C T 0.042540 1.1793e-04
12:97879002 C T 0.162178 6.3922e-06
12:97879475 G A 0.400808 3.4839e-05
12:97880058 C T 1.651187 -8.9814e-06
12:97882765 G A 0.324751 4.0358e-05
12:97895506 A G 0.065585 -5.3977e-06
12:97900380 G A 0.042725 1.2726e-04
12:97901353 G C 1.571210 -2.5814e-05
12:97904260 C T 0.083314 -8.0347e-06
12:97907576 G A 0.520160 2.2156e-05
12:97915711 C T 0.087741 5.8812e-06
12:97918277 G T 0.174100 8.9876e-06
12:97920694 G A 1.716821 -8.9769e-06
12:97931637 C T 0.087722 -1.7236e-05
12:97939600 A G 0.066513 -1.3695e-05
12:97949337 T C 0.118473 -1.7445e-05
12:97951036 A G 0.066280 -7.2629e-06
12:97951882 T G 0.301404 1.7809e-05
12:97960061 T C 0.169779 9.4772e-06
12:97962180 T C 0.036769 -5.6429e-06
12:97968521 C T 1.751509 -6.3330e-06
12:97968688 C T 0.208080 6.2668e-06
12:97968823 A C 0.035305 1.0834e-06
12:97969111 C T 0.288866 2.2884e-05
12:97974575 G A 0.041219 -1.1448e-05
12:97985535 T C 0.071116 -3.5010e-08
12:97991621 T C 0.034562 -1.8357e-05
12:97992083 A G 0.072190 1.2414e-05
12:98004485 T C 0.211732 2.2972e-05
12:98010126 G A 0.536379 -1.5476e-05
12:98014440 T G 1.688251 -3.7363e-05
12:98018807 G C 0.044400 1.7613e-05
12:98030420 A G 0.132138 2.0894e-05
12:98034290 G A 1.536986 8.5029e-07
12:98034361 T C 0.053712 2.2052e-07
12:98036741 T C 0.070928 -7.8896e-06
12:98037419 C A 0.025090 2.2181e-05
12:98042497 G A 0.034626 4.3280e-06
12:98042545 C T 1.457158 -2.0689e-05
12:98052499 C T 0.089510 1.0956e-05
12:98060066 T C 1.015414 -3.3923e-05
12:98076091 C T 0.142430 3.2440e-05
12:98082037 T C 0.581756 1.4618e-05
12:98082353 A G 0.811622 -2.2032e-05
12:98084248 A G 0.021036 2.6426e-05
12:98093557 T G 0.256703 9.7916e-07
12:98097500 T G 0.046694 3.1542e-05
12:98105133 C A 1.084859 -5.1812e-07
12:98110976 C T 0.073021 2.0154e-05
12:98125747 A G 0.080214 -3.8512e-06
12:98126765 C A 0.903885 -2.2935e-05
12:98127600 T A 0.038632 -1.8196e-05
12:98129675 G T 0.047357 1.2537e-05
12:98134238 A G 0.071359 8.2844e-06
12:98138120 T C 0.060483 -2.3910e-08
12:98142843 A G 0.116928 3.2276e-05
12:98153410 G A 0.022393 1.7160e-05
12:98153891 C T 0.203822 1.3648e-05
12:98157384 C T 0.061271 2.3865e-07
12:98161296 C T 0.335849 -1.9376e-05
12:98164536 T G 0.069039 5.0394e-05
12:98169501 A C 0.173882 6.1210e-07
12:98169658 G A 0.042627 -2.8257e-05
12:98170600 A G 0.071197 1.1379e-05
12:98178684 G A 0.057471 3.6037e-05
12:98188217 A G 0.055861 -7.0105e-06
12:98188893 G A 0.130881 4.4878e-05
12:98189320 G A 0.080191 2.4107e-06
12:98190477 T G 0.339776 1.9391e-05
12:98191847 T C 0.333827 -1.0464e-05
12:98195493 G A 0.058042 2.4351e-05
12:98196821 G A 1.175969 7.5102e-06
12:98207977 T C 0.394903 3.7518e-07
12:98208179 C G 0.098842 -2.6597e-05
12:98209487 T C 0.103961 3.5202e-05
12:98214635 C T 0.252889 -9.1976e-06
12:98217204 A G 0.061242 -3.3868e-06
12:98219146 G A 0.111423 -2.1106e-06
12:98219791 G T 1.246329 2.5437e-05
12:98224025 G T 0.378509 -1.6183e-05
12:98230480 A C 0.036944 -2.6697e-05
12:98233848 A C 0.121488 7.1475e-06
12:98236224 G A 1.251707 2.2037e-05
12:98240252 A C 0.038642 1.0417e-05
12:98242161 T C 0.262500 2.0350e-06
12:98245210 A C 0.348917 1.8581e-05
12:98248254 T C 0.268969 -7.8797e-06
12:98259397 C T 0.833272 -3.3680e-05
12:98259565 C T 0.245985 3.5991e-05
12:98259573 G T 0.027138 -1.3730e-05
12:98265464 A G 1.609566 8.7182e-07
12:98270779 G T 0.789648 4.4714e-05
12:98271888 C T 0.030712 5.8587e-08
12:98281351 T C 0.069250 -2.5188e-05
12:98295369 C T 0.304011 -1.5541e-05
12:98295463 A G 0.183535 -5.8721e-06
12:98296838 A T 0.360290 -1.5255e-05
12:98309053 C G 0.053634 -2.6803e-06
12:98309252 C T 1.033020 -5.3756e-05
12:98317307 T G 0.055289 2.0600e-05
12:98318098 G T 0.025684 -1.6012e-05
12:98324983 C T 0.309876 -2.6373e-05
12:98326981 A C 0.031975 1.5180e-05
12:98330355 C T 0.234196 5.4348e-05
12:98334501 A G 0.034026 -1.1542e-05
12:98337096 G A 0.059210 -1.9121e-05
12:98342140 A G 0.047772 1.5675e-05
12:98343512 A G 0.286181 9.4467e-05
12:98353901 C G 1.012526 7.1374e-05
12:98356665 T C 0.032812 -3.9064e-05
12:98356929 T C 0.067847 -2.0956e-05
12:98362047 G A 0.095771 -1.1334e-05
12:98380281 C T 0.980269 6.3735e-05
12:98384575 A G 0.023990 -2.0188e-05
12:98386060 G A 0.637850 -5.5337e-05
12:98387599 C T 0.761844 1.2442e-05
12:98391616 C A 0.114182 -1.9265e-05
12:98405126 T G 0.144783 -3.4561e-07
12:98410795 G A 0.351439 -1.5940e-05
12:98419170 G A 0.255271 -1.7966e-05
12:98427458 C T 0.265301 3.0765e-05
12:98429169 T G 0.054205 -9.4197e-06
12:98445040 T C 0.024431 -2.2131e-05
12:98448042 A G 0.024821 1.0207e-05
12:98453317 G A 0.033935 1.9765e-06
12:98462722 T C 0.048379 1.4563e-05
12:98469150 G A 0.273545 1.8356e-04
12:98469551 G T 0.023191 -5.5170e-06
12:98469903 A G 1.638191 1.5492e-05
12:98475240 G C 0.033260 1.9841e-05
12:98488292 T C 0.631372 -5.0292e-05
12:98491483 A G 0.030073 2.1297e-08
12:98492750 A G 0.056688 -1.6471e-05
12:98494973 C T 0.095051 -1.0118e-05
12:98495712 T C 0.192033 2.0898e-05
12:98502656 C T 0.043410 -5.2583e-06
12:98511409 C T 0.148918 1.5402e-04
12:98535971 T G 0.058814 1.4081e-05
12:98538752 C T 0.091834 2.0804e-05
12:98542183 T C 0.923694 5.9380e-05
12:98543258 G A 0.953903 8.0282e-05
12:98548358 C T 0.376204 8.0327e-06
12:98556429 C T 0.034403 -1.3015e-05
12:98556470 G A 0.031046 -2.3101e-06
12:98558710 T C 0.022309 1.8807e-05
12:98562574 C G 0.038249 -3.3813e-05
12:98564508 G C 0.178219 -2.6635e-06
12:98570133 A C 0.633647 -1.3373e-05
12:98573800 C T 0.021549 -3.5479e-05
12:98574428 T C 1.548509 2.4104e-06
12:98578513 A T 0.210716 -6.2783e-06
12:98579198 G A 0.101572 -1.2384e-05
12:98579440 A C 0.921863 1.9854e-05
12:98579587 T C 0.086089 3.7172e-05
12:98580553 T C 0.331392 -3.7041e-05
12:98583493 A G 0.039567 -1.2028e-05
12:98585948 C G 0.025603 1.4053e-05
12:98588018 A C 0.064572 4.3995e-05
12:98588348 C T 0.213559 -3.1657e-05
12:98588565 G A 0.478558 -3.9115e-05
12:98590885 A C 0.100562 -2.5262e-06
12:98591672 C T 0.169331 2.9450e-05
12:98592850 T C 0.110816 -1.5803e-05
12:98602892 A G 0.026061 3.9280e-05
12:98604789 C T 1.756651 -8.0630e-06
12:98607198 T C 1.285775 -2.2018e-05
12:98610197 T C 0.569639 -3.0561e-05
12:98623079 T C 0.122682 -2.8696e-05
12:98624008 G A 1.946064 -2.4049e-05
12:98628986 C T 1.003502 2.8527e-06
12:98649725 G A 0.045643 8.6684e-06
12:98651086 G A 1.807831 -3.0320e-05
12:98653194 C T 0.021591 5.5841e-06
12:98656422 G A 0.060522 -6.3926e-06
12:98656458 A G 0.469577 1.0381e-06
12:98660743 A G 0.244648 2.1467e-05
12:98667948 C T 0.020929 -4.8212e-06
12:98675197 C T 0.052368 3.9468e-05
12:98678116 G T 1.815988 -2.6344e-05
12:98679437 G A 0.083385 -6.0097e-07
12:98692147 T C 0.055023 -2.1019e-06
12:98694067 G A 0.049236 -3.3484e-05
12:98694869 C T 0.469411 -1.8984e-05
12:98698490 T C 0.046402 -1.8894e-05
12:98712445 G T 0.070921 -4.2569e-06
12:98713733 G A 0.024694 -5.7346e-06
12:98716834 C A 0.020994 7.3066e-06
12:98722646 G A 0.026074 4.4236e-05
12:98725194 A G 0.079737 -2.5505e-05
12:98727356 A C 0.066082 3.6981e-06
12:98736625 C T 0.183308 -2.4710e-05
12:98747148 G A 0.022120 5.4815e-06
12:98747246 C T 0.795867 1.8985e-05
12:98753060 G T 0.026281 1.2359e-05
12:98760031 G T 0.370443 9.0836e-05
12:98760181 A G 0.025386 4.3213e-05
12:98762499 G C 0.410743 9.5688e-05
12:98764080 G A 0.315945 2.8756e-05
12:98770663 G A 0.210132 1.1579e-05
12:98773870 C T 0.094613 7.2600e-05
12:98774356 C G 0.940488 2.5263e-05
12:98782922 G A 0.827789 -2.9023e-05
12:98784914 C T 0.832249 1.6885e-04
12:98791382 C T 1.128269 -2.0173e-06
12:98792672 A G 0.029151 -6.0411e-06
12:98793961 A G 0.161934 8.5126e-06
12:98794068 G T 0.519731 -2.8875e-05
12:98807713 C A 0.186375 -2.3490e-05
12:98818674 C T 0.035078 1.3562e-05
12:98824299 A G 0.358316 3.6591e-06
12:98829676 C T 0.030209 -2.2760e-05
12:98836369 T G 0.139415 1.5436e-05
12:98843523 A G 0.100442 1.2052e-05
12:98847284 A G 0.045510 9.2751e-06
12:98850195 T C 1.053923 1.5427e-05
12:98855981 C T 0.387298 -2.4575e-05
12:98860013 C T 0.377671 2.4648e-05
12:98869943 A G 0.046853 -4.3091e-05
12:98871357 C T 0.366600 2.7004e-05
12:98872605 A G 0.527895 -8.1990e-06
12:98874749 G C 0.980983 1.4464e-05
12:98876855 A C 0.086089 5.7275e-06
12:98878866 T C 0.046191 2.2327e-05
12:98879606 A G 1.156910 2.7165e-05
12:98897811 C T 0.545938 3.6574e-05
12:98901629 C T 1.382894 -2.0478e-05
12:98903591 G T 0.377765 -2.5313e-05
12:98906182 A C 0.035704 -1.1814e-05
12:98911382 G A 0.640625 -1.6071e-05
12:98916788 A G 0.762195 -3.5595e-05
12:98921562 G A 0.368619 1.1598e-05
12:98927830 G C 0.190559 6.3612e-06
12:98931111 C T 0.113468 -2.6375e-05
12:98936774 A G 0.057497 2.8465e-05
12:98938295 C G 0.020981 2.0126e-05
12:98953703 T C 1.129382 -2.0554e-05
12:98960569 G A 0.029810 1.5298e-05
12:98970096 C T 0.413310 -5.6450e-05
12:98971500 G A 0.191277 1.2579e-05
12:98972466 C T 1.251091 -5.6301e-05
12:98977196 T C 0.700300 1.0413e-05
12:98982066 C T 0.136851 -8.2296e-06
12:98986092 C T 0.341451 -9.5073e-06
12:98988807 C G 0.044987 9.3425e-06
12:98992064 T C 0.156196 3.8533e-06
12:99000309 A G 1.642381 -8.0762e-06
12:99007623 T C 0.624146 -8.4333e-06
12:99020125 C T 0.046188 1.7578e-05
12:99033050 A G 0.047607 1.3718e-05
12:99039784 G A 0.055757 6.4392e-05
12:99043207 G A 0.429579 -1.0347e-06
12:99060350 G A 0.661863 -3.0332e-07
12:99076316 G A 0.435463 -7.1445e-05
12:99085026 A C 0.428222 -8.1047e-07
12:99090130 A C 0.374344 -4.6132e-06
12:99092621 G A 0.164989 -2.8928e-05
12:99093013 G A 0.088342 -1.8560e-05
12:99094106 G T 0.022195 2.3672e-05
12:99095524 T G 0.027460 3.0534e-05
12:99097470 A G 1.753233 -3.5875e-05
12:99098924 G C 0.040521 1.9468e-07
12:99145357 A G 0.038765 -2.0846e-05
12:99145547 A G 0.042300 5.8086e-07
12:99145795 C T 0.049031 -2.0867e-06
12:99148667 C T 1.001078 -5.0253e-06
12:99149046 A G 0.065150 -4.9135e-05
12:99151215 A C 0.048635 3.6933e-06
12:99151826 T C 0.296850 -3.2463e-05
12:99158432 T C 0.106411 -2.4008e-05
12:99163194 A G 0.813326 -6.3166e-06
12:99169076 G A 0.088371 -1.3020e-05
12:99170272 C T 1.909594 6.6246e-06
12:99174032 C T 0.168351 9.2718e-06
12:99176840 A C 0.667183 5.2974e-06
12:99190372 T C 0.818565 -3.3515e-06
12:99209152 G C 0.052057 2.0533e-05
12:99212934 C T 0.248575 -3.3547e-05
12:99213990 G A 1.631060 7.4734e-06
12:99226577 C T 0.042163 -1.5901e-05
12:99229979 C T 0.044517 -1.2396e-05
12:99230685 C T 0.066504 -3.9656e-05
12:99232420 G T 0.614941 2.1951e-06
12:99233282 C T 0.824070 -1.9593e-06
12:99233430 A G 0.037996 7.9219e-06
12:99243042 T C 0.341107 -2.8096e-05
12:99244049 G A 1.042189 8.9428e-06
12:99244826 C T 1.718071 1.7820e-05
12:99246683 C A 0.360384 9.3295e-06
12:99247384 A G 0.056688 1.7990e-05
12:99249616 T G 0.063469 -4.5436e-05
12:99251824 T C 0.504762 -3.1466e-05
12:99252424 A G 0.027359 -5.1990e-06
12:99254635 A G 0.643057 4.3313e-05
12:99256586 C T 0.038002 2.6581e-07
12:99256895 C T 0.352769 1.7681e-05
12:99262339 T G 0.803826 -1.4554e-06
12:99262947 C T 0.109810 2.3758e-06
12:99263028 T C 0.085024 3.5724e-05
12:99264114 C T 0.587641 1.2063e-05
12:99264730 C T 0.102467 2.1158e-05
12:99265034 C T 0.211326 1.7696e-05
12:99265981 G A 1.100877 -2.7376e-05
12:99267083 T C 1.377590 -1.5641e-05
12:99267566 C T 0.428368 6.8013e-06
12:99269142 G A 0.049200 -2.1461e-05
12:99272578 T C 0.246063 -2.9470e-05
12:99280027 T C 0.093821 -1.6580e-05
12:99282550 T C 0.028437 4.7775e-06
12:99286617 C T 0.166809 1.8284e-05
12:99287409 T C 1.825300 -5.6000e-06
12:99293433 A C 0.048035 -2.3841e-05
12:99300340 G A 0.431036 -1.8054e-05
12:99302859 G T 0.033588 -2.7925e-06
12:99302891 T C 0.941546 1.1547e-05
12:99305696 A G 0.049973 6.6195e-06
12:99307700 T C 0.091922 -4.4927e-06
12:99307725 A G 0.034331 -1.4141e-06
12:99308770 C T 0.492849 4.6902e-06
12:99308962 T C 0.418280 -3.9666e-05
12:99309750 A G 0.040683 -1.0180e-05
12:99311617 G T 0.064404 -4.2061e-06
12:99312520 C T 0.265694 -9.5517e-06
12:99316225 C T 0.282380 3.2187e-05
12:99317397 A G 0.065842 -7.5896e-06
12:99318205 G T 0.141499 -6.4204e-06
12:99320207 G A 1.587076 -4.6168e-06
12:99322722 C T 0.034253 -1.9423e-05
12:99324868 C A 0.150334 5.7826e-06
12:99337033 T C 0.059454 9.1873e-06
12:99338344 G T 1.816819 4.9011e-05
12:99340094 T C 0.281910 1.3463e-05
12:99341341 C T 0.071067 -1.2273e-05
12:99345137 G A 0.131037 2.7200e-07
12:99346481 G A 0.036074 3.9298e-07
12:99348379 C T 0.047707 4.1644e-05
12:99349381 G C 1.653219 -2.0401e-05
12:99351795 G A 0.142300 2.8879e-05
12:99365286 T C 0.344853 -7.5932e-05
12:99373400 T C 0.066341 4.3088e-05
12:99375539 T C 0.025733 2.5162e-05
12:99385631 T C 0.096609 2.2902e-05
12:99390974 C A 0.078559 -5.2330e-06
12:99397896 T G 0.075508 2.8472e-05
12:99400128 T C 0.426378 3.7883e-05
12:99411231 G A 0.099543 -1.2194e-05
12:99415433 G A 0.792423 -1.5093e-05
12:99422941 C T 0.181039 -7.9642e-05
12:99428557 C T 0.042501 1.0464e-05
12:99432147 C A 0.124942 3.7768e-05
12:99446977 T C 0.091360 -6.9022e-06
12:99453785 T C 0.247919 6.9468e-05
12:99467812 T C 1.262772 1.0947e-06
12:99480504 T C 0.070172 2.9498e-06
12:99486140 T C 0.100968 -1.5386e-05
12:99487300 A G 0.032325 -1.0925e-05
12:99487502 C T 1.511315 4.7680e-05
12:99510350 C T 0.068224 -2.5581e-05
12:99510391 T C 0.069279 -2.2990e-05
12:99524896 C T 1.332960 -2.0825e-05
12:99528215 G C 0.066134 -1.2144e-05
12:99534503 G A 0.064348 1.0134e-05
12:99543004 G A 0.109573 -1.6988e-05
12:99544239 T C 0.123643 -5.3251e-06
12:99547542 C T 0.027882 3.7963e-05
12:99560313 G A 0.086910 5.2257e-05
12:99563394 C G 0.190095 -2.1032e-05
12:99563658 C A 0.032257 -1.3035e-05
12:99569716 C T 0.040200 2.0906e-05
12:99591955 A G 0.039735 7.8204e-06
12:99602385 G A 0.531546 -4.8269e-05
12:99606549 C T 0.756560 2.2119e-05
12:99606878 T C 0.250841 6.2815e-05
12:99612124 C T 0.082470 -1.1502e-05
12:99619800 G T 0.759562 2.7336e-05
12:99620867 A G 0.066517 -1.2011e-05
12:99624689 G A 1.537187 3.3151e-05
12:99627632 C T 0.044276 -2.8330e-05
12:99628297 T C 0.728610 4.4706e-06
12:99631716 A G 0.105957 -4.6747e-06
12:99640159 C G 0.098865 -3.1307e-05
12:99646373 G A 0.513493 -6.6746e-05
12:99662904 C T 0.184629 -3.7292e-05
12:99671812 A C 1.650847 3.1427e-05
12:99680805 A C 0.044020 -1.4980e-05
12:99681138 T C 0.035370 -2.2848e-05
12:99692007 T G 1.389593 5.0889e-05
12:99692723 A C 0.726851 -8.1841e-06
12:99698461 A T 0.319146 1.1307e-05
12:99706519 A G 0.092165 -3.9671e-05
12:99734464 A C 0.257592 -6.4872e-06
12:99737259 A G 0.281871 1.1980e-06
12:99742179 T G 0.077105 7.0649e-06
12:99744332 C A 0.146948 3.9963e-06
12:99746194 A G 1.820691 1.0079e-04
12:99757582 C A 0.126373 -3.2576e-06
12:99766206 A G 1.908916 1.2724e-05
12:99766641 T C 0.103594 -1.3174e-05
12:99767450 G A 0.021692 -4.0173e-05
12:99767534 G T 0.250769 -5.1553e-06
12:99778080 T C 0.068321 2.1540e-06
12:99779435 T C 0.044205 -9.4294e-06
12:99780120 T C 0.043439 -8.6728e-05
12:99787557 A G 0.150236 5.8802e-06
12:99806840 T C 0.486608 1.9718e-05
12:99811254 A G 0.045474 -1.3412e-05
12:99811949 T C 0.762279 2.1880e-05
12:99815990 G A 0.077702 -4.4490e-05
12:99816842 T C 0.260484 5.0920e-05
12:99826577 T C 0.062060 -9.2382e-05
12:99827109 C A 0.448813 2.5223e-05
12:99832389 G T 0.352182 -3.0951e-05
12:99836697 A G 0.065218 7.9997e-06
12:99837070 G A 0.593587 -7.0423e-06
12:99837570 T C 0.039460 1.9860e-05
12:99845317 G A 0.358596 2.4287e-05
12:99855297 T G 0.648036 7.4807e-05
12:99855590 T C 0.076306 -2.2219e-05
12:99866509 C T 0.058899 3.5651e-05
12:99870627 G A 1.262470 7.2737e-05
12:99878930 C T 0.087894 9.7999e-06
12:99880144 A T 0.031163 8.2631e-06
12:99890345 C T 1.950693 -3.9870e-05
12:99897457 G A 0.054413 -3.1889e-05
12:99897487 G T 0.398477 1.8965e-05
12:99901677 G T 0.346446 -8.4047e-06
12:99915662 T C 0.112776 -2.2496e-05
12:99926044 A G 0.070136 -2.6534e-05
12:99959553 C T 0.091458 1.1211e-06
12:99959825 C T 0.037665 -4.4925e-06
12:99961349 G C 0.902034 8.2634e-07
12:99963399 T C 0.094028 -1.3843e-05
12:99965609 C A 0.051437 -5.0489e-05
12:99968067 C T 0.142829 1.2116e-05
12:99970978 C T 1.236588 3.4375e-05
12:99977787 C T 0.096541 1.5538e-05
12:99984914 C T 0.312706 3.7084e-06
12:99987807 T C 0.643378 3.3602e-05
12:99988194 T C 0.722790 8.0500e-06
12:99991800 C T 1.012578 -8.5710e-06
12:100004829 G A 0.395514 8.2965e-06
12:100008409 C T 0.022740 -5.8655e-06
12:100012724 A G 0.042433 -3.8725e-05
12:100013147 T C 1.247484 -7.0163e-06
12:100023334 A G 0.536808 -1.8968e-05
12:100025916 A C 0.035850 4.8420e-05
12:100035795 T C 0.080496 3.0701e-06
12:100037404 A C 0.888162 -1.4530e-05
12:100041213 C T 0.037165 -1.9066e-05
12:100042163 G A 0.589114 1.7387e-05
12:100042852 A G 0.021718 1.2282e-05
12:100049753 A G 0.344901 -3.6967e-06
12:100049797 T C 0.103532 -2.9438e-05
12:100056529 A G 0.284880 -2.8858e-05
12:100058531 G A 0.190267 9.5442e-06
12:100070810 G T 0.153472 -4.4294e-06
12:100097346 C A 0.293585 6.3061e-07
12:100099831 G A 0.042731 -1.1365e-05
12:100103282 T G 0.499189 -2.7069e-06
12:100128711 C T 1.416469 2.3066e-05
12:100140623 T C 0.813193 4.7571e-06
12:100147234 T G 0.029910 -1.5118e-05
12:100152573 C T 0.038736 -2.0091e-05
12:100166309 T C 0.040122 1.8121e-05
12:100173822 G C 0.281887 -4.2082e-06
12:100182713 C T 1.251500 -1.7598e-05
12:100202138 T C 1.194844 -4.3293e-05
12:100214992 C T 1.914128 -4.4835e-06
12:100221640 G A 0.045760 1.7204e-05
12:100225549 G A 0.236874 1.8898e-05
12:100227638 G A 1.225475 -2.4109e-05
12:100236005 G T 0.058921 -3.4349e-06
12:100250724 G T 0.037058 -2.3454e-05
12:100266113 G C 0.190173 2.7841e-05
12:100282028 G A 0.067497 3.9454e-05
12:100283848 G A 0.487909 -3.3942e-06
12:100292352 T C 0.056977 -4.5600e-05
12:100296344 C T 0.126181 -1.5051e-05
12:100309264 G A 1.264674 3.7712e-06
12:100309665 T C 0.070986 -1.4827e-06
12:100330462 T G 0.486368 -7.0232e-06
12:100337964 C T 1.842577 3.0464e-05
12:100339935 A G 0.087890 7.5549e-06
12:100347202 T C 0.133933 -2.5190e-05
12:100380417 A G 1.147107 4.0134e-05
12:100411166 G A 0.323709 -2.0459e-07
12:100422042 G A 0.055952 9.2412e-06
12:100444984 A G 0.150785 3.9137e-05
12:100452027 C T 0.130313 -7.9714e-06
12:100469512 C T 0.046331 -1.7461e-05
12:100469928 A G 0.325300 4.5748e-05
12:100471750 A C 0.150947 3.6222e-05
12:100476159 C T 0.041566 7.9856e-06
12:100476243 A G 0.037707 4.6982e-06
12:100482866 A G 0.127301 3.5641e-05
12:100505887 C T 0.073881 -5.0656e-06
12:100516793 A T 0.123361 2.6083e-05
12:100519953 T C 0.028875 4.0061e-06
12:100540165 A C 0.037801 5.2871e-06
12:100562476 T C 0.030436 5.0955e-05
12:100571018 C A 0.270462 -1.1221e-05
12:100575773 C A 1.532481 3.0811e-06
12:100578633 T C 1.836816 8.7898e-06
12:100579651 A G 0.074433 -3.1139e-05
12:100584464 C T 0.048181 4.8267e-05
12:100585559 A G 0.126915 3.1578e-05
12:100607325 A G 0.046665 -1.5645e-05
12:100612766 T G 0.129382 -1.4038e-05
12:100617373 T C 0.046974 -1.8562e-05
12:100636485 C T 0.435927 3.6514e-05
12:100637232 A G 0.633267 1.7663e-05
12:100649389 T C 0.043624 4.2728e-06
12:100657464 C T 0.130820 -1.5164e-05
12:100658117 G A 0.998848 -2.9774e-06
12:100660099 G A 0.624078 1.2694e-05
12:100661828 C T 1.815566 2.9378e-05
12:100704733 C G 0.086410 -2.2380e-05
12:100708367 T C 0.239305 2.5574e-05
12:100709143 T C 0.075011 1.3427e-05
12:100709420 T C 0.361183 5.0524e-05
12:100748615 A G 0.199956 1.6301e-06
12:100749791 A G 0.057149 6.0785e-06
12:100768827 A G 0.939641 1.5761e-05
12:100769196 C T 0.059782 -6.9568e-05
12:100776713 C T 0.076290 8.7602e-06
12:100782008 A G 0.199839 -2.2532e-05
12:100782307 A G 0.033682 3.3887e-05
12:100783400 G C 0.061489 -1.5215e-04
12:100784708 A G 0.021273 -1.0517e-05
12:100787095 C T 0.879846 7.0020e-05
12:100787825 C T 0.064676 3.0445e-05
12:100788044 A C 0.060574 -1.5646e-04
12:100794281 A G 0.160896 4.4312e-05
12:100795311 G A 1.104993 7.1079e-06
12:100797371 A C 0.089679 7.4933e-07
12:100801063 T C 1.920055 5.1314e-05
12:100807988 T C 0.104951 6.0623e-06
12:100813487 G A 1.080415 2.7137e-06
12:100815910 T C 0.036567 -1.1217e-05
12:100830114 G A 0.207733 7.5359e-06
12:100830905 T C 0.038177 3.1679e-05
12:100832218 A G 0.776931 6.3425e-05
12:100841306 A G 0.063131 -2.7389e-05
12:100841580 T C 0.089572 -3.2526e-05
12:100845225 G A 0.042121 2.9504e-06
12:100864393 G A 0.099920 -2.8894e-05
12:100874901 T C 0.668819 4.9335e-05
12:100882935 G A 0.061625 -4.0724e-05
12:100885107 A G 0.994489 -3.9139e-05
12:100885665 T C 0.047535 -1.3784e-05
12:100887101 T G 0.044796 -2.1891e-05
12:100887661 G A 0.065549 -1.6136e-05
12:100888664 T G 0.084486 1.9529e-05
12:100894200 T C 0.033049 5.0645e-05
12:100894920 G A 0.086430 -5.8015e-05
12:100897676 A G 0.027486 2.9303e-05
12:100898171 A G 0.099637 -6.4044e-06
12:100910938 A G 0.027739 -1.2861e-05
12:100914712 C T 0.030826 -5.4181e-06
12:100919262 G A 0.031348 -7.5228e-06
12:100930213 G C 0.268345 -4.5766e-05
12:100950371 T G 1.258913 2.5892e-06
12:100959017 T C 0.183061 -4.6516e-05
12:100962562 A C 0.026499 3.8642e-06
12:100968989 A C 0.062992 1.2959e-05
12:100971571 T C 0.295958 -3.1108e-05
12:100989947 T C 0.089121 4.4932e-05
12:100993553 G A 0.558698 8.9253e-05
12:101003616 A G 0.043848 -1.3720e-05
12:101012052 G A 0.094084 -2.7723e-05
12:101018081 A C 0.062531 1.0715e-05
12:101040318 A G 0.105288 -3.6898e-05
12:101044202 C T 1.009601 -3.8065e-05
12:101068094 T G 0.489539 -2.7339e-06
12:101071627 A G 0.986283 -1.1314e-04
12:101077638 G C 0.794744 -6.6149e-05
12:101080651 T C 1.109874 -1.1030e-04
12:101088009 T G 0.846115 -1.4833e-05
12:101090251 G A 0.028816 1.0331e-05
12:101094929 G A 0.389635 4.3782e-05
12:101097203 G A 0.605817 7.6932e-06
12:101099152 C T 0.834823 4.9357e-06
12:101106332 C T 1.660763 1.4574e-05
12:101107852 C T 0.116561 -5.2325e-06
12:101110479 C T 0.043819 -5.2060e-06
12:101113913 G T 0.156150 2.3364e-06
12:101115389 T C 0.417903 -3.0826e-06
12:101116807 C G 0.271121 1.5838e-05
12:101133748 C A 0.528472 -3.1833e-05
12:101133912 A G 1.316137 -2.6574e-05
12:101134303 G A 0.266372 -4.1343e-05
12:101135122 G T 0.023818 1.0845e-05
12:101138872 T G 0.036107 3.0323e-05
12:101165092 G A 0.374890 -1.1537e-05
12:101183816 T C 0.157802 -3.6588e-05
12:101189927 T C 0.888097 4.9190e-05
12:101194707 T C 0.167890 -1.2958e-05
12:101195039 T C 0.021650 -7.7319e-05
12:101197227 T G 0.159318 -3.2408e-05
12:101214113 T C 0.258277 3.5709e-05
12:101219768 T C 0.132608 1.9811e-05
12:101224738 C G 0.035435 5.2581e-06
12:101229913 C T 0.079292 1.8800e-05
12:101232342 G A 0.255372 -5.0328e-05
12:101233939 G T 1.615727 3.8549e-06
12:101238131 T G 0.037983 -7.0174e-05
12:101239171 T G 0.406394 6.6380e-05
12:101239955 G A 0.085758 -1.0121e-05
12:101243741 C A 0.111059 -3.0551e-06
12:101247800 A G 0.049275 -1.0073e-05
12:101263261 G A 0.821369 -1.8233e-05
12:101265797 G A 0.026372 -1.0782e-05
12:101279396 G A 0.071551 2.6513e-05
12:101280321 A C 0.637331 2.2189e-05
12:101286637 A G 0.131910 -8.7969e-06
12:101290034 G A 0.041228 1.3929e-05
12:101295602 G C 0.138850 -1.2856e-05
12:101304252 T C 0.396374 4.5696e-05
12:101311373 C A 0.106879 -5.1641e-06
12:101336201 C G 0.113815 4.1034e-06
12:101337995 T C 0.587910 -1.5877e-05
12:101344076 C T 0.046208 2.0922e-05
12:101345534 A G 0.714608 -3.7107e-05
12:101349672 A G 0.104454 -5.8991e-05
12:101353324 T C 0.248166 -6.0008e-06
12:101372818 T C 0.108420 -2.6367e-05
12:101375921 A G 0.064891 -5.2863e-06
12:101376651 G A 0.145381 -4.8091e-05
12:101380993 T C 0.064413 -7.5577e-06
12:101381132 C A 0.349884 -6.8544e-05
12:101385200 C T 0.274292 4.3169e-05
12:101385999 T C 0.191277 5.1544e-05
12:101386469 C T 0.329146 -3.3958e-05
12:101388191 A G 0.178309 1.6947e-05
12:101392678 A G 0.027314 -6.0211e-06
12:101393368 G A 0.154190 5.5718e-05
12:101401753 A C 0.576134 7.5446e-05
12:101410868 A G 0.154930 2.1652e-05
12:101411739 T C 0.215260 -3.9676e-05
12:101416111 T C 0.054588 3.2331e-05
12:101419944 G A 0.060249 -8.3299e-06
12:101432985 C A 0.770777 9.3776e-06
12:101438706 C T 0.054971 -6.1727e-06
12:101440714 C T 0.235806 2.6020e-05
12:101444257 T C 0.141914 -5.5858e-05
12:101446956 G C 0.581707 -7.3043e-05
12:101447641 G A 0.541858 -3.9783e-05
12:101458649 T C 0.054293 1.4559e-05
12:101460409 A G 0.478792 2.7550e-05
12:101461888 G T 0.606440 -4.3340e-06
12:101463291 A G 1.237370 1.9889e-05
12:101469085 A C 0.040401 -2.5795e-05
12:101470320 A T 0.033604 1.8882e-05
12:101473243 G T 0.209564 8.8071e-06
12:101473627 T C 0.493372 -9.6235e-06
12:101479456 C G 0.041034 2.1043e-05
12:101479660 G C 0.178965 6.5758e-05
12:101480063 A G 0.034672 7.5840e-06
12:101484865 C G 0.143725 6.5265e-06
12:101491048 C T 1.843739 2.5915e-05
12:101510371 G T 1.572947 -4.1754e-05
12:101513689 A C 1.965020 1.1287e-05
12:101520689 G A 0.314056 -1.2922e-05
12:101524071 A G 0.032033 3.8024e-05
12:101528880 T C 0.115026 8.4566e-06
12:101532650 C G 0.048113 1.0860e-05
12:101536053 A G 0.812820 -6.0828e-06
12:101550763 T G 0.325138 1.2395e-05
12:101552592 T C 0.026846 -1.3580e-05
12:101553241 A C 0.026522 -1.0660e-05
12:101560328 A C 0.412126 -1.2139e-05
12:101561811 G A 0.069487 -7.2696e-06
12:101565345 C G 0.061116 -7.9339e-06
12:101573812 G A 0.082415 -2.2712e-05
12:101575267 G A 0.114701 3.3022e-05
12:101579713 G A 0.029401 -5.4521e-06
12:101587518 T C 0.409331 -9.4060e-06
12:101595385 A G 0.839559 -1.5008e-05
12:101595830 A G 0.025249 -7.6440e-07
12:101599869 T G 0.247673 1.6029e-05
12:101603524 A C 0.025457 -1.9909e-05
12:101606616 G A 0.025548 -2.4560e-05
12:101609824 G A 0.025376 -2.1096e-05
12:101611038 C T 0.413359 9.1966e-06
12:101613848 C G 0.070688 -3.0009e-05
12:101614403 T C 0.552852 5.7229e-05
12:101615504 C T 0.173506 -6.2255e-05
12:101620262 T A 0.122631 -4.3197e-05
12:101624631 G A 0.379356 -6.3250e-06
12:101630449 G C 0.143517 -3.4082e-05
12:101631559 T G 1.296532 -9.4727e-05
12:101631986 T C 0.131673 -1.3107e-05
12:101637517 G A 0.395721 2.6861e-05
12:101639194 G A 0.751743 6.8878e-06
12:101639841 C T 0.278080 -1.0259e-05
12:101639901 G A 0.041271 -2.7194e-05
12:101642777 G A 0.025678 -1.2200e-05
12:101644480 T C 1.867379 -1.6692e-05
12:101648354 T C 0.375123 3.3031e-06
12:101650887 T C 0.046412 -2.1206e-05
12:101654560 C T 1.496965 -2.7329e-05
12:101659145 A G 0.142203 4.9701e-05
12:101667770 G T 0.044653 4.8705e-05
12:101667816 T C 0.169549 1.0989e-05
12:101668600 C T 0.026022 8.9037e-05
12:101674285 C G 1.651671 -7.0902e-06
12:101677048 T C 0.033643 -9.6657e-06
12:101677221 T C 0.041884 -2.3769e-05
12:101679658 A G 0.038768 1.0998e-05
12:101680131 C T 0.024564 -3.2287e-05
12:101693534 G C 0.381011 -1.7331e-05
12:101694282 G A 0.043202 -1.2726e-05
12:101702045 A G 0.067562 4.2057e-05
12:101706871 A G 0.071697 8.1734e-06
12:101713590 A G 0.783721 -2.7788e-06
12:101713796 C T 0.325738 -1.0955e-05
12:101720099 C T 0.065160 -2.7882e-05
12:101721867 G T 0.064861 -2.0285e-05
12:101723239 C T 0.258147 4.9241e-06
12:101733727 G A 0.027930 -6.6890e-05
12:101750386 A G 0.022789 1.0733e-05
12:101750814 A T 1.975153 3.0904e-05
12:101751810 G A 0.067370 1.1599e-06
12:101753954 A G 0.455681 1.0276e-05
12:101754703 C T 0.041290 -2.7878e-05
12:101758718 G C 0.207509 -2.3801e-05
12:101761561 A G 0.041251 -2.7155e-05
12:101761753 G A 0.022127 -5.9768e-06
12:101772043 T G 0.083382 5.5168e-06
12:101773756 A C 0.065595 -7.0044e-06
12:101776996 C G 0.333577 -1.0410e-05
12:101781687 G A 0.743184 1.5520e-06
12:101787794 T C 0.053816 -4.4210e-05
12:101789657 C T 0.494213 -1.0447e-05
12:101794438 A G 0.088627 -1.2967e-05
12:101798357 C T 0.897435 6.2445e-06
12:101799271 T C 0.129093 -6.0534e-06
12:101804449 C T 0.248952 4.0520e-06
12:101815474 G A 1.614880 -1.5055e-07
12:101825294 C T 0.378626 -2.5754e-05
12:101826083 T C 0.766456 -1.5430e-04
12:101827043 T C 0.041180 -1.4539e-05
12:101832092 A G 0.662333 7.8862e-06
12:101832573 G A 0.091383 3.8845e-05
12:101832924 C T 1.910889 -9.8475e-06
12:101844707 T C 0.349277 -4.2145e-05
12:101856596 G A 0.343905 -3.2571e-05
12:101857300 C T 0.290034 -4.9361e-05
12:101859507 T C 0.288882 -5.0016e-05
12:101859711 G A 0.242044 -4.5694e-05
12:101861359 A G 0.102286 -4.5402e-05
12:101861406 A G 1.680578 -2.0526e-04
12:101867367 T C 0.038745 1.2914e-05
12:101867695 A G 0.051024 -4.2304e-06
12:101868843 A C 1.337407 -5.3358e-05
12:101871006 A G 0.070568 -8.2331e-06
12:101872333 T C 0.052193 -2.3712e-05
12:101873990 T G 0.034766 -7.8398e-06
12:101876301 T C 0.215552 -4.3086e-05
12:101880128 G A 0.072694 -9.8743e-06
12:101885699 T C 0.108018 -9.7427e-05
12:101889295 G A 0.020228 -4.8627e-05
12:101893726 G A 1.050515 -1.9488e-05
12:101895763 G A 0.048762 2.1713e-05
12:101901731 T C 0.043864 8.5080e-06
12:101908388 G A 0.119242 1.0322e-06
12:101912241 G T 0.949790 -8.5260e-06
12:101918890 C A 0.036331 -9.4367e-06
12:101918978 G A 0.075267 -4.2620e-05
12:101922402 C T 0.047620 1.1541e-05
12:101922534 A G 0.111647 1.6763e-05
12:101928184 C A 1.666780 -3.1475e-05
12:101928424 T G 0.256255 -2.4653e-05
12:101933916 G T 1.067873 1.6504e-05
12:101938066 C T 0.349050 5.6036e-05
12:101942474 C A 0.028443 -2.9060e-05
12:101947566 C T 0.141567 1.8212e-05
12:101949780 A G 1.224530 1.7677e-06
12:101950397 A G 0.153573 -1.5143e-05
12:101951083 T C 0.109235 3.1276e-06
12:101951134 T C 0.291443 -1.6506e-05
12:101953063 T C 0.029582 7.7861e-06
12:101957902 T C 0.029190 -2.8133e-05
12:101961073 C T 0.037178 3.0652e-05
12:101962304 A C 0.047882 -1.9516e-05
12:101962730 G A 0.242613 3.7175e-06
12:101966013 G A 1.005021 -3.8541e-06
12:101966252 C T 0.728701 -4.2224e-06
12:101971560 G A 0.028346 1.2147e-05
12:101975297 C T 0.026671 -4.2304e-05
12:101976313 A G 0.052569 2.8508e-05
12:101976753 C T 0.066663 5.0753e-06
12:101986466 C G 0.024925 -2.5088e-05
12:101988015 G A 0.022120 -1.5115e-06
12:101988179 T C 0.091166 -3.0344e-05
12:101988525 T C 0.784224 6.0903e-06
12:101988639 A G 0.049642 -9.6641e-06
12:101990975 A C 1.017047 2.2879e-05
12:101993033 C T 0.041193 -5.0087e-05
12:101994632 G A 0.069220 -1.8290e-05
12:101998300 G A 0.303988 9.5969e-06
12:102002791 T C 0.028089 -4.0500e-07
12:102004488 A G 0.031660 1.4724e-05
12:102004876 C G 0.143748 -2.5503e-05
12:102009606 G T 0.037778 -3.7230e-06
12:102009916 T C 0.270296 -1.9695e-06
12:102010753 A G 0.023532 9.0138e-06
12:102014608 A G 0.174853 1.0024e-05
12:102015191 T C 0.336664 2.0405e-05
12:102016173 G A 0.040758 -1.1440e-05
12:102016735 T G 0.888084 1.8742e-05
12:102019228 A G 0.036373 -1.3891e-05
12:102020446 C T 0.250519 -4.7474e-06
12:102026397 G A 0.027697 1.2287e-05
12:102026910 C G 0.412032 1.5398e-05
12:102028408 C T 0.031822 1.0414e-05
12:102031475 A G 0.071356 -5.1219e-06
12:102032930 A G 0.101169 -1.7773e-05
12:102045163 G C 0.310048 -4.9384e-06
12:102054418 G A 1.885828 -2.9939e-05
12:102057166 C T 1.454328 -1.0972e-05
12:102057427 A G 0.034863 3.6022e-06
12:102059800 C T 0.042965 -1.2912e-05
12:102061970 A C 1.749549 -9.0682e-06
12:102063174 G A 0.573963 -1.5400e-05
12:102078094 C G 0.697418 -1.9771e-05
12:102080173 G A 0.048048 -4.7608e-06
12:102080547 A G 0.072395 1.6661e-07
12:102080589 A G 0.076137 1.7043e-05
12:102081450 A G 1.529722 4.7125e-05
12:102084601 G C 0.101964 -1.3729e-06
12:102084710 G C 1.173421 3.0534e-05
12:102089999 A G 1.179007 3.0280e-05
12:102090668 G A 0.025016 -1.4275e-06
12:102091068 G T 0.174165 -9.5201e-06
12:102094359 G A 0.154774 -2.3441e-05
12:102095178 G A 1.055017 -1.8356e-05
12:102096831 T C 0.155780 -1.1489e-05
12:102097141 A G 0.579357 3.4653e-06
12:102107625 G A 0.103844 -1.9727e-05
12:102108345 C T 0.584538 8.9866e-06
12:102115289 G T 0.096635 -4.4283e-05
12:102118873 T G 1.919851 -6.8805e-06
12:102134964 A G 0.062826 -1.8922e-05
12:102158764 A G 0.029699 2.7844e-06
12:102163034 C T 1.019407 -1.8878e-05
12:102165424 G A 0.111157 2.5996e-05
12:102170777 T C 0.385237 4.9178e-06
12:102171080 T C 0.040290 8.2134e-06
12:102172889 C T 0.085060 -4.9892e-06
12:102172916 T C 0.126311 -5.5697e-05
12:102176178 G T 0.051586 -2.1673e-05
12:102177321 C G 0.579250 6.8452e-06
12:102183938 A C 0.196720 -2.2977e-05
12:102184071 T C 1.910211 1.3788e-05
12:102190521 T C 0.020530 -1.2421e-05
12:102194591 A G 0.242402 -1.9835e-05
12:102196102 T G 0.029118 -8.1659e-07
12:102204575 C T 0.020260 2.2573e-05
12:102217720 A C 0.575907 -1.8800e-05
12:102219619 T C 0.400976 -8.3928e-06
12:102224436 T C 0.239266 -2.9410e-05
12:102234083 A G 0.064206 1.3620e-05
12:102241334 T C 0.099043 -1.9588e-05
12:102249438 G C 0.189397 -5.8335e-06
12:102252559 G T 0.168176 1.8659e-05
12:102274615 C A 0.600705 -5.8795e-06
12:102275602 A C 0.254349 -2.3960e-05
12:102288465 G A 0.041271 2.0501e-06
12:102288952 T G 0.873436 -1.8513e-05
12:102294655 G A 0.141041 -1.4710e-06
12:102300347 C T 0.220401 -3.3080e-05
12:102313337 A G 0.030400 -7.6499e-06
12:102317141 T C 0.323797 -2.3163e-05
12:102320073 A C 0.130677 1.0081e-06
12:102320113 G C 0.039440 -1.3956e-05
12:102321792 A C 1.592071 9.2685e-06
12:102323267 C G 0.193954 -4.4576e-06
12:102326436 G A 0.164086 -4.8715e-06
12:102326532 G A 1.126441 2.3531e-05
12:102331317 C A 1.725341 -1.7576e-05
12:102334068 A G 0.039359 1.8094e-05
12:102334769 T C 0.097748 6.9174e-06
12:102335627 C T 1.726056 -8.1846e-06
12:102338861 G A 0.087553 9.0301e-06
12:102339295 A G 0.298567 -1.1053e-05
12:102343910 C T 0.034042 2.5686e-05
12:102345597 A C 0.041813 -2.2560e-05
12:102346530 C T 0.248442 4.0993e-05
12:102346684 A G 0.601348 -3.6472e-05
12:102347729 G A 0.094152 4.0885e-05
12:102349653 C T 0.032238 1.0906e-05
12:102352883 T G 1.780952 2.6673e-05
12:102359040 T G 0.045143 -1.2961e-05
12:102361984 A G 0.059334 -2.6375e-05
12:102367168 G A 0.986806 2.4745e-05
12:102367931 T C 0.046156 -2.6293e-05
12:102372442 A G 0.190381 -1.1665e-05
12:102376027 A G 0.543351 1.6015e-06
12:102376486 T C 0.069019 8.8655e-06
12:102377511 G A 0.038460 1.2359e-05
12:102388453 G A 0.038736 1.6520e-05
12:102402664 C T 0.062151 1.0752e-05
12:102405335 T C 0.093736 -5.3104e-05
12:102405424 T G 0.035425 -1.0211e-05
12:102407746 C T 0.084664 -3.7947e-05
12:102415256 C T 0.404378 -1.9422e-05
12:102416312 A G 0.136902 2.0659e-05
12:102433811 C T 1.751211 -1.4742e-05
12:102456252 G A 0.123500 1.7052e-05
12:102456643 C T 0.044702 1.7630e-06
12:102489302 G A 0.429484 -2.2479e-05
12:102493202 G T 0.084171 1.6518e-06
12:102513531 C G 0.026856 -7.1281e-06
12:102514222 A G 0.057529 5.4060e-06
12:102514633 A C 0.051709 -4.0143e-05
12:102516835 G T 0.229986 3.0169e-05
12:102531054 G A 0.387555 3.7128e-05
12:102558544 C G 0.435025 -2.0028e-05
12:102570701 G A 0.022620 2.2412e-06
12:102597702 A C 0.960248 -3.4275e-05
12:102599892 T C 0.402129 -2.0222e-05
12:102600598 C T 0.239117 -4.9731e-05
12:102611541 A C 0.241262 4.3577e-05
12:102624224 A G 0.043725 -4.5785e-05
12:102629184 T C 0.164797 4.7617e-05
12:102629505 A C 0.081590 3.2517e-05
12:102644317 G A 0.044734 1.6265e-05
12:102651107 A G 0.023886 1.1312e-05
12:102653727 G A 0.059726 -5.0294e-05
12:102654076 T G 0.081808 2.3891e-06
12:102654572 A G 1.010296 -3.3508e-05
12:102674637 G A 0.085310 5.0358e-05
12:102683557 A G 0.078260 6.8665e-05
12:102713898 A G 1.609177 -4.9085e-05
12:102715235 A G 0.291417 -5.0847e-05
12:102716172 T C 0.039599 -1.4898e-05
12:102720294 A G 0.040521 2.1030e-05
12:102724099 T C 0.075258 -2.1841e-05
12:102727830 G T 0.043731 -3.5963e-06
12:102744489 C T 0.245952 1.8407e-05
12:102751205 A C 0.090078 -4.3768e-06
12:102757006 T C 0.554413 -5.2627e-05
12:102765836 C T 0.029248 2.1413e-05
12:102767660 T C 0.026434 1.7544e-05
12:102767892 A G 0.992574 -1.9105e-05
12:102768716 G A 0.038859 -2.7992e-05
12:102778036 A G 0.034623 -4.1484e-05
12:102779962 G A 1.871962 -2.3578e-05
12:102785396 A G 0.042501 -2.2587e-05
12:102792314 C T 0.052414 -1.2202e-05
12:102799598 G A 0.031001 -9.9019e-06
12:102801528 C A 0.047863 7.0964e-06
12:102820387 A G 0.030702 -3.1361e-06
12:102829403 A G 0.033847 -2.4425e-06
12:102844587 A C 0.027219 3.0532e-06
12:102845393 A G 0.048941 1.7467e-06
12:102856647 G A 0.469492 -2.1172e-05
12:102857379 T C 0.062102 6.6703e-06
12:102863123 C T 0.062820 -1.1052e-05
12:102864425 A C 0.284088 2.1074e-05
12:102868653 C T 0.031501 1.0711e-05
12:102874807 T G 0.021569 1.3950e-05
12:102875569 G A 1.695191 8.6250e-06
12:102889497 T C 0.078870 -9.6709e-06
12:102899704 T C 1.710239 1.4809e-05
12:102906828 G A 0.043416 4.0525e-05
12:102912558 A G 1.686207 1.5245e-05
12:102914746 C A 0.051226 1.3726e-05
12:102916294 A G 0.030254 -4.0482e-06
12:102921871 A G 0.038005 -2.9726e-05
12:102922986 C G 0.442341 6.5538e-06
12:102928704 C T 0.063492 2.2352e-05
12:102929883 A G 1.677745 5.1968e-05
12:102931846 T C 0.094548 -4.0383e-05
12:102942969 C T 0.400827 2.6417e-05
12:102946220 A C 0.176742 5.6763e-05
12:102948385 A G 0.040583 4.4951e-05
12:102949647 C T 1.695817 4.9715e-05
12:102950314 T C 0.127506 -2.6785e-05
12:102953076 C T 0.289580 3.2592e-06
12:102953895 A C 1.654589 3.4012e-05
12:102956326 A G 0.050262 1.6133e-05
12:102957182 G A 0.059590 -6.2522e-06
12:102963550 T C 0.881300 -2.2644e-07
12:102963694 A G 0.023626 -7.5236e-06
12:102965825 G A 0.652768 -2.7457e-06
12:102966983 T C 0.359138 -2.7023e-05
12:102974185 G A 0.047146 -1.7281e-05
12:102983914 A G 1.205448 1.9064e-05
12:102989266 G A 0.138032 -7.2234e-05
12:102996949 G T 0.169169 -5.0448e-06
12:102997222 C T 0.054767 4.1236e-06
12:103009277 G A 0.038327 -2.7861e-05
12:103018928 T C 0.081753 -9.8523e-06
12:103021102 A G 1.790553 -1.4181e-05
12:103024206 A G 1.808912 -2.6769e-05
12:103038156 C T 0.045211 -3.6942e-05
12:103053067 G A 0.218541 -1.1063e-05
12:103064395 T G 0.771208 -1.5714e-05
12:103071761 C T 0.475965 4.1897e-05
12:103073093 A C 0.989643 -4.6669e-05
12:103081602 G A 0.228078 -1.3453e-04
12:103083708 C A 1.605233 -5.6618e-06
12:103087797 A G 0.031043 -4.3268e-06
12:103097322 T C 0.025376 -1.8827e-05
12:103099638 T C 0.159084 -1.2316e-05
12:103103035 A G 0.053621 2.1404e-06
12:103106701 T C 0.816390 -1.8144e-05
12:103113946 G A 0.057772 -3.9822e-05
12:103116187 T C 1.672412 1.4110e-05
12:103117306 C T 0.035886 -4.3100e-06
12:103117674 A G 0.610027 -2.0288e-05
12:103119509 A C 0.075008 -1.6400e-05
12:103121884 A G 0.205328 -3.3363e-06
12:103123906 G A 0.791456 -4.1250e-05
12:103125461 C T 0.167910 -9.8667e-06
12:103129886 T C 0.090169 -5.8737e-06
12:103130679 A G 0.085982 -2.3973e-05
12:103138402 T C 0.098313 6.2796e-06
12:103140176 T C 0.050135 3.0814e-05
12:103140344 T C 0.217009 2.4324e-05
12:103140755 T C 0.119592 -2.5233e-05
12:103153508 G A 0.110322 -7.9269e-06
12:103153663 G A 0.229684 -3.7872e-06
12:103154541 A G 0.725896 -5.9558e-06
12:103154985 G A 1.065157 -1.5087e-05
12:103157004 A G 0.060389 -7.4123e-07
12:103158073 G A 0.249296 -2.9066e-05
12:103159604 G A 0.134143 -1.7320e-06
12:103161721 C T 0.020611 3.1172e-06
12:103162261 G A 0.047100 -3.9057e-06
12:103165648 T C 0.353678 8.3577e-06
12:103167156 G A 0.110111 -1.1663e-05
12:103173516 G A 0.290855 2.6338e-05
12:103178176 C T 0.098754 -2.8296e-05
12:103182904 T C 0.040047 -2.8926e-05
12:103186129 T C 0.041043 -3.1130e-05
12:103186154 C A 0.030167 -1.3930e-05
12:103191135 A G 0.040647 -4.3057e-06
12:103201779 A G 0.042705 -1.8667e-05
12:103205874 A G 0.038424 -1.8787e-05
12:103205977 C T 0.614714 -1.9371e-06
12:103209642 T C 0.050693 2.4192e-05
12:103210985 A G 0.088809 6.6000e-06
12:103211059 A G 0.925836 -4.0923e-05
12:103214950 A C 0.095898 3.8331e-05
12:103233031 A G 0.052741 -2.5382e-06
12:103236979 T C 0.055504 1.7258e-05
12:103240452 C A 0.353704 -3.9496e-05
12:103248272 G A 1.222002 2.9896e-06
12:103260819 C T 0.447369 1.8262e-05
12:103265199 A G 0.092711 4.8471e-05
12:103266870 A C 0.040774 -4.3248e-06
12:103275235 T C 0.049814 -9.9556e-06
12:103280833 G A 0.055328 -5.2213e-05
12:103283499 G A 0.105619 -9.2609e-06
12:103283972 G A 1.451692 5.5875e-06
12:103301176 C A 0.282010 -1.7956e-05
12:103305045 C T 0.075173 -1.8588e-05
12:103322170 G A 1.965497 1.4925e-05
12:103342081 A G 0.147276 -2.1857e-05
12:103342649 G T 0.098300 -5.5053e-08
12:103344133 T C 0.918202 -1.8040e-05
12:103345093 T C 0.585034 -2.4329e-05
12:103347519 G T 0.111442 2.2896e-05
12:103352649 G C 0.110478 -5.9496e-05
12:103354773 T C 1.168182 5.2944e-05
12:103355763 A G 0.111783 2.9014e-05
12:103370680 G T 0.215257 -2.9022e-05
12:103374573 C T 0.240311 -1.4392e-05
12:103377241 T C 0.246053 -1.0318e-05
12:103378093 G T 1.920724 4.8460e-05
12:103382187 G A 0.049635 1.1488e-05
12:103394045 G A 0.062180 -1.3669e-05
12:103399967 A C 0.050083 3.6458e-05
12:103406064 A G 0.062109 7.2236e-07
12:103406235 G A 0.127298 6.6701e-06
12:103408537 C T 0.634384 -1.0799e-05
12:103419041 G A 0.246124 1.2885e-05
12:103421153 T C 0.115993 3.2971e-06
12:103425681 G A 1.792254 -2.1933e-05
12:103426798 C G 0.039044 4.8530e-06
12:103430334 A C 0.091990 2.6334e-05
12:103437676 A G 0.023506 -2.2621e-06
12:103444767 A G 0.036363 -1.1258e-05
12:103445655 C T 0.308438 2.4134e-05
12:103473206 T C 0.396286 5.6295e-06
12:103483094 G A 0.961722 3.4847e-05
12:103485848 C A 0.051326 -1.2794e-05
12:103492402 G T 0.115295 3.3080e-05
12:103495151 C T 0.945905 4.2741e-05
12:103510349 G A 0.174664 -2.2968e-06
12:103529601 T C 0.581740 -5.8108e-06
12:103533984 T C 0.027612 -1.1519e-05
12:103541943 T C 0.457291 2.0543e-05
12:103543694 G T 0.283390 3.6899e-05
12:103553081 A G 0.052190 -1.0292e-05
12:103558047 C T 0.148341 -2.7952e-05
12:103563372 C T 0.994067 -1.8627e-06
12:103566264 T C 0.051297 -2.7997e-06
12:103567245 T C 0.098095 -7.5544e-06
12:103578764 A C 0.038272 2.1585e-05
12:103592778 T C 0.895481 -4.9086e-05
12:103595925 T G 0.081435 1.0295e-05
12:103608767 T C 0.838481 -4.7960e-05
12:103610067 C T 0.115402 5.5650e-05
12:103611551 G A 0.065124 -1.6117e-05
12:103611777 T C 0.053212 8.3712e-06
12:103614913 G A 0.694941 -1.0180e-04
12:103615323 G A 0.953461 -4.0695e-05
12:103615749 G A 0.043858 1.4953e-05
12:103619205 A C 0.023759 2.6172e-05
12:103619706 A G 0.031543 9.0793e-06
12:103623089 A G 0.077932 -2.0072e-04
12:103629697 G A 0.083057 -2.7082e-06
12:103630724 A G 0.028456 6.9061e-06
12:103633615 T A 0.365568 -9.1154e-06
12:103638472 G T 0.147406 1.3537e-05
12:103645576 A G 0.478847 -3.2814e-05
12:103658540 C T 0.495518 -2.2102e-05
12:103666272 G A 0.139015 1.4912e-05
12:103666931 C T 0.069912 -3.2596e-05
12:103677691 A G 0.068377 -6.4222e-06
12:103684673 A G 0.156842 -3.9582e-05
12:103693810 C A 0.036447 2.4015e-05
12:103696182 G T 0.315536 -3.3666e-05
12:103718256 T G 0.059155 1.5659e-05
12:103719170 G A 0.033646 1.8011e-05
12:103722537 T C 0.140642 1.0429e-05
12:103731823 A G 0.693698 3.0951e-06
12:103736499 T C 0.121770 1.1187e-05
12:103738268 C T 0.183120 -6.0019e-06
12:103746378 A G 0.144871 -1.4666e-05
12:103746514 G A 0.190572 2.5929e-05
12:103747921 T C 0.032108 -2.2400e-05
12:103767871 A G 0.360394 -2.6644e-05
12:103769619 A C 0.038447 -2.5486e-06
12:103773440 A G 0.049502 1.5300e-05
12:103776489 A G 0.383491 1.1462e-06
12:103777467 C T 1.370063 -6.0148e-06
12:103780992 T C 0.152340 1.1525e-06
12:103790571 A G 0.170328 -5.4439e-05
12:103793051 C T 0.070314 3.5715e-05
12:103795425 T C 0.034075 9.0718e-06
12:103801819 A G 1.682191 -5.2709e-05
12:103804210 T C 0.054069 -2.4230e-05
12:103836077 T G 0.049817 -1.8221e-05
12:103837154 C T 0.275334 -3.0231e-05
12:103842403 A G 1.407968 -1.2029e-05
12:103848302 G T 0.050697 4.5134e-06
12:103861054 G A 0.094492 -1.4357e-05
12:103866497 T G 0.318367 -2.4794e-05
12:103866808 A C 0.157419 -9.7781e-06
12:103871765 T C 0.047610 -2.1935e-06
12:103872172 G T 1.366742 -1.6131e-05
12:103877180 A G 0.066176 1.1548e-05
12:103887477 G A 1.372553 -5.8288e-05
12:103888475 A G 0.115000 -1.9409e-05
12:103888931 T C 1.958700 -2.5198e-05
12:103893494 G T 0.192481 1.2068e-05
12:103895792 A G 1.653729 -5.1371e-05
12:103897934 T C 0.061794 -1.5908e-06
12:103898000 A C 0.044542 -2.0016e-05
12:103900225 C T 0.114299 1.3000e-05
12:103901502 T C 0.257501 3.2670e-05
12:103903105 A G 0.132339 4.8909e-06
12:103907408 T A 0.614084 2.1324e-05
12:103912187 C T 0.054095 1.3627e-05
12:103912506 C T 0.286733 7.6872e-06
12:103913955 G A 0.041839 -1.2217e-05
12:103922646 T C 0.576673 -1.8816e-05
12:103926966 C T 0.191390 1.5097e-05
12:103928001 T G 0.436369 2.2527e-06
12:103940262 G A 0.375052 -3.0199e-05
12:103945012 A G 0.732894 -7.3498e-05
12:103946655 C T 0.181643 -6.1896e-06
12:103948750 A G 0.348540 6.4847e-05
12:103953249 C T 0.812385 -2.3962e-05
12:103960213 G C 0.057363 -2.9250e-05
12:103973841 G A 0.994875 2.7558e-06
12:103976244 A G 0.092373 -3.2010e-05
12:103977199 C G 0.069688 4.1232e-06
12:103983643 A G 0.048295 7.9564e-06
12:103991954 C G 0.051187 -8.1850e-06
12:103997143 A G 0.172363 -2.3362e-05
12:103997282 T C 0.049408 1.4308e-05
12:103997619 T G 0.414469 -4.2877e-05
12:103998133 T C 0.025304 1.7315e-05
12:104013662 G A 0.034198 -1.6626e-05
12:104022088 A G 1.144361 2.4502e-05
12:104023304 A C 0.266323 3.6166e-06
12:104026873 C G 0.038369 -1.5195e-05
12:104028293 A G 0.048158 7.0808e-08
12:104034542 G A 0.046970 1.3509e-05
12:104034904 T C 0.041345 -1.3011e-05
12:104040968 G A 0.396945 -9.6537e-06
12:104046149 C T 0.082493 7.0337e-05
12:104048454 A C 0.160876 -1.2834e-05
12:104049941 A C 0.295565 2.7495e-06
12:104051298 A C 1.639567 6.3363e-06
12:104051927 A G 0.197755 1.6291e-06
12:104053109 T C 0.048298 -1.6324e-05
12:104058780 T C 1.146708 1.6451e-05
12:104060741 G A 0.056468 -1.8731e-05
12:104064002 A G 0.056120 1.7129e-06
12:104064574 A G 0.046668 1.0080e-05
12:104065431 T C 0.360939 -8.9035e-06
12:104066867 A G 0.056445 4.7694e-05
12:104067524 A G 0.046506 9.7486e-06
12:104069795 A G 0.051687 1.4209e-05
12:104070462 G A 0.055244 8.8200e-06
12:104070775 T C 0.164398 -7.2065e-06
12:104074151 G A 0.815095 -1.1869e-06
12:104077779 T C 0.046094 2.6577e-06
12:104080773 A G 0.087676 -1.4548e-05
12:104080975 C T 1.936713 2.4112e-06
12:104081723 T C 0.333765 -1.9853e-05
12:104088014 A G 0.142193 -2.2371e-05
12:104091734 G A 0.793488 -1.3610e-05
12:104092538 T C 0.067111 -3.1090e-06
12:104092996 C T 0.587774 -2.1820e-05
12:104094133 T C 1.036782 1.8855e-05
12:104097496 A G 0.072359 5.0360e-05
12:104097499 C T 0.022854 -8.4663e-06
12:104097605 A C 0.103227 -1.4651e-05
12:104099544 A C 0.608540 2.5291e-05
12:104102036 A G 0.104681 1.2312e-07
12:104103056 C T 0.252895 2.3120e-05
12:104109497 C T 0.297460 -4.1426e-05
12:104110681 T C 0.139123 -8.1832e-06
12:104115293 C G 0.115279 1.3524e-05
12:104116134 C T 0.173652 -8.8652e-06
12:104124018 C A 0.079646 -1.2682e-05
12:104124061 G A 1.378207 1.0830e-05
12:104127353 A G 0.079091 -1.2835e-05
12:104128666 C T 0.338757 -6.5942e-05
12:104129523 A C 1.115853 5.0487e-05
12:104130510 G A 1.639431 2.9366e-06
12:104131155 A G 0.307016 2.0951e-05
12:104132020 T C 0.294312 -1.4311e-05
12:104132683 C T 0.470271 -2.1181e-05
12:104133980 C T 0.187057 -4.5999e-05
12:104134880 A G 1.635841 7.0187e-06
12:104135083 A G 1.494855 -1.4163e-05
12:104136289 A G 0.069740 9.6580e-06
12:104137097 A G 0.191371 3.0518e-05
12:104138918 T C 0.477844 1.9593e-05
12:104138980 A G 0.024655 9.8553e-06
12:104139034 A C 0.121417 -2.4768e-05
12:104139649 T C 0.596680 1.1665e-06
12:104140517 G A 1.121618 -1.4111e-05
12:104143697 G A 0.085550 2.5684e-06
12:104145103 T C 0.061966 -3.1085e-05
12:104145546 T C 1.869456 -5.6272e-06
12:104146156 C T 0.037908 1.8504e-05
12:104146343 A G 0.180163 2.4812e-05
12:104153004 G C 0.523432 -1.6372e-05
12:104161253 T C 0.206646 1.2758e-05
12:104162729 T C 0.111244 1.0331e-05
12:104166243 T C 0.575887 -1.2045e-05
12:104166529 A C 0.475001 1.0851e-05
12:104168087 G A 1.395072 1.4172e-05
12:104174939 A G 0.105788 -1.7851e-05
12:104178810 T G 0.041504 -1.3616e-05
12:104180852 A G 0.029346 -3.2216e-05
12:104181612 G A 0.049496 -3.8805e-05
12:104190854 T C 0.473394 5.6549e-06
12:104192824 G C 0.476263 1.0568e-05
12:104196501 T G 0.277859 -1.2710e-05
12:104202538 G A 1.778979 1.5134e-05
12:104208868 T C 0.452604 -1.0094e-06
12:104226437 G A 0.070370 -2.7971e-05
12:104227661 G A 0.071489 3.6286e-05
12:104233766 T C 0.047227 7.7795e-05
12:104235779 T C 0.175206 -2.1771e-05
12:104241272 T C 0.402038 2.9506e-06
12:104245046 A G 0.244177 -2.4443e-06
12:104251424 A G 0.604029 2.7686e-05
12:104253915 G T 0.787210 2.5786e-05
12:104254871 T C 0.039687 -6.0508e-07
12:104254932 A G 0.657614 8.3069e-07
12:104260208 T C 0.505602 -1.5961e-05
12:104260287 C T 0.283935 -9.0335e-06
12:104264868 T C 0.040251 -7.9347e-06
12:104274572 C T 0.644748 3.9157e-05
12:104278528 G A 0.556776 -2.4965e-05
12:104289592 C T 1.109900 2.3754e-05
12:104294275 A G 0.284312 -1.0743e-05
12:104298737 C T 0.249633 -2.3254e-06
12:104302519 C T 0.194873 -1.1871e-05
12:104303172 G A 0.128311 1.0985e-05
12:104309383 T C 0.248695 -5.2608e-07
12:104318172 G A 1.480593 1.4349e-05
12:104320209 A G 0.281585 -8.4379e-06
12:104322144 C T 1.174385 -1.0358e-05
12:104323242 T C 0.040011 -9.9424e-06
12:104325902 T C 0.030323 4.3095e-06
12:104328115 G T 0.023993 8.1095e-06
12:104329433 T C 0.211988 1.3546e-05
12:104330476 A C 0.133390 1.4577e-05
12:104330631 A G 0.046363 3.5048e-05
12:104334800 G A 0.043802 -2.6161e-05
12:104343170 T C 0.294562 -1.7147e-06
12:104345384 A G 0.032465 -6.0633e-06
12:104348430 G A 0.606067 -7.5631e-06
12:104348482 G A 1.763496 2.4058e-05
12:104351332 G C 0.032406 9.3152e-06
12:104354290 T C 0.385529 -3.7595e-06
12:104363181 G A 1.471547 2.0899e-05
12:104370472 C T 0.204623 1.5290e-05
12:104371429 C T 0.026908 9.0354e-06
12:104373368 C T 0.238244 4.8483e-06
12:104375838 C T 0.145812 9.5273e-06
12:104376693 A G 0.033477 -8.8411e-06
12:104378529 T C 0.033520 3.4448e-05
12:104385504 G A 0.027596 -2.9301e-05
12:104387233 C T 0.023360 3.2076e-05
12:104387477 G A 0.202234 -3.3489e-05
12:104389583 C A 0.731830 1.6724e-05
12:104391041 T C 0.205578 1.5744e-05
12:104400580 T C 0.030030 -2.7693e-06
12:104408794 T C 0.051683 4.7182e-06
12:104408832 C T 0.035185 -4.7638e-05
12:104417558 T C 0.045146 2.3836e-05
12:104421808 G A 0.647386 -1.5261e-06
12:104436695 A G 0.073800 -7.5620e-06
12:104436726 G A 0.219041 3.6820e-06
12:104438019 C T 0.081925 -1.3305e-06
12:104442529 C T 0.117544 -4.2087e-06
12:104443517 G A 0.079880 -8.2198e-06
12:104444199 G A 0.692325 4.0313e-06
12:104448436 T C 0.038077 -5.2404e-06
12:104452264 C A 0.275882 1.2033e-05
12:104452604 G T 0.030232 2.4684e-06
12:104455190 G A 0.042689 8.8497e-06
12:104457545 A G 0.118158 4.7207e-05
12:104459905 G T 0.253110 -8.1425e-06
12:104460911 A G 0.160237 6.7051e-06
12:104478790 G A 0.152820 -2.6051e-06
12:104492003 G A 0.287996 -2.0820e-05
12:104493181 C A 0.147916 2.2908e-05
12:104500355 C A 0.049966 -1.2277e-06
12:104518934 A G 0.051761 -4.5668e-06
12:104526054 C T 0.192880 6.5331e-06
12:104549381 C T 0.034175 -2.5500e-06
12:104561936 A G 0.081642 -1.0754e-05
12:104562673 T C 0.028719 2.1491e-06
12:104570383 T C 1.461667 -2.7700e-05
12:104574563 T C 0.044747 1.1988e-06
12:104599515 A G 0.030774 -8.2051e-06
12:104610241 T C 0.121423 -4.5522e-06
12:104610255 G A 0.046561 1.3654e-05
12:104622101 G T 1.744693 -1.1186e-05
12:104633842 C T 0.108174 5.0395e-06
12:104639327 C T 0.090036 -1.2781e-05
12:104646996 G A 0.942708 1.7259e-05
12:104656126 A G 0.659811 -2.9586e-05
12:104656894 C T 0.403739 4.0938e-05
12:104666214 T C 0.082353 -2.4062e-06
12:104669564 T G 0.104071 1.7939e-06
12:104677974 T G 0.527732 2.1562e-05
12:104698582 G A 1.110975 -6.2869e-06
12:104698993 G A 0.027551 -2.6799e-05
12:104709062 G C 0.106758 1.6884e-05
12:104715232 C T 0.146935 1.2008e-05
12:104716516 T A 0.022081 9.5557e-06
12:104721575 C G 0.157604 7.5565e-06
12:104738825 G A 0.117437 -1.0264e-05
12:104746075 T C 1.723362 -8.1343e-06
12:104748620 G A 1.885082 2.7237e-05
12:104750006 A G 0.045211 8.8370e-06
12:104759863 A G 0.194152 7.3659e-06
12:104762698 A G 0.103642 -4.0263e-06
12:104763044 C A 0.093068 2.9317e-05
12:104763178 A C 0.045257 -4.6907e-05
12:104764844 T C 0.101854 9.5512e-06
12:104772791 A G 1.604811 3.6596e-05
12:104772990 A G 0.083434 1.8996e-05
12:104778285 A G 0.084476 4.4559e-06
12:104788505 A G 1.481732 8.7691e-05
12:104790715 C T 0.064069 4.7715e-05
12:104795547 A G 0.202010 4.2623e-05
12:104797204 G A 0.078913 4.7757e-05
12:104799513 T C 0.190994 -3.8858e-05
12:104802056 A G 1.178569 1.8119e-05
12:104805695 T G 0.099890 -2.6122e-06
12:104807237 A G 0.068860 -5.2540e-06
12:104807678 C T 0.155150 1.6099e-05
12:104808151 A G 0.105652 8.1266e-06
12:104808857 T C 0.111566 6.6703e-06
12:104813369 C T 0.621053 1.7780e-05
12:104817290 C T 0.976731 1.1723e-05
12:104819107 T C 0.758949 2.3960e-05
12:104819579 A G 0.037327 -7.3310e-06
12:104826920 C T 0.035100 -2.2854e-05
12:104827338 C T 0.161593 1.1007e-05
12:104831683 G A 0.459450 1.4535e-05
12:104832960 C A 0.181961 -6.9161e-06
12:104834662 G A 0.468655 1.6682e-05
12:104838375 C T 0.302745 2.6392e-05
12:104838929 A G 0.568480 1.3229e-05
12:104839661 A G 0.069360 4.2129e-05
12:104842296 G A 0.509218 2.8024e-05
12:104842566 C T 0.396500 -3.1118e-06
12:104844152 C A 0.032864 -8.6806e-06
12:104844868 A G 0.162226 -2.7989e-06
12:104846108 A G 0.468626 -2.4028e-05
12:104846282 A G 0.052871 -1.8401e-05
12:104848760 C G 0.067477 2.0646e-05
12:104849490 A G 0.090828 -2.5897e-05
12:104853323 G A 0.038560 -3.8271e-06
12:104854011 A G 1.565601 -6.0292e-05
12:104855630 T C 0.409685 1.0496e-05
12:104864465 T C 0.259374 5.2615e-05
12:104864883 A G 0.725828 3.9759e-05
12:104866624 T G 1.651200 3.7945e-06
12:104872372 A G 0.208746 2.2304e-05
12:104873612 C T 0.121124 -9.8751e-06
12:104882004 A C 0.611371 -2.6319e-05
12:104884053 T C 0.247598 -3.8134e-06
12:104884291 G A 0.613961 -9.0377e-06
12:104886384 A G 0.336264 3.2194e-05
12:104892372 A G 0.681860 1.9952e-05
12:104894402 G A 0.372721 -1.9738e-05
12:104896484 G A 0.042751 1.8599e-06
12:104897550 A G 0.100361 1.3559e-05
12:104899186 A G 0.040589 5.2728e-05
12:104899810 A G 0.123848 -7.4777e-05
12:104900636 G A 0.678186 1.5062e-05
12:104906577 A G 0.067091 2.6635e-05
12:104907072 A G 0.328039 -1.4697e-05
12:104907439 A G 0.024525 2.1872e-05
12:104911631 C T 0.047256 2.7666e-05
12:104912323 G A 0.433016 -8.6172e-06
12:104917777 A C 0.033085 2.2807e-05
12:104918757 T C 0.041134 1.9488e-05
12:104919619 T C 0.022929 -3.2238e-05
12:104919891 G T 0.027210 -2.3002e-05
12:104922034 A G 0.110202 1.9907e-06
12:104922078 C T 0.203179 -6.3568e-06
12:104927511 A G 1.108320 5.1733e-06
12:104937159 C T 0.201537 1.7391e-06
12:104939114 T C 1.105548 -2.2962e-06
12:104939332 G T 0.291180 -3.0407e-05
12:104946899 C T 0.232450 -2.3164e-06
12:104948566 A G 0.778437 6.9562e-06
12:104949981 T G 0.151411 2.1815e-05
12:104955771 A G 0.045915 -1.7356e-05
12:104957130 A G 1.791365 -3.2439e-05
12:104959507 C T 0.522120 1.8202e-05
12:104963476 T A 0.501347 8.6165e-06
12:104972237 C G 0.169880 -3.0298e-05
12:104972279 C A 0.621459 -1.3897e-05
12:104974769 T C 0.187158 -6.3063e-06
12:104975826 C T 0.579510 2.0391e-05
12:104977204 T C 0.716549 -4.1242e-06
12:104977454 G A 0.758020 -4.1348e-06
12:104978524 G A 0.053553 -2.9171e-05
12:104980530 G A 1.647367 -1.4288e-06
12:104982579 T C 0.034480 5.7721e-05
12:104985814 T C 0.555315 -4.6910e-05
12:104988370 G A 0.660110 3.3326e-05
12:104989355 T C 0.021124 -2.3023e-05
12:104992184 C T 0.224267 -5.4660e-06
12:105003265 A G 0.051044 -2.3941e-05
12:105005850 A G 0.548463 3.1359e-05
12:105009873 T C 0.058717 2.1940e-05
12:105016135 A G 0.449381 -2.4764e-06
12:105017164 T C 0.024691 3.9337e-05
12:105017549 G A 1.168118 1.4149e-05
12:105024791 A G 0.753820 4.4424e-05
12:105025819 G T 0.044890 1.7947e-05
12:105028052 A G 0.327004 3.9163e-06
12:105032581 G A 0.129999 -2.3431e-05
12:105039575 G A 0.176057 -4.6518e-06
12:105043923 G A 0.330802 2.0054e-05
12:105047200 A G 0.161165 1.7669e-05
12:105050188 C T 0.235501 1.3477e-05
12:105052250 C A 1.016404 -7.2312e-05
12:105052529 C A 0.021306 2.4594e-05
12:105053865 C T 0.767764 -1.4258e-05
12:105056289 C T 0.379531 -2.7309e-05
12:105058988 T G 0.223517 6.4157e-06
12:105059165 C T 0.681727 -1.0620e-05
12:105061755 C T 0.023964 -4.6971e-06
12:105062582 G A 0.724196 -3.2635e-05
12:105063882 A G 0.859732 2.5960e-06
12:105067844 G A 0.231155 -1.0789e-06
12:105068104 G A 0.122562 -1.4562e-05
12:105068630 C T 0.279670 -2.2392e-05
12:105072757 A G 0.148756 5.7931e-05
12:105074039 T C 0.041413 -4.6675e-05
12:105077284 A G 1.796321 3.0692e-05
12:105077622 A C 0.072843 -2.3245e-06
12:105079669 A G 1.266064 7.2950e-05
12:105087152 A C 1.112857 2.4215e-05
12:105088739 A G 0.272516 -1.6825e-05
12:105090024 C T 0.768712 1.0635e-05
12:105091270 A G 0.020011 1.7464e-06
12:105092213 A G 1.351549 3.8426e-05
12:105092807 G T 0.065332 -6.4742e-06
12:105095457 C A 0.228308 -2.3120e-05
12:105098431 T G 0.588264 1.1590e-05
12:105098753 G A 1.539141 -3.5673e-05
12:105099009 A G 1.019868 -1.7423e-05
12:105099408 T C 0.220755 7.9584e-06
12:105100744 A G 0.114672 3.2777e-05
12:105102205 A G 0.046506 -1.4511e-05
12:105103456 A C 0.089831 2.1334e-06
12:105103812 G A 0.020209 1.8644e-05
12:105104100 A G 0.488883 -2.1499e-06
12:105104596 A C 0.087634 9.8919e-06
12:105104733 G A 0.052248 -1.5886e-06
12:105105736 A G 0.043075 -1.3693e-05
12:105107193 A G 1.395725 -3.1602e-05
12:105109459 C T 0.044581 5.7050e-05
12:105109975 T C 1.237374 -2.1101e-05
12:105112161 A C 0.076988 2.2038e-05
12:105114647 G A 0.975575 7.2529e-05
12:105116374 T C 0.733050 -7.2443e-06
12:105118552 T C 0.986640 -2.8634e-05
12:105123569 A G 0.030891 1.2160e-05
12:105127055 G A 0.246540 -7.1171e-06
12:105128276 A G 0.042209 -1.3984e-05
12:105128888 C T 1.027628 1.6042e-06
12:105131993 A G 0.051193 8.5767e-05
12:105134621 G A 0.463510 -3.1520e-05
12:105135568 G A 0.136682 8.6593e-05
12:105140645 G A 1.129995 -8.3934e-07
12:105152084 G A 0.034364 1.6257e-05
12:105152391 G A 1.337965 7.2937e-06
12:105152960 G A 0.022539 2.2025e-05
12:105152997 C T 1.393313 -2.9913e-06
12:105153405 T C 0.082191 1.0278e-05
12:105153570 T C 1.332720 -3.9674e-06
12:105154087 A G 1.353211 1.6864e-06
12:105163437 A G 0.060119 3.6324e-05
12:105163579 G A 0.021065 6.9326e-06
12:105175845 T C 1.378389 1.2639e-06
12:105182629 T C 0.168046 7.2522e-06
12:105185785 G A 0.059071 -1.3767e-05
12:105213164 T C 1.913255 -1.1567e-06
12:105215564 A G 0.034341 -3.4286e-05
12:105220835 A C 0.070379 1.8983e-06
12:105221902 G A 0.117583 -5.6731e-06
12:105230726 C T 0.056159 -5.6589e-06
12:105269628 G A 0.066845 2.4722e-05
12:105293919 A G 0.031842 -1.4233e-05
12:105306550 T C 0.024376 -4.0823e-06
12:105313587 G A 1.028972 4.8324e-06
12:105322846 T C 0.025931 -8.2468e-07
12:105336633 A G 0.860261 -1.2405e-05
12:105338072 G C 0.035704 3.1900e-06
12:105340488 G A 0.053864 -6.5259e-06
12:105355640 T C 0.062132 2.0411e-05
12:105357091 A G 0.164067 -1.6923e-05
12:105359368 A G 0.180783 -1.3777e-06
12:105359456 T C 0.090351 3.2616e-05
12:105361613 C A 0.043640 2.8485e-05
12:105380185 C G 0.048941 -1.0544e-05
12:105393548 C A 0.021851 1.8731e-05
12:105400691 C T 0.075274 -1.9304e-05
12:105411468 A G 0.051313 -1.4271e-05
12:105417420 C T 0.025950 -1.1915e-06
12:105417888 G A 0.052852 -2.0935e-05
12:105418633 C T 0.184149 1.9662e-05
12:105426689 T C 0.229938 -1.0980e-05
12:105431208 A G 0.753392 6.1445e-06
12:105432922 A G 0.157705 -3.6075e-05
12:105437525 G A 0.060191 5.0367e-05
12:105443914 T C 0.236637 -3.2345e-05
12:105444319 G A 0.026252 2.5407e-05
12:105444410 T C 0.031312 -4.0974e-05
12:105445312 T C 0.196632 2.7254e-05
12:105449343 G A 0.032121 2.0227e-05
12:105449957 G A 0.059665 -2.9948e-05
12:105450007 G A 0.949716 1.1931e-05
12:105453840 G T 0.074076 4.2281e-06
12:105455312 T C 0.050638 1.1531e-05
12:105459541 T C 1.626181 1.8591e-06
12:105470975 C A 0.307195 -1.4500e-06
12:105477812 G T 0.242684 -2.5322e-05
12:105487583 T C 0.049752 4.5669e-05
12:105488141 C T 1.127915 3.4452e-05
12:105489923 T C 0.946155 1.2845e-05
12:105518614 T G 0.052748 6.9631e-06
12:105520069 T G 0.033974 1.4027e-08
12:105527467 A G 0.023471 3.7333e-06
12:105546172 A G 1.804312 -2.1602e-05
12:105547502 T G 0.185561 2.3515e-05
12:105555180 A G 0.055163 7.3524e-06
12:105564893 G A 0.026512 -3.9524e-06
12:105566727 C T 0.061732 7.9084e-06
12:105569767 A G 0.054592 5.5037e-06
12:105576543 A G 1.921905 1.8683e-06
12:105581679 A G 0.119122 1.7108e-05
12:105583258 G A 0.033101 1.9091e-05
12:105583877 A G 0.391596 -2.0093e-06
12:105587475 T C 0.862718 1.7779e-05
12:105589122 A G 0.033468 -3.9374e-06
12:105594014 A G 0.061710 -1.8587e-06
12:105595563 A G 0.100650 -1.7409e-05
12:105598424 G A 0.085657 -2.5383e-05
12:105601697 C T 0.154027 1.3248e-05
12:105602152 C T 0.052605 -1.1668e-05
12:105602871 T C 1.441601 -5.5103e-06
12:105608316 G A 1.629323 9.4533e-06
12:105614455 A G 0.088585 -1.8500e-05
12:105617940 G A 1.607771 1.4643e-05
12:105620191 T C 0.071285 -1.2378e-05
12:105624743 G A 0.048389 -4.6599e-06
12:105624825 T C 0.163285 -4.0016e-05
12:105636030 G A 0.037278 1.1773e-05
12:105665162 T G 0.434152 -1.3057e-05
12:105686726 C T 0.050573 -3.1011e-05
12:105689315 T C 0.687791 -2.1160e-05
12:105694144 T G 0.034250 -1.1890e-07
12:105708341 T C 0.544017 -5.1862e-05
12:105712581 C A 0.433853 6.9802e-06
12:105713710 T C 0.035581 -1.2995e-05
12:105717504 T C 0.054507 3.4013e-06
12:105722529 G A 0.804994 3.1918e-05
12:105723859 G A 0.483099 1.6404e-05
12:105728935 A G 0.043514 -6.2597e-05
12:105734338 T C 1.123974 1.5941e-05
12:105736593 G A 0.031913 -2.6036e-05
12:105740147 G A 0.054725 -5.9202e-06
12:105742939 T C 0.466136 -1.7532e-06
12:105746719 G A 0.290508 1.8192e-05
12:105747784 G C 0.070645 -1.5219e-05
12:105752974 T G 0.043926 -6.1313e-06
12:105757994 G A 0.117788 2.5449e-06
12:105758075 T C 0.073888 -9.9985e-07
12:105760229 G C 0.068250 -7.5486e-06
12:105762443 A G 0.779482 2.3128e-05
12:105772604 A G 0.082736 1.2763e-05
12:105774275 T G 0.328663 2.5817e-05
12:105775308 C T 0.440881 4.6709e-06
12:105784903 C A 0.069331 2.9779e-06
12:105788045 T C 0.950134 -5.7720e-06
12:105791211 A G 0.025324 4.5449e-06
12:105794327 A G 0.052943 -2.9242e-06
12:105800655 G T 0.546285 -1.8688e-05
12:105801005 T G 0.044124 2.3079e-05
12:105811699 A G 1.287989 -2.3254e-06
12:105812187 T C 0.040660 -4.4775e-05
12:105816376 G T 1.176771 1.8613e-07
12:105817813 A G 0.444308 2.0660e-06
12:105822221 G A 1.112633 2.0098e-05
12:105830054 C T 0.021952 -2.1178e-06
12:105838061 A G 0.180835 3.1741e-05
12:105838316 C G 1.516362 9.3499e-06
12:105844021 A G 0.314975 3.2059e-05
12:105853186 A C 1.356914 -1.8914e-05
12:105854727 A G 0.133722 -1.7178e-05
12:105858572 T C 1.556020 -4.8622e-05
12:105868723 C T 0.123832 -3.8966e-05
12:105877779 C A 0.025915 1.5518e-05
12:105878400 T C 0.398165 8.4537e-06
12:105884341 T C 0.041667 1.2791e-05
12:105897008 G A 0.233255 1.1744e-05
12:105897728 C T 0.255888 -3.4106e-06
12:105899060 C T 0.780381 3.0410e-06
12:105903566 C T 0.240353 6.1790e-07
12:105917765 T C 1.038502 -1.8515e-05
12:105917972 A G 0.408062 -1.9842e-05
12:105919402 C A 0.788804 -1.4906e-05
12:105926455 C T 0.948372 -1.2163e-05
12:105930170 T G 0.284399 3.7136e-06
12:105934875 T C 0.291456 6.6613e-06
12:105941935 A G 0.050813 -2.6728e-06
12:105947175 C G 0.062693 1.0122e-05
12:105952058 C T 0.361131 -1.7858e-05
12:105952417 C T 0.135757 -8.5124e-06
12:105975955 T G 1.876444 -3.0123e-05
12:105977493 T G 0.194704 -3.6792e-06
12:105984801 A C 0.075712 2.9125e-05
12:106005038 A G 0.469574 4.1742e-05
12:106012069 A G 0.055939 -1.0312e-05
12:106012167 A G 0.054549 8.9859e-06
12:106015104 C T 0.066864 8.6155e-06
12:106016097 C T 0.060846 -2.3830e-05
12:106016325 T C 0.088046 -1.1602e-05
12:106032083 A G 0.792650 5.1947e-05
12:106035444 T C 0.499805 -3.0081e-05
12:106047204 A G 0.288833 -4.0866e-05
12:106057582 T C 0.041988 -4.4914e-06
12:106060589 G T 0.187894 2.8206e-05
12:106064533 G T 0.046529 3.4623e-05
12:106064566 T C 0.056335 2.3350e-06
12:106071674 G A 0.036210 4.8746e-06
12:106083149 A G 1.626659 6.9691e-06
12:106093966 C T 1.253239 1.8027e-05
12:106095797 A G 1.028158 3.1535e-06
12:106098626 T C 1.347135 2.9012e-05
12:106098948 T C 1.446713 -2.7175e-05
12:106099958 G A 1.039122 -4.5906e-06
12:106101742 A G 0.341672 -1.1967e-05
12:106107380 G A 0.508352 6.0465e-06
12:106109647 C G 0.068873 1.8348e-05
12:106115200 T C 0.232638 9.2909e-05
12:106117725 C T 1.522078 6.7996e-07
12:106122114 C T 0.331788 -3.3126e-05
12:106137077 T C 0.716938 5.7566e-05
12:106143135 A C 0.720888 6.1162e-06
12:106143558 A G 1.435609 7.1615e-05
12:106143733 T C 0.063222 4.3723e-05
12:106146750 A G 0.048399 -7.9408e-06
12:106151593 T C 0.780261 5.0182e-05
12:106153006 C T 0.405241 5.0407e-06
12:106153057 C G 0.035990 -3.8699e-05
12:106154007 C G 0.137837 4.8494e-05
12:106156001 A C 0.482346 1.4662e-05
12:106159148 T C 0.267456 -5.3561e-05
12:106159277 A G 0.997514 1.0475e-05
12:106180665 T C 1.547568 4.7908e-05
12:106182419 C T 0.064699 -1.0116e-05
12:106186140 C T 0.271198 4.5636e-05
12:106192739 G A 0.061213 -1.9921e-05
12:106193961 A G 1.068003 3.3800e-05
12:106195766 C T 0.291758 2.5809e-06
12:106210781 T C 0.108871 -2.4051e-05
12:106212704 G A 1.964335 8.1159e-06
12:106213272 A G 0.139632 4.8770e-05
12:106214293 A G 0.862981 2.9239e-05
12:106214612 T C 0.060606 -1.9431e-05
12:106217810 G A 1.042663 -1.5383e-05
12:106218920 A C 1.841127 3.8485e-05
12:106221793 T C 1.406183 1.9074e-05
12:106223862 T C 0.024792 3.7027e-05
12:106224308 G A 1.905543 -1.2023e-05
12:106229261 G A 0.028174 1.2652e-05
12:106232822 A G 0.022208 -5.9895e-06
12:106233178 C T 0.691770 8.9108e-07
12:106234494 G A 0.242856 -1.6182e-05
12:106242150 C T 0.042683 5.6680e-06
12:106248507 G A 0.120628 -1.9601e-05
12:106254285 C A 0.082577 7.9341e-06
12:106258537 C T 0.029569 -4.2478e-05
12:106260341 T C 1.333038 3.9128e-05
12:106271940 A G 1.531861 -1.6079e-05
12:106273523 A G 1.787233 -6.4397e-06
12:106275710 G T 0.058805 -7.2648e-06
12:106278221 G A 0.030907 -8.1740e-06
12:106288974 A C 0.459820 -9.3549e-05
12:106295490 G C 0.585112 3.5898e-05
12:106298428 A G 0.314021 -7.2458e-06
12:106300221 T C 0.072103 4.0852e-05
12:106301580 G A 0.765726 4.8457e-05
12:106302829 T C 0.035448 3.6161e-05
12:106306914 G A 0.029141 -1.5401e-05
12:106322727 T C 0.244401 9.1296e-06
12:106328254 C T 1.122056 2.1762e-05
12:106330673 A C 1.155524 -2.5974e-06
12:106339232 G T 0.620079 2.0028e-05
12:106342463 A G 0.047743 1.3018e-05
12:106342698 T C 0.036074 2.1090e-06
12:106358926 G A 0.107583 3.2622e-05
12:106361242 C T 0.870910 -7.7400e-06
12:106364019 G C 0.046266 1.4783e-05
12:106364743 G T 1.191179 2.9311e-05
12:106368167 T G 0.046727 -9.3425e-06
12:106376164 C G 0.067516 1.8832e-05
12:106376201 A G 0.049982 1.1884e-05
12:106381216 T C 0.517537 -4.1036e-05
12:106381929 C G 0.047308 -1.4722e-05
12:106385973 T C 0.067786 -9.7515e-06
12:106387077 T C 0.036081 -1.0412e-05
12:106392384 C T 0.023717 1.0926e-05
12:106405734 C A 0.629434 -7.1659e-06
12:106407348 T C 0.103850 4.9857e-05
12:106407877 G A 0.105548 5.9776e-05
12:106408581 T G 0.055491 1.4656e-05
12:106416232 T C 0.065283 5.4645e-06
12:106417425 T C 0.041018 4.8134e-05
12:106419959 G A 0.286464 3.1874e-05
12:106427600 C T 0.087202 -2.0666e-05
12:106432190 T C 0.152369 -2.8278e-05
12:106436777 G T 0.061262 -2.2783e-05
12:106441605 T C 0.076660 2.7166e-06
12:106448302 T C 0.982177 3.6462e-05
12:106453804 A G 1.145403 4.0488e-05
12:106458238 C T 0.445941 6.1226e-05
12:106459902 C T 1.163203 2.1021e-05
12:106460938 C G 0.466487 -2.2908e-05
12:106462851 T G 0.062726 7.0557e-07
12:106463717 G A 0.040557 -8.9005e-06
12:106465125 T C 0.077640 2.0354e-05
12:106467656 T G 0.127447 -9.7378e-06
12:106469171 T C 1.279871 2.5089e-05
12:106470932 C T 0.056302 1.1711e-05
12:106476140 C T 0.332363 5.5428e-06
12:106476805 C T 0.189472 2.6149e-05
12:106477376 A C 0.457558 -2.8479e-07
12:106484512 T C 1.841724 -4.5243e-05
12:106492140 T G 0.041741 1.2366e-05
12:106497325 C T 0.987179 4.0065e-05
12:106499864 A G 0.060411 8.7994e-06
12:106500344 T C 0.026119 -7.6879e-06
12:106505838 A C 0.154297 1.9724e-05
12:106508277 C A 0.080113 -8.6969e-06
12:106509867 T C 0.048152 -3.0447e-05
12:106510403 T C 0.033935 6.8425e-06
12:106511173 A G 0.989983 7.1343e-06
12:106513995 T C 0.118008 3.4432e-06
12:106514116 T C 1.204614 -2.1956e-06
12:106516877 C T 1.115821 -1.6787e-05
12:106518175 G A 0.965529 -1.4755e-05
12:106526759 A G 0.129979 2.2355e-05
12:106526864 C T 0.114195 -2.3703e-05
12:106528526 A C 0.034273 2.1607e-05
12:106528952 G C 0.056477 -1.6623e-05
12:106529666 C T 0.815407 -2.8876e-06
12:106530161 T C 1.042215 -7.4086e-06
12:106530755 C T 0.096479 -3.1674e-05
12:106536203 G T 0.053124 1.1875e-05
12:106537690 G A 0.077179 -3.8120e-05
12:106542803 G A 0.023711 -4.5235e-06
12:106548822 C T 0.090455 -1.7962e-05
12:106548935 T C 0.076774 1.4197e-05
12:106556404 G A 1.709690 1.0145e-08
12:106575858 A G 0.105759 -2.5730e-05
12:106583426 A G 0.559567 1.7134e-05
12:106586331 C T 0.069633 -4.4930e-05
12:106590567 T C 1.598663 2.4012e-05
12:106592709 T C 0.156822 4.0126e-06
12:106593535 A G 1.330707 -1.4253e-06
12:106594781 G A 1.522539 -9.3584e-07
12:106598473 T C 0.025713 3.0257e-05
12:106599127 T C 1.715623 1.1239e-05
12:106603477 A G 0.055176 -1.3072e-06
12:106613065 G A 0.028261 -5.1777e-06
12:106614124 T C 0.027940 7.8506e-06
12:106618117 C T 0.288570 -4.4174e-06
12:106621122 A G 0.081292 -7.2082e-06
12:106625862 C G 0.504580 -3.4993e-05
12:106628916 T C 0.023045 -7.1025e-06
12:106630795 A G 1.225578 -4.0818e-05
12:106631434 C G 0.097475 -3.9083e-05
12:106632873 C A 0.033380 2.2069e-05
12:106635568 A G 0.219554 1.0992e-05
12:106637876 T G 0.253142 -9.3111e-06
12:106646814 G T 0.191481 -4.2133e-05
12:106652263 T C 0.083950 2.1945e-05
12:106655192 C T 0.650619 1.5764e-05
12:106656227 A G 0.036941 8.5804e-06
12:106657312 A G 0.805974 5.1643e-06
12:106659932 G A 0.055010 5.3189e-06
12:106660007 G A 0.105583 2.7760e-06
12:106660752 T C 0.073141 3.7202e-05
12:106665078 C T 1.210524 -1.4144e-06
12:106666830 T C 0.264327 1.8666e-05
12:106669031 C T 0.259387 1.6440e-05
12:106675868 G C 0.089793 1.4646e-05
12:106681839 T G 0.660711 8.4050e-06
12:106686656 T C 1.254499 1.5122e-05
12:106691456 A C 0.118041 -8.2531e-06
12:106699457 G T 0.051635 9.2287e-06
12:106701537 A G 0.038525 3.6864e-06
12:106704974 A G 1.540557 1.5099e-05
12:106705237 T C 0.021221 -1.6115e-05
12:106713257 T C 0.282601 -3.1254e-05
12:106719914 T C 0.203773 4.1080e-05
12:106729425 A G 0.041982 -2.8667e-05
12:106731643 C T 0.088059 2.0420e-05
12:106737306 T C 1.845096 5.8608e-05
12:106740540 G A 1.687722 7.3510e-06
12:106750903 T C 0.047957 -7.1291e-06
12:106751485 T C 0.046000 -3.2824e-05
12:106756458 A T 0.020196 6.2463e-07
12:106758191 A G 0.640992 2.0136e-06
12:106781273 G A 0.150139 1.2813e-05
12:106785046 T C 0.020416 -4.8240e-06
12:106785502 C T 0.455240 2.0634e-05
12:106785554 C T 0.597524 2.0411e-05
12:106791138 G A 0.039226 -1.0535e-05
12:106809556 G A 0.028563 2.4416e-05
12:106809869 T G 0.060733 2.1742e-05
12:106814397 A G 0.024269 3.7835e-05
12:106834833 C T 0.454964 2.0186e-05
12:106848414 G A 0.140820 -1.3291e-05
12:106856884 T G 0.050437 4.6763e-05
12:106874752 C T 0.052186 2.3148e-05
12:106879117 T C 0.031254 5.9282e-05
12:106880726 G A 0.457616 1.7950e-05
12:106883712 G A 0.034860 -3.9232e-05
12:106894380 G T 0.542017 -6.7408e-06
12:106901596 G A 0.030472 -2.1263e-05
12:106910923 C T 0.048330 -2.3241e-05
12:106916359 T C 0.080068 -2.6817e-06
12:106917216 T C 0.062015 3.4475e-05
12:106917229 A G 1.336690 -1.7543e-05
12:106947231 A G 0.124649 5.5427e-05
12:106950695 C T 0.300060 2.7895e-05
12:106954399 A G 0.022049 -7.1676e-07
12:106954632 T G 0.151557 -4.3857e-05
12:106958864 A G 0.175411 1.1198e-05
12:106959287 T C 1.348495 -6.7015e-05
12:106961047 A G 1.816776 3.1918e-05
12:106961727 T C 0.021465 6.5611e-06
12:106965482 T C 0.763957 2.6797e-05
12:106972358 C T 0.098306 -6.8980e-06
12:106973311 A G 0.187580 -1.4339e-05
12:106986906 C T 1.363231 1.4253e-05
12:106989105 T C 0.226825 2.0519e-05
12:107009406 G T 0.064657 -1.6897e-05
12:107017773 C T 0.038859 -5.1228e-06
12:107033246 G T 0.028498 9.6057e-06
12:107039124 T C 0.048288 -1.0803e-05
12:107040022 G T 0.256589 7.6089e-05
12:107043823 A G 0.075624 -3.9909e-05
12:107053762 A G 0.074226 -7.8346e-06
12:107071135 A G 0.033328 -8.5524e-06
12:107083059 T C 0.299655 -2.1064e-05
12:107083896 T G 0.080162 -2.6171e-05
12:107084076 G A 0.020452 1.9028e-05
12:107096886 T C 0.023013 -5.5364e-07
12:107099751 C T 0.044861 3.1436e-05
12:107099883 G A 0.731723 3.4108e-05
12:107111598 A G 0.044559 -4.3392e-06
12:107112037 A G 0.028865 5.3998e-06
12:107115573 G A 0.039826 3.7139e-05
12:107126657 A G 0.046289 -2.3019e-05
12:107127704 T C 0.182217 2.0690e-05
12:107134566 T G 0.489318 8.2891e-05
12:107141265 A G 0.025412 -1.0362e-05
12:107152694 G T 0.041586 2.1765e-06
12:107155117 T C 0.025132 -1.3736e-05
12:107174646 C A 0.495050 2.4608e-05
12:107183589 A G 0.728324 4.2337e-05
12:107194580 A G 0.257086 7.2360e-05
12:107229659 C T 0.039141 3.9354e-05
12:107241807 G A 1.329971 1.6102e-05
12:107244793 A G 0.048243 -9.7758e-06
12:107248183 G T 0.072966 -7.3211e-06
12:107266719 A G 0.042108 -4.5345e-06
12:107269384 T C 0.083210 -1.8561e-05
12:107274086 A G 0.233336 1.4881e-05
12:107275600 A G 0.107943 -3.2879e-05
12:107292583 A G 0.306276 -1.7598e-05
12:107305573 C T 0.177865 1.0340e-05
12:107307287 G T 0.508063 2.6277e-05
12:107335344 C T 0.026931 1.1360e-05
12:107340793 A G 0.108540 -1.9515e-05
12:107341385 C T 1.006268 2.7802e-05
12:107341826 A G 0.150746 -6.8781e-05
12:107345883 A G 0.115373 1.4745e-05
12:107346602 A C 0.086709 -2.7838e-05
12:107360785 C T 0.063621 -3.4029e-06
12:107367224 C T 1.020764 4.0850e-05
12:107387426 T C 0.126922 2.1159e-05
12:107392471 C A 0.051862 1.2205e-06
12:107394048 T C 0.385043 -1.1622e-05
12:107395106 G A 1.253015 1.8521e-05
12:107400314 C T 0.050654 -1.0866e-06
12:107437422 C T 0.033562 2.2750e-05
12:107438137 T C 0.073109 1.2985e-05
12:107445881 A G 1.128061 1.2697e-05
12:107447642 G A 0.049103 -4.5693e-06
12:107452785 T C 0.198667 3.5233e-05
12:107468968 G A 0.100085 -2.7189e-05
12:107471357 C T 0.031046 1.9405e-05
12:107497038 T C 0.035964 -2.1271e-06
12:107499272 C T 0.401833 1.4406e-05
12:107530906 C T 0.081655 1.3149e-05
12:107539691 A C 0.269543 5.8174e-06
12:107540237 A C 0.206642 -7.2059e-06
12:107546367 G T 1.344148 1.9356e-05
12:107550454 T C 0.082162 -1.0798e-05
12:107555354 C T 0.030202 -7.8824e-06
12:107557112 G A 0.250688 -3.1629e-05
12:107567006 G A 0.119083 5.8142e-05
12:107572517 A G 0.029832 9.7220e-06
12:107592329 A G 0.065536 5.1220e-06
12:107603481 C T 0.068922 -1.9597e-06
12:107614630 T C 0.092217 7.4228e-06
12:107622599 C T 0.194860 1.3245e-06
12:107623706 A G 0.102980 1.2430e-05
12:107630057 G T 0.713423 2.3219e-05
12:107635118 C G 0.020436 1.8010e-05
12:107642410 T C 0.029978 -3.3499e-05
12:107643676 A G 0.300959 -2.3062e-05
12:107644932 T G 0.253019 -1.3328e-05
12:107645893 T C 0.431127 -4.7842e-06
12:107657114 A G 0.058347 -4.3106e-05
12:107657547 A G 0.070269 3.7412e-05
12:107686105 C T 1.145137 2.1291e-05
12:107687807 T C 0.066741 -1.3901e-05
12:107694651 T C 0.438680 2.2765e-05
12:107695585 A G 0.227104 6.3615e-06
12:107697721 A G 0.026158 -2.4699e-06
12:107703104 T G 0.111280 -6.9548e-06
12:107704705 A C 0.418251 2.4070e-05
12:107706982 A G 0.186518 -3.6106e-06
12:107708454 T G 0.150113 1.4689e-06
12:107709575 T G 0.319315 -2.0693e-07
12:107711383 T C 0.074833 -6.5792e-06
12:107714450 T G 0.396663 1.2932e-05
12:107718987 A G 0.044517 2.1989e-05
12:107720153 A G 0.917942 -1.2296e-05
12:107723079 A G 0.101442 -2.3104e-05
12:107723872 T C 0.132034 1.0085e-06
12:107730315 A G 0.048499 1.5754e-05
12:107738388 G A 0.107249 2.1016e-05
12:107743313 T C 0.490194 -1.3965e-05
12:107747073 C G 1.769452 -1.6241e-05
12:107755291 A G 0.038664 -1.6717e-05
12:107763004 C G 0.694272 -2.3605e-05
12:107773914 T C 0.606732 -1.1014e-05
12:107773944 C A 0.209161 4.8521e-05
12:107776740 A G 0.155874 5.2437e-06
12:107776934 T C 0.025145 -3.8664e-06
12:107780284 A C 1.809201 -2.0781e-05
12:107782146 T G 0.092487 1.5623e-05
12:107782867 G A 0.100027 -2.1113e-05
12:107791052 C T 0.511172 -1.8299e-05
12:107791961 T C 0.193490 2.5029e-05
12:107798664 C T 0.052758 1.4952e-05
12:107799741 T C 0.058217 -6.4671e-07
12:107802980 C A 0.615749 -1.0547e-05
12:107817353 T G 0.044000 2.5349e-05
12:107817436 C T 0.326592 2.4232e-05
12:107818759 A C 0.087689 -6.8014e-06
12:107820243 A G 0.079143 2.9778e-05
12:107822500 C T 0.081951 -3.4609e-05
12:107822993 C T 0.259562 3.3163e-05
12:107835906 G C 0.313871 2.5056e-05
12:107842332 G T 0.052362 -1.0476e-06
12:107842346 T C 0.105960 -1.1332e-07
12:107848652 C T 0.634754 -4.2871e-06
12:107852917 A C 0.222583 2.2471e-05
12:107853217 A C 0.128324 2.9694e-05
12:107860878 A G 0.032896 1.8445e-05
12:107861358 T C 0.092246 4.0407e-06
12:107861624 C T 0.545769 -2.3005e-06
12:107864848 C T 0.091341 -1.6736e-05
12:107866084 C T 0.460365 7.5190e-06
12:107873991 A G 0.082431 -2.1781e-05
12:107879066 T C 0.672571 1.9700e-06
12:107881549 A G 0.218720 -2.0116e-05
12:107895588 A G 0.114201 9.6209e-06
12:107898034 C T 0.119135 2.1913e-05
12:107902632 G T 0.726159 -2.2906e-05
12:107905491 C T 0.843045 -9.8263e-06
12:107909544 T C 0.027544 -5.8878e-07
12:107914579 A G 0.460342 -3.2665e-05
12:107918321 A G 0.519027 -5.0516e-05
12:107919501 G A 0.484595 -1.1329e-05
12:107925779 T C 0.082363 2.5985e-05
12:107930741 A G 0.503794 -8.9342e-06
12:107933526 A G 0.048230 3.0731e-05
12:107937768 A G 0.235222 -1.1127e-05
12:107940359 T C 0.042793 4.2573e-08
12:107944269 A G 0.237403 -1.4482e-05
12:107946060 C T 0.237565 -1.5394e-05
12:107961844 C T 1.019212 3.8063e-07
12:107963652 T C 0.024289 2.5891e-05
12:107964412 T C 0.190653 1.6594e-05
12:107968058 G T 0.189900 3.4000e-05
12:107973347 A T 0.035100 -5.3817e-05
12:107974744 A G 0.029810 2.8003e-05
12:107988148 G A 0.427595 7.1249e-06
12:107988917 G A 0.251636 -1.4490e-05
12:107992354 A G 0.407143 -6.5630e-05
12:108003911 C T 1.966571 -2.8355e-06
12:108008772 T C 0.361166 4.2092e-06
12:108013187 A G 0.054040 2.5720e-05
12:108013414 T C 0.094278 7.8089e-06
12:108022383 T G 0.031614 2.1385e-05
12:108025319 T C 0.145056 9.9319e-06
12:108032212 G C 0.285415 -1.6950e-05
12:108033387 A C 0.371680 -2.9032e-06
12:108036232 G A 0.880742 1.0636e-05
12:108036729 A G 0.097995 -4.8491e-05
12:108040462 A G 0.026402 -8.1732e-06
12:108041673 G A 0.024039 -1.3959e-05
12:108049160 T C 0.464234 -2.3904e-05
12:108050603 C T 0.648828 -3.8317e-05
12:108051406 A G 0.186619 -2.6229e-05
12:108054262 A G 0.031426 -3.2781e-05
12:108054517 A C 0.035045 3.2535e-05
12:108056596 A G 0.629362 -5.5248e-06
12:108059193 C T 0.467217 1.6254e-05
12:108059208 G C 0.022010 3.3465e-06
12:108064292 A G 0.047256 1.6798e-05
12:108072481 G A 0.439618 -9.9042e-06
12:108081179 T C 0.429692 -6.6390e-06
12:108089370 G A 0.086040 3.5514e-05
12:108096769 C G 0.079721 -3.9970e-05
12:108097379 T C 0.114883 -3.3977e-05
12:108098926 A G 1.331444 -6.7448e-06
12:108102757 G A 0.046363 9.2029e-07
12:108105343 T C 0.080081 1.5560e-06
12:108106915 C T 1.217545 9.8233e-06
12:108144023 G A 0.050563 2.2086e-05
12:108146281 A G 0.787944 1.7364e-05
12:108151785 C T 0.053903 -2.2134e-06
12:108153626 C A 0.037856 -2.7682e-05
12:108158091 C A 0.390041 -7.5639e-06
12:108168585 G A 0.693036 2.7632e-05
12:108168740 G T 0.035928 2.8573e-05
12:108170002 T C 0.090513 -5.3168e-06
12:108172312 A G 0.549093 -2.5500e-05
12:108174046 A G 0.027054 -6.4194e-06
12:108174494 C T 0.051265 -5.7318e-06
12:108176528 T C 0.046698 -1.3100e-05
12:108179234 C T 1.004684 5.8019e-05
12:108182937 A G 0.028573 -1.5191e-05
12:108187451 C T 1.895225 -1.5167e-05
12:108188172 G T 0.062083 -1.3919e-05
12:108191156 C T 0.033572 -3.6760e-06
12:108191782 A G 0.039460 -1.3428e-05
12:108192648 C T 0.073946 1.2923e-05
12:108194285 T C 0.307464 -1.3861e-05
12:108200596 A G 0.994141 -2.7446e-05
12:108205829 A G 0.125766 -1.7102e-05
12:108211454 T G 0.028885 -1.4390e-05
12:108221540 T C 0.056023 -6.4193e-05
12:108225066 G A 0.766466 -5.9478e-05
12:108230059 A G 0.109975 -3.3961e-06
12:108244045 C T 1.911629 -7.1840e-07
12:108248692 G A 0.037032 -1.8626e-05
12:108249067 C A 1.655576 -1.0519e-05
12:108252235 T C 0.210914 -8.7597e-06
12:108253425 T C 1.652632 -1.0070e-05
12:108266755 G A 0.066552 9.5568e-06
12:108267557 G A 0.062203 2.9246e-05
12:108269440 T C 0.525636 7.4216e-06
12:108276000 A G 0.029729 2.4145e-05
12:108285467 T C 1.911879 -1.6920e-05
12:108286104 G T 0.030673 5.8336e-06
12:108302022 C T 0.129080 -1.4798e-05
12:108304102 T C 0.136987 -1.1173e-05
12:108305536 T C 0.026074 9.1637e-06
12:108305672 T C 0.053858 1.5307e-05
12:108323200 G A 0.348913 2.8598e-05
12:108324148 C T 0.324135 2.0055e-05
12:108343750 C A 0.088420 6.9267e-06
12:108353824 T C 0.128885 -1.2493e-05
12:108380146 A G 0.056782 -1.9015e-06
12:108380992 A G 0.096583 5.6066e-06
12:108385807 G A 1.916417 1.5728e-06
12:108390636 T C 0.106272 -1.4305e-05
12:108393693 G A 0.042780 1.5110e-05
12:108396158 T C 0.034318 9.2902e-06
12:108404715 G A 0.836384 -1.0858e-05
12:108417105 C T 1.709852 -1.8744e-05
12:108421367 G A 0.054566 -2.8068e-06
12:108422857 T C 0.458236 -3.3395e-05
12:108432463 A G 0.058659 -2.3404e-05
12:108450987 G A 1.931526 -2.5898e-06
12:108458820 G A 0.416962 2.1241e-05
12:108459102 G A 0.455756 -3.3344e-05
12:108460272 G T 1.267615 -3.7033e-05
12:108467444 T C 0.102315 1.3446e-05
12:108469790 A G 0.085271 4.5654e-05
12:108476195 T C 0.145786 9.0522e-07
12:108477555 T C 0.122624 3.1192e-06
12:108484861 C T 0.152197 3.0236e-06
12:108486204 T G 0.180491 6.4491e-06
12:108487727 G A 0.737198 1.3282e-06
12:108487860 C T 0.083810 1.2355e-05
12:108495596 T G 0.746680 1.3417e-05
12:108502142 G A 0.921117 2.1884e-05
12:108502171 C A 0.056555 8.4116e-06
12:108504100 T C 0.759572 1.7336e-06
12:108505517 G A 0.054777 1.7589e-05
12:108513316 C T 0.602276 -2.3086e-06
12:108515532 G A 0.657491 5.6585e-06
12:108524070 A G 0.020796 -1.1192e-05
12:108524849 C T 0.054361 7.8958e-05
12:108525445 G A 0.445350 -2.6122e-05
12:108537995 T C 0.162989 -4.1330e-06
12:108540365 A G 0.207684 -4.6869e-05
12:108540633 T G 0.083505 -1.2941e-05
12:108545985 C A 0.510585 -1.0255e-05
12:108558344 G A 0.101497 5.2833e-06
12:108558518 A G 0.054014 3.2674e-07
12:108559655 A G 0.031218 9.8824e-06
12:108567196 T G 1.503093 -1.0327e-05
12:108582298 A G 0.554105 2.5933e-05
12:108583598 G A 1.679322 -9.6899e-06
12:108594044 A C 0.603607 7.2911e-06
12:108596107 C T 0.349978 -2.2821e-06
12:108602970 A C 0.953653 4.9422e-06
12:108607732 G A 0.317328 -5.5263e-05
12:108612808 T C 0.076598 1.4733e-05
12:108615835 G A 0.056636 -3.2049e-05
12:108617385 C T 1.419627 -7.0009e-06
12:108618081 T C 0.024100 1.5769e-05
12:108618630 T C 0.522166 2.1230e-05
12:108618769 A G 0.090124 -8.2828e-06
12:108623807 A G 0.046068 -5.5298e-05
12:108635232 T C 1.556610 3.0546e-05
12:108635932 T C 0.024496 1.7209e-05
12:108637712 G A 0.262386 -7.4956e-06
12:108639063 G A 0.116123 2.6748e-05
12:108640791 A G 1.933698 2.4999e-05
12:108654248 T C 0.041641 1.8939e-05
12:108655735 A G 0.055403 -1.3294e-05
12:108657463 T C 0.417608 5.7720e-07
12:108661140 A G 0.542150 -4.4022e-05
12:108661776 A G 0.025035 -1.6476e-06
12:108662695 G T 0.102062 -1.2259e-05
12:108663672 C T 0.190504 -2.2239e-05
12:108665316 G A 0.030978 -5.0268e-06
12:108666828 T C 0.047779 2.3121e-05
12:108668552 T C 0.374383 1.3247e-06
12:108673048 T C 0.918108 -4.1824e-05
12:108673353 C G 0.062528 -2.4962e-05
12:108676374 T C 0.030472 -1.6331e-05
12:108682054 A G 0.134195 -1.0001e-05
12:108682517 G C 0.098066 -8.9710e-06
12:108682940 A G 0.031799 5.3567e-06
12:108686316 A G 0.027765 1.5090e-05
12:108686549 G A 0.020569 -1.5650e-05
12:108688530 A G 0.501068 -5.3173e-05
12:108693694 T C 0.081188 8.0596e-06
12:108694678 T C 0.098770 -1.2872e-05
12:108695697 G C 0.033208 1.8781e-05
12:108695761 T C 0.842659 1.9374e-05
12:108697520 A G 0.032582 1.8038e-05
12:108697689 T C 0.059090 -2.1618e-05
12:108699032 T C 1.332227 6.6634e-06
12:108701635 G T 0.381537 2.8344e-05
12:108702981 A G 1.386146 2.4316e-05
12:108703694 C G 1.305121 1.5260e-05
12:108704237 G T 1.340000 -2.7878e-05
12:108704260 G A 0.172360 -2.5363e-05
12:108704330 C T 0.138675 -6.9317e-05
12:108707583 A G 0.132436 2.9395e-05
12:108707647 A G 1.359761 6.8175e-05
12:108707781 T C 0.061375 5.4206e-05
12:108717477 A G 0.035318 1.7077e-05
12:108720352 A G 0.697418 3.3404e-05
12:108722428 T G 0.856333 6.1098e-05
12:108728644 A G 0.537168 -1.8287e-04
12:108734482 T C 0.547441 -6.2231e-05
12:108734584 C T 0.581827 2.9013e-05
12:108742820 T G 0.121511 1.6137e-05
12:108743674 G A 0.645510 3.0584e-05
12:108743739 A G 0.610686 1.4561e-06
12:108751232 T C 0.057561 -2.8037e-05
12:108753854 A G 0.041258 2.9670e-05
12:108763672 C T 1.792640 -8.6223e-06
12:108767333 A C 0.065955 5.0129e-06
12:108782135 C G 0.382933 -1.3623e-05
12:108790727 T G 1.108028 -2.9623e-06
12:108805808 G T 0.740717 -5.0348e-06
12:108807177 G A 0.323573 -3.5691e-05
12:108807666 C A 0.119735 -2.9272e-05
12:108812759 G A 0.353185 8.9220e-06
12:108820051 G A 0.833145 -1.5812e-05
12:108838914 C T 0.032802 1.9628e-05
12:108840321 C T 0.031390 1.4854e-05
12:108841863 A G 0.122147 -2.8399e-05
12:108846292 A G 0.481866 -1.6961e-05
12:108852842 C T 0.574751 -3.4910e-05
12:108858888 C A 0.021124 5.3652e-06
12:108860979 T C 0.119674 -1.4157e-05
12:108866763 C A 0.067104 5.9227e-06
12:108873872 A T 1.367145 -1.3228e-05
12:108874663 A C 0.266132 2.5882e-05
12:108874961 T G 1.198090 1.4929e-05
12:108885446 G A 0.724270 7.1618e-06
12:108886136 G C 0.190160 -1.4459e-05
12:108888833 G T 1.030193 1.9148e-05
12:108891957 T G 0.609018 9.7545e-06
12:108893615 C G 1.789174 -2.9828e-05
12:108897702 T C 1.965860 -4.3918e-05
12:108900137 A G 1.882767 -2.6159e-05
12:108900216 G T 0.359521 -5.9068e-05
12:108901903 T A 0.073015 -9.9127e-06
12:108906376 C T 0.157932 -1.4759e-05
12:108910962 T C 0.072298 -6.8128e-06
12:108912178 A G 0.089052 -1.7697e-05
12:108919166 C T 0.147227 -1.1574e-05
12:108922982 G A 0.041913 2.2022e-06
12:108929020 G A 0.242924 1.1039e-05
12:108930022 A G 0.189397 2.8417e-05
12:108939901 A T 1.743862 -3.1931e-06
12:108942775 G C 0.158004 1.7215e-05
12:108945233 A G 0.046594 1.8285e-05
12:108946226 C T 0.511127 5.7168e-06
12:108951307 C T 0.043452 -3.9756e-05
12:108954823 T C 1.670717 6.4926e-06
12:108954862 C G 0.336492 1.1509e-05
12:108956433 T C 1.340523 1.1992e-06
12:108959610 C G 0.063725 2.8042e-05
12:108962804 T C 0.091766 -8.8306e-07
12:108964674 G A 1.671681 6.3428e-06
12:108964770 T C 0.033682 1.5795e-05
12:108970462 T C 0.111634 1.0825e-05
12:108978770 G C 0.043075 -2.5096e-05
12:108980536 A C 0.152310 -3.8672e-06
12:108983365 C T 1.953893 -2.7343e-05
12:108984751 A C 0.029297 2.7541e-06
12:108985479 T C 0.032104 2.2757e-05
12:108985785 T C 0.114753 -2.5345e-05
12:108986112 C G 0.368155 1.9463e-05
12:108997574 C T 0.248124 6.5608e-06
12:109004443 G A 0.590130 2.0750e-05
12:109005634 A G 0.117765 -1.6608e-05
12:109011645 A G 0.087209 -3.5174e-05
12:109017264 C T 0.032656 2.5292e-05
12:109017266 A G 0.032608 1.9034e-05
12:109017898 T C 0.120673 -1.5560e-05
12:109018395 T C 0.375665 -8.4550e-06
12:109018436 C A 0.037350 9.8704e-06
12:109022800 A G 0.887357 -2.2233e-05
12:109025361 G A 1.841227 -5.4040e-05
12:109027885 T C 0.065170 -1.3765e-07
12:109028341 G A 0.210719 8.8090e-06
12:109033228 T C 0.023899 1.8360e-05
12:109034978 A G 0.061022 3.0814e-06
12:109053862 T C 1.036477 6.5708e-05
12:109054623 G A 0.466438 -5.3259e-05
12:109057112 T C 0.101481 1.0239e-05
12:109060848 A G 1.973553 1.1348e-05
12:109070959 T C 0.047967 1.8419e-05
12:109075825 T G 0.040047 -1.1256e-05
12:109080075 T C 0.098644 -8.1336e-06
12:109090581 T G 0.130521 1.4959e-05
12:109092715 T G 0.763954 -7.1746e-05
12:109093588 C T 0.138623 1.1484e-05
12:109095137 G A 0.600410 6.8793e-05
12:109105955 C T 0.030297 2.1991e-05
12:109115027 T C 0.150486 7.8097e-06
12:109115985 C A 0.084739 -1.3703e-05
12:109125988 G T 0.583006 4.8209e-05
12:109133588 T C 0.401479 1.0696e-05
12:109144967 T C 0.360121 -8.9460e-06
12:109155073 A G 1.901155 -6.2695e-06
12:109155099 A G 0.090270 1.1636e-05
12:109163824 G A 0.044744 4.0870e-05
12:109164971 T C 0.045714 -1.8320e-05
12:109194408 G A 0.994213 2.5799e-05
12:109202058 T C 0.042134 3.7076e-05
12:109204468 G C 0.087744 1.4268e-05
12:109204560 A C 0.042326 -1.6918e-05
12:109205206 A G 0.075631 3.8655e-07
12:109210945 A G 0.062278 7.8230e-05
12:109212246 C G 0.098978 -2.0852e-05
12:109218895 G A 0.524327 3.9417e-05
12:109221123 A G 0.051151 6.1887e-06
12:109223254 C G 0.541848 3.2280e-05
12:109228877 A T 0.024353 2.6064e-05
12:109234703 G A 0.168030 -1.7003e-05
12:109250356 G A 0.840961 4.1176e-05
12:109257246 C T 0.134585 1.2445e-05
12:109269956 G A 0.108583 1.5282e-05
12:109270506 G A 0.990869 1.9905e-05
12:109274779 T C 0.181912 2.8628e-05
12:109276645 T C 0.337955 4.9212e-06
12:109278323 T C 0.266281 -1.7338e-05
12:109283541 A G 0.030955 2.5543e-05
12:109284478 T G 0.463991 3.5553e-05
12:109288202 C A 0.042507 -9.0625e-06
12:109292973 G A 0.138727 -9.2119e-05
12:109301430 T C 0.290583 6.5095e-05
12:109303531 A G 0.125824 -1.2239e-05
12:109306627 G A 0.099890 4.8578e-06
12:109307853 T C 1.548006 -3.9487e-05
12:109310009 T C 0.791586 -1.5423e-05
12:109312212 T C 0.278031 -2.6052e-05
12:109314988 A C 0.045912 -1.8043e-05
12:109316851 C A 0.673960 9.7133e-06
12:109323634 G A 1.187349 2.1405e-05
12:109324704 G A 0.082119 -5.3184e-06
12:109328904 T C 0.076202 -1.1693e-05
12:109331622 T C 0.364678 -5.2712e-05
12:109333321 A G 0.203185 -1.3720e-05
12:109432616 T G 0.629969 -2.6678e-05
12:109433233 C T 0.310901 -1.5017e-05
12:109446316 T G 1.286677 1.8448e-05
12:109491468 A G 1.164132 1.6346e-05
12:109496794 T C 0.289963 1.0968e-06
12:109506469 G A 1.519131 2.6754e-06
12:109508248 T C 0.037028 -5.6253e-06
12:109508857 G A 0.088140 -2.9120e-05
12:109517704 A G 0.055335 -4.8531e-07
12:109518133 G A 0.989152 -1.9268e-06
12:109519477 T C 0.191763 -4.3705e-05
12:109520769 G A 0.174168 2.8350e-05
12:109526189 T C 0.020497 -2.7931e-05
12:109527063 G A 0.176274 2.4172e-05
12:109527872 C T 0.057789 8.7329e-06
12:109528198 T C 0.087225 -3.1872e-07
12:109533419 T C 0.841909 1.2745e-05
12:109541171 C T 0.352578 -8.3190e-06
12:109546114 T C 0.092217 2.6199e-05
12:109551621 A G 0.332538 -2.7092e-05
12:109562460 A G 0.468697 -2.4855e-05
12:109563529 A G 0.044542 -2.0500e-06
12:109569068 G A 0.092788 1.5652e-05
12:109570495 A G 0.197304 -1.9455e-06
12:109580205 G A 0.504070 2.8248e-05
12:109580898 T C 0.093525 2.3706e-05
12:109584991 C T 0.373669 2.2216e-05
12:109588708 G T 0.426427 2.6440e-05
12:109591369 G T 1.150087 3.3597e-06
12:109597157 G A 1.839672 1.7033e-05
12:109598909 A G 0.020939 -2.1354e-05
12:109604055 G A 0.386649 3.5638e-05
12:109605935 T G 0.029608 -2.0330e-05
12:109611786 T G 0.055513 -1.2669e-05
12:109616223 G T 0.032822 1.9411e-05
12:109617728 G A 0.038853 -1.8869e-05
12:109617865 C T 1.639171 3.1251e-05
12:109622975 G A 0.157007 -4.6715e-05
12:109623086 T C 0.039200 -2.2581e-05
12:109623516 A G 0.385870 5.1169e-05
12:109627416 G A 1.523769 3.3303e-05
12:109633316 C T 1.125166 -8.1187e-07
12:109633792 C T 1.063040 -1.6243e-05
12:109634834 G A 0.060600 4.8313e-05
12:109638525 G A 0.083148 1.0494e-05
12:109644408 A C 0.150162 -2.8319e-07
12:109645816 G A 0.027288 -2.3937e-06
12:109649012 A G 0.376418 1.1766e-04
12:109651224 T C 0.363461 7.9180e-06
12:109652349 G A 0.117544 -3.3258e-05
12:109658191 A G 0.135367 3.3081e-05
12:109659177 G A 0.088127 -3.3899e-06
12:109661436 T C 0.033455 -2.2324e-05
12:109665242 A G 0.129651 -2.7859e-06
12:109669670 C T 0.634763 1.7454e-05
12:109670468 C T 1.795565 4.7564e-05
12:109672049 A G 0.474358 -2.8844e-06
12:109672050 A C 0.080318 -1.7265e-05
12:109672208 C T 0.152145 -1.4058e-05
12:109673448 T A 0.024883 -1.5215e-05
12:109676047 G A 0.046409 -5.2263e-06
12:109679643 A C 0.065919 -4.3688e-05
12:109683575 G A 1.370316 2.2565e-05
12:109684125 A G 0.127714 -2.6878e-06
12:109685116 G A 0.506209 -1.2969e-05
12:109688137 T C 0.109323 1.8801e-06
12:109692053 T C 0.221628 2.5744e-05
12:109694230 G T 0.465263 -8.3418e-05
12:109696838 A G 1.626779 2.6361e-05
12:109698747 G A 0.068451 2.9460e-06
12:109698954 C A 0.114902 1.7617e-05
12:109704325 T C 1.627454 2.4527e-05
12:109707091 T C 1.048869 7.5334e-05
12:109708567 C T 0.130813 1.1480e-06
12:109714291 G T 0.022059 -3.9358e-05
12:109723233 A G 0.271039 6.2831e-05
12:109725663 A G 0.084099 -3.9166e-05
12:109728175 A G 0.110235 3.4374e-06
12:109728861 T C 0.144848 -9.2617e-06
12:109744235 T C 0.953344 -9.4141e-06
12:109753434 C T 0.021533 -1.0792e-05
12:109769681 C G 1.177894 -8.0221e-07
12:109775148 A G 0.796123 -2.4290e-05
12:109781415 C A 0.179728 -7.1736e-05
12:109785241 T C 0.051355 6.0106e-05
12:109801673 T C 0.034182 -7.4522e-06
12:109805035 C T 0.022153 -2.0024e-05
12:109821204 T C 0.043014 -1.2298e-05
12:109826634 A C 0.444152 -3.2642e-05
12:109827461 C T 0.285603 -3.2176e-05
12:109830534 A C 0.894287 -5.5155e-05
12:109835975 C G 0.929669 -3.9674e-05
12:109836164 G A 0.610673 -2.3016e-05
12:109838036 T C 0.065423 -1.8854e-05
12:109840940 G A 1.248783 -1.7075e-05
12:109843078 T C 0.101555 1.5741e-05
12:109845660 A T 0.036762 -1.0061e-05
12:109848567 C T 0.922934 -2.1830e-05
12:109853349 G A 0.127068 2.3978e-06
12:109855118 T C 0.082622 -1.8330e-05
12:109866083 A G 0.150743 5.9180e-06
12:109866528 A C 0.621592 -1.0914e-05
12:109872909 T C 0.146419 2.3585e-05
12:109873214 T G 0.154086 -1.5889e-05
12:109874951 G A 0.030550 6.6156e-06
12:109883374 C T 1.274655 -7.2838e-06
12:109885828 G A 0.130041 -2.4450e-05
12:109886361 C T 0.206866 5.6624e-06
12:109888472 G A 0.085239 -3.4453e-05
12:109893733 A G 0.020316 -2.4407e-05
12:109901941 G A 0.031640 1.5968e-05
12:109904769 G A 0.035175 2.2284e-05
12:109908252 C A 0.022172 -2.4373e-05
12:109936056 C T 0.080565 -7.7239e-06
12:109957002 T A 0.035821 -1.0086e-05
12:109957132 A G 0.166956 -6.4078e-06
12:109968913 A G 0.546636 2.9569e-05
12:109969175 T C 0.067432 2.1531e-05
12:109975296 A G 0.046915 -4.8317e-06
12:109977464 G T 0.687054 -8.3561e-05
12:109982025 T C 0.060674 -1.4909e-05
12:109985985 G A 0.043205 -1.5873e-05
12:110000193 T C 1.045042 -3.3150e-05
12:110002133 T C 0.358485 3.0016e-05
12:110005125 A G 0.027622 2.1490e-05
12:110011230 T C 0.519572 -7.6953e-05
12:110013879 A G 0.221206 -2.1761e-05
12:110025617 T C 0.085618 -2.7419e-05
12:110029186 A G 0.358518 2.7942e-05
12:110041639 T C 0.132920 -5.1444e-06
12:110043679 T C 0.162736 8.5616e-06
12:110050001 T A 0.715494 -2.0287e-05
12:110052245 A G 0.438881 4.9468e-05
12:110054765 C G 0.947151 -2.6215e-05
12:110056708 C A 0.959914 1.7787e-05
12:110057783 G A 0.028774 -3.7852e-05
12:110061779 A C 0.104587 -6.4779e-06
12:110063391 A G 0.852578 1.9248e-05
12:110063890 A G 0.027641 2.5952e-07
12:110064664 A G 0.359738 -4.6019e-05
12:110065551 T C 0.130498 5.3424e-06
12:110068642 T G 0.079477 6.2389e-06
12:110078967 T C 0.070451 -1.3911e-05
12:110081960 G A 0.785740 -1.3313e-05
12:110085259 A G 0.178679 -7.8602e-06
12:110085353 T C 0.615146 7.8574e-06
12:110086928 A C 0.021429 -7.0654e-06
12:110089867 A G 0.941208 -1.8645e-05
12:110107768 C A 1.186018 -5.0393e-05
12:110108257 C T 0.411701 1.7002e-05
12:110111567 G A 0.028534 1.1611e-05
12:110112932 A G 0.261386 -1.9814e-05
12:110113805 T G 0.160821 -4.0189e-05
12:110115286 G A 0.584226 -4.7782e-05
12:110115704 T C 0.482680 5.2108e-07
12:110115800 A G 0.042257 8.7511e-06
12:110117025 C T 1.014957 3.5010e-05
12:110119889 G A 0.178959 8.7883e-06
12:110120043 C G 0.188878 -5.5105e-06
12:110121111 A C 1.568393 -2.1328e-05
12:110128952 T C 1.501824 -5.3043e-05
12:110131792 T C 0.127431 -2.0390e-05
12:110132304 T G 0.089549 -4.0854e-05
12:110140100 G T 0.094869 -3.2974e-05
12:110143937 A G 0.034007 -2.7739e-05
12:110147813 C G 0.052433 1.9403e-05
12:110155600 T C 0.057178 -1.1983e-05
12:110157492 G A 0.250873 2.1459e-05
12:110158581 C T 0.043264 -2.0207e-05
12:110160621 A G 0.026642 -1.5721e-05
12:110170300 T C 0.285665 1.5843e-05
12:110173035 T G 0.071217 5.5602e-06
12:110175930 T C 0.447025 2.7727e-05
12:110177198 A G 0.023717 4.4878e-05
12:110191212 G A 0.232473 1.4358e-05
12:110199401 A G 1.393829 -1.4063e-05
12:110216621 T C 0.056682 -2.1691e-05
12:110217602 T C 0.035149 -1.3633e-06
12:110220752 G A 0.303144 3.7345e-05
12:110221524 T C 0.025489 -2.6132e-06
12:110224922 C A 1.139447 6.8052e-06
12:110225923 G C 0.906816 -4.4592e-06
12:110228055 T C 0.026148 -3.3466e-05
12:110230597 T C 0.023873 -4.0042e-05
12:110236347 G A 0.022558 -3.1085e-05
12:110242581 G A 0.481035 3.4218e-05
12:110242933 C A 1.051080 -3.2852e-06
12:110245396 A G 0.154333 3.7490e-05
12:110248849 G T 0.534831 -2.7336e-05
12:110253046 T C 0.030053 -7.4764e-06
12:110253503 A C 0.028631 -7.2482e-06
12:110259851 A G 0.044312 -1.0127e-05
12:110279179 A G 1.020968 4.9771e-05
12:110285775 A C 0.733888 3.8048e-06
12:110297696 T C 0.021909 -4.6132e-05
12:110300147 G A 1.178232 -2.3093e-05
12:110316685 C T 0.056834 -1.9325e-06
12:110325994 A G 0.028037 -1.8190e-05
12:110341933 G A 0.303602 -5.2692e-05
12:110350241 A G 0.031842 1.4063e-05
12:110352361 A G 0.057156 4.7533e-05
12:110355704 G T 0.058944 -8.8563e-06
12:110358809 T C 0.071197 -7.1027e-06
12:110368201 A G 0.517803 1.0071e-04
12:110383141 A G 0.064891 -2.0177e-05
12:110429138 A G 0.158273 -5.9363e-05
12:110447513 G A 0.046633 -4.3420e-06
12:110467144 T C 0.143982 2.9455e-05
12:110470426 G T 0.079237 3.4549e-07
12:110470695 C T 0.120092 5.0433e-05
12:110474070 C T 0.066724 -1.7590e-05
12:110489134 A C 0.058480 2.6564e-05
12:110489208 T C 0.246845 -1.3587e-04
12:110504994 C A 0.063729 -2.4320e-05
12:110509461 A G 0.175843 -3.5374e-05
12:110517930 C A 0.485871 -1.8685e-05
12:110527964 T C 0.103759 -1.2663e-05
12:110547996 T C 0.052826 3.5018e-05
12:110548108 C T 0.021627 -2.3723e-05
12:110550131 T G 0.070477 2.3024e-05
12:110557312 G A 0.754804 -1.6790e-06
12:110560318 T C 0.064907 -1.9563e-05
12:110573793 C A 0.032887 3.5230e-05
12:110619349 C G 0.335609 1.9856e-05
12:110630220 T C 0.149048 4.0635e-05
12:110642190 C A 0.255937 -3.1397e-05
12:110659314 A G 0.602601 -3.3607e-06
12:110681099 A G 0.112744 2.8973e-05
12:110688168 G A 0.194740 -2.9722e-05
12:110704487 T C 0.145280 3.0723e-05
12:110729807 A G 0.038197 -1.8884e-05
12:110734406 G A 0.021513 -2.8877e-05
12:110736619 C G 0.059860 -1.1754e-05
12:110757585 G A 0.312375 7.0653e-06
12:110761843 G A 0.023620 -1.2706e-05
12:110766767 G A 0.174710 -1.9897e-05
12:110775989 G A 0.065137 5.8895e-06
12:110780107 A G 0.144939 3.3450e-05
12:110781360 G A 0.033825 -6.6501e-06
12:110792479 A G 0.084865 -3.2577e-05
12:110809435 A G 0.056750 5.2589e-06
12:110812923 A G 0.021254 3.0372e-08
12:110816505 G A 0.122286 -1.3070e-05
12:110823331 G T 0.053085 -8.3307e-06
12:110827136 C T 0.022052 -4.3470e-05
12:110841437 T C 0.059009 -1.2756e-05
12:110857966 A G 0.146244 -2.2442e-05
12:110885246 A G 0.046448 -1.4719e-06
12:110901758 G A 0.244430 -3.2493e-05
12:110905869 A G 1.532247 -4.5038e-06
12:110924001 T C 0.145475 2.9976e-05
12:110938643 T G 0.082535 -1.1274e-05
12:110950376 C T 1.222099 3.0187e-05
12:110960196 A G 0.066306 -2.1918e-05
12:110967652 T G 0.174216 -1.2170e-05
12:110978032 T C 0.264347 -4.4020e-05
12:110979539 T C 1.530968 -4.3981e-06
12:110986233 T C 0.053371 3.0665e-05
12:110987868 A G 0.055263 -6.7100e-06
12:111010642 G T 0.161133 1.7594e-05
12:111037344 A G 0.337605 2.6115e-05
12:111057896 T C 0.125308 1.4374e-05
12:111065358 A G 0.038840 -1.3639e-05
12:111082836 T G 0.052342 5.9755e-05
12:111099002 T C 0.021465 -2.7790e-05
12:111124809 A G 0.061875 2.2432e-05
12:111129865 G A 0.048785 6.5286e-06
12:111149250 G A 0.066257 -2.3718e-05
12:111163204 T C 0.203010 -2.7239e-05
12:111164891 T C 0.034971 2.4809e-06
12:111165793 G A 0.166573 -1.9160e-05
12:111168743 T C 1.838504 1.7712e-05
12:111193499 A G 0.193912 -2.4095e-05
12:111193578 A G 0.050969 3.0834e-05
12:111200637 A G 1.608391 9.2409e-06
12:111207287 T C 0.058285 -5.0573e-07
12:111207445 T G 0.140385 2.9527e-05
12:111212762 A T 0.779242 -2.7691e-05
12:111226383 G A 0.054475 -8.5679e-06
12:111231474 G A 1.107427 8.0718e-06
12:111243466 G A 0.034951 -5.1146e-06
12:111253884 G A 0.987380 -3.0780e-07
12:111254708 C T 0.082347 1.1514e-06
12:111257563 T C 0.190679 -2.6040e-05
12:111269159 A G 0.232174 6.9594e-06
12:111269276 T C 0.114548 2.7173e-05
12:111274657 A C 0.058646 -2.1058e-06
12:111274756 C T 1.204179 -1.5791e-05
12:111277488 C T 0.306786 -2.0196e-05
12:111280542 A G 0.026820 2.9943e-05
12:111281108 T G 0.189121 -6.9573e-06
12:111287959 G C 0.099624 -4.4668e-05
12:111289927 T C 0.057260 1.2946e-06
12:111293851 G T 0.057542 1.3843e-05
12:111296822 T G 0.034390 -2.5271e-05
12:111302072 A G 0.126237 5.1225e-05
12:111308669 T C 0.063537 1.1314e-05
12:111314289 C T 0.579266 1.2971e-06
12:111319847 T C 0.420591 -1.1873e-05
12:111327701 T C 0.073619 2.6668e-05
12:111333622 C T 0.692318 -1.2404e-06
12:111338321 T A 0.030501 -2.7885e-05
12:111338794 T C 0.146153 4.2310e-05
12:111339477 T C 0.034078 4.6872e-05
12:111340243 C T 0.692611 -2.7457e-06
12:111345219 T G 0.039096 2.1516e-05
12:111347333 C T 0.516424 -2.2262e-05
12:111349223 G A 0.176255 1.8660e-05
12:111351439 G T 0.146432 4.4003e-05
12:111352848 C A 1.354697 5.1274e-05
12:111358234 A G 0.021640 -2.4133e-05
12:111359260 G A 0.080503 2.4148e-05
12:111365043 T C 1.017355 3.9124e-05
12:111365324 G A 1.087615 5.6674e-05
12:111375172 T C 1.103048 4.7482e-05
12:111378424 A G 0.081159 4.3561e-05
12:111381473 C G 0.065760 -1.1042e-05
12:111383057 C T 0.062855 -2.8303e-05
12:111395118 A G 0.046406 3.0054e-06
12:111396762 G A 0.024386 2.5451e-05
12:111399771 A G 1.107904 5.4524e-05
12:111416870 T C 0.114733 -6.4540e-06
12:111421673 T C 0.032260 1.8154e-06
12:111426615 A C 1.316588 2.1203e-05
12:111429783 T C 0.068708 4.8522e-05
12:111438001 G A 0.154962 5.2155e-05
12:111460000 A G 0.086394 -2.6491e-05
12:111490653 G A 0.125925 1.8617e-05
12:111494063 A G 0.039677 -1.4786e-05
12:111503495 A G 0.035305 6.2478e-06
12:111504033 C T 0.700861 -3.1377e-05
12:111515309 T C 0.041092 7.1619e-06
12:111519644 C T 0.046896 2.2316e-05
12:111522000 C A 0.069578 4.3480e-05
12:111522026 G T 0.136023 7.5306e-05
12:111542948 A G 0.053819 -3.6483e-06
12:111546165 C T 0.872290 -7.3582e-06
12:111553880 G T 0.037295 9.5574e-06
12:111560578 A G 0.038534 1.1738e-06
12:111564633 A G 0.096950 1.2809e-05
12:111574354 G A 0.074281 3.1259e-06
12:111578993 T C 0.103318 1.2943e-05
12:111579226 A G 0.051083 -4.9101e-06
12:111586426 G A 0.243255 2.8645e-05
12:111586962 G A 0.051674 4.4359e-06
12:111598014 T C 0.047811 4.3688e-05
12:111602684 T C 0.126535 1.2150e-05
12:111606036 G T 0.052764 -2.4194e-05
12:111615151 T C 0.038775 9.2683e-06
12:111616207 G C 0.315608 3.1386e-05
12:111618333 T C 0.047701 2.1751e-05
12:111631835 G A 0.087352 -7.4042e-05
12:111637151 T C 0.041248 4.0106e-05
12:111644587 G A 0.046263 -1.8293e-05
12:111645043 G A 0.256037 -4.5448e-06
12:111648172 G T 0.215354 5.7171e-05
12:111664061 G T 0.438780 3.6528e-05
12:111671573 G A 0.034958 -7.5670e-06
12:111674121 C T 0.136984 4.9012e-05
12:111682245 C T 0.022711 2.1709e-05
12:111698457 A G 0.440855 4.6216e-05
12:111707556 A G 0.326365 8.2594e-06
12:111711618 A G 0.026505 -6.8371e-06
12:111715197 T C 0.750990 -2.0045e-05
12:111716376 T C 1.371663 1.8892e-05
12:111718382 A G 0.046295 4.0208e-06
12:111724699 C T 0.271965 1.3256e-05
12:111736078 T C 0.055244 5.1536e-05
12:111738364 G A 0.160370 6.9036e-05
12:111743047 T G 0.166254 -2.1684e-05
12:111753808 C T 0.428072 5.5998e-05
12:111756438 G A 0.573044 3.7848e-05
12:111757647 C A 0.316802 1.3283e-05
12:111766316 C T 0.166521 -2.1222e-05
12:111767419 T C 0.295503 1.7388e-04
12:111768698 A G 0.027839 1.0197e-05
12:111777482 A G 0.101718 5.2353e-06
12:111778178 C T 0.475101 5.4687e-05
12:111785515 A G 0.051005 2.6494e-05
12:111791185 A G 0.037346 2.8940e-05
12:111792427 G A 0.405284 3.7931e-05
12:111797736 G A 0.052073 2.4248e-05
12:111800258 A G 0.606784 5.7136e-07
12:111833348 T C 0.425956 1.7470e-05
12:111863516 A G 0.042335 -2.3221e-05
12:111872722 C T 0.118528 -2.2975e-05
12:111882600 A G 0.029813 2.7756e-05
12:111884608 C T 1.036016 6.8057e-05
12:111910219 G A 1.008524 6.0956e-05
12:111911494 A T 0.047422 6.4260e-05
12:111923455 A G 0.077686 4.9306e-06
12:111926901 C T 0.421227 2.0636e-05
12:111952215 A G 0.090214 -1.6848e-05
12:111953704 A G 0.080003 9.2602e-06
12:111965658 A C 0.412187 2.4928e-05
12:111998206 C T 0.049401 4.7208e-05
12:112007756 T C 1.034565 7.3056e-05
12:112015380 G A 0.039518 8.3137e-05
12:112056680 C A 0.059126 9.9789e-06
12:112072424 G A 0.828328 -9.0661e-05
12:112080669 C T 0.046922 4.6107e-06
12:112081291 C T 1.956941 -2.4681e-05
12:112091244 A G 0.056283 1.4481e-05
12:112091356 T C 0.153109 -1.8649e-05
12:112102634 A G 0.042420 -2.0654e-05
12:112103148 T C 0.348845 9.0555e-06
12:112111717 T C 0.029414 -3.6559e-07
12:112146555 A C 0.347024 8.8735e-06
12:112179471 C T 1.320350 6.0555e-05
12:112182876 T C 0.045237 4.9466e-05
12:112186274 T C 0.094301 4.0627e-06
12:112189001 A G 0.059795 -7.2649e-06
12:112197562 A G 0.029569 2.3048e-05
12:112197597 A G 0.142291 -3.6423e-06
12:112204427 G A 0.348047 1.1652e-05
12:112211833 C T 0.650619 3.1806e-06
12:112212874 T C 0.020403 2.2724e-05
12:112230036 A G 0.342571 1.4560e-05
12:112245637 G T 0.212339 -1.0330e-05
12:112250200 A G 0.156793 1.9461e-05
12:112277084 T C 0.122101 -2.6987e-05
12:112277227 T C 0.027865 4.8249e-06
12:112281013 G A 0.349660 1.5259e-05
12:112327057 G T 0.162333 -2.1176e-06
12:112339573 C T 0.024831 6.0750e-06
12:112341809 C T 0.095664 3.6437e-06
12:112357085 T C 0.048197 1.0664e-05
12:112357984 T C 0.056763 3.3950e-06
12:112375990 C A 0.346563 1.8558e-05
12:112380442 T C 0.048184 3.7303e-06
12:112439664 T C 0.188680 1.2590e-06
12:112460215 G A 0.035714 1.2217e-04
12:112471090 T G 0.158117 2.3658e-05
12:112471716 C T 0.099770 -4.6395e-06
12:112486818 G A 0.855025 -1.0298e-04
12:112495114 A C 0.057889 2.7491e-06
12:112495256 C T 0.116584 -3.8230e-06
12:112513361 T C 0.028635 2.5094e-05
12:112521448 A G 0.567322 1.2946e-05
12:112521849 T G 0.057350 6.9780e-06
12:112545374 G A 0.119443 3.5365e-05
12:112548562 A G 0.188482 -1.3245e-07
12:112583447 C A 0.053576 -5.2002e-06
12:112590640 G A 0.096096 5.6463e-06
12:112591686 A G 0.812469 -1.0067e-04
12:112601733 A T 0.075427 8.2846e-06
12:112629713 A G 0.028579 3.6443e-05
12:112633304 A C 0.162648 2.4738e-06
12:112638486 T G 0.029836 1.4712e-05
12:112641377 G T 0.029683 -5.2117e-06
12:112667675 G T 0.566913 2.6407e-06
12:112686873 G A 0.087660 3.6899e-06
12:112687233 A G 0.026122 4.0570e-06
12:112735497 C T 0.154531 -1.7069e-05
12:112740709 C T 0.162755 1.7532e-06
12:112766434 C T 0.039839 1.4536e-05
12:112778443 C T 0.095969 -6.2708e-06
12:112820635 G A 0.057996 3.7080e-06
12:112869780 G A 0.059999 -9.5228e-06
12:112871372 G A 0.848917 -1.0813e-04
12:112874179 G A 0.161236 2.1021e-05
12:112890776 G A 0.193393 9.0354e-07
12:112891203 C G 0.032500 6.5227e-06
12:112893414 C T 0.069707 1.1365e-05
12:112910219 A G 0.094746 -3.3002e-06
12:112917667 G T 0.074998 1.1751e-05
12:112924706 A G 0.101630 -7.1043e-06
12:112935344 T C 0.162178 -1.8966e-06
12:112942856 A G 0.062521 -2.4993e-05
12:112946639 T C 0.023516 -1.7847e-06
12:112963146 A G 0.430302 1.3805e-05
12:112965142 G A 0.189508 -4.5613e-07
12:112990733 A G 0.174616 4.1486e-05
12:112991098 T C 0.056237 1.5809e-05
12:112992423 A G 0.170672 5.6905e-06
12:113000685 C A 0.217133 -1.9624e-05
12:113001214 C T 0.429394 1.8401e-06
12:113024793 G A 0.640664 3.0089e-05
12:113025901 G A 0.190569 -2.8805e-05
12:113028429 A G 0.054945 -5.7447e-06
12:113029356 T C 0.027872 2.8825e-05
12:113030631 A G 0.053176 -4.6202e-06
12:113031908 T C 0.058263 2.9450e-05
12:113031957 T C 0.797999 6.7395e-05
12:113032772 A G 0.062849 -4.2716e-06
12:113043337 T C 0.069613 4.1436e-06
12:113051062 A G 0.131644 -2.6576e-05
12:113054399 A G 0.391898 8.6087e-06
12:113055215 G T 0.022617 4.5431e-05
12:113068771 C T 1.262483 -9.2097e-06
12:113070264 A C 0.042877 -1.4646e-05
12:113076475 C T 1.917160 -1.0562e-05
12:113076680 G T 1.651914 -2.0130e-06
12:113098733 A G 0.057876 -1.4300e-05
12:113100994 A C 0.637519 4.7131e-05
12:113112280 G A 1.208645 -8.6677e-06
12:113114876 C T 0.076978 1.9670e-06
12:113117790 A G 0.058941 -3.3203e-05
12:113121242 C T 0.060369 -6.6095e-06
12:113127059 A G 0.121297 -4.9317e-05
12:113127404 A G 0.537807 1.9266e-05
12:113128754 T C 0.314572 3.0124e-05
12:113129465 A G 0.053920 2.8384e-05
12:113140041 T C 0.412363 6.2625e-05
12:113156301 C T 0.050677 1.8654e-05
12:113156901 C T 0.338721 7.6210e-05
12:113158038 A G 0.281559 4.6258e-05
12:113158296 C T 0.057260 6.8979e-06
12:113159744 T G 0.093236 -1.4601e-05
12:113160812 C T 0.185366 -1.4636e-05
12:113166569 G A 1.403268 2.9952e-05
12:113173009 A G 0.280287 4.5488e-05
12:113173494 A G 0.841221 -2.7780e-05
12:113195914 T C 0.272773 -8.7778e-06
12:113215452 G T 1.575287 -5.8976e-05
12:113218199 T G 1.736692 -4.1701e-05
12:113219606 T C 0.021711 3.1448e-05
12:113220266 G A 0.102422 3.7994e-05
12:113222700 G T 0.199206 3.4332e-05
12:113225207 T C 0.060288 1.7547e-05
12:113229609 C A 0.057545 4.5135e-06
12:113232252 G A 0.102344 3.7411e-05
12:113232964 C T 0.020582 2.7862e-05
12:113233675 G A 0.092538 -2.0873e-06
12:113235279 T C 0.883562 -1.7269e-05
12:113235322 G A 0.027424 -4.5459e-06
12:113238026 G A 0.190903 1.7721e-05
12:113238694 A G 0.020949 3.8112e-06
12:113253626 C T 0.049817 1.7875e-05
12:113255442 A C 0.059295 1.8603e-05
12:113255639 A G 0.165203 1.2574e-05
12:113257413 A C 0.187320 1.8498e-05
12:113257620 A C 0.023912 2.5626e-05
12:113259208 G A 0.119041 2.6379e-05
12:113259861 T G 0.196074 2.4348e-05
12:113261782 C T 0.039339 -3.3341e-06
12:113263518 C A 0.579880 7.2120e-05
12:113263553 C A 0.708314 -2.3598e-05
12:113263569 G T 0.673532 -1.8828e-05
12:113263651 C A 0.133942 4.4063e-06
12:113266855 C T 0.056429 1.1724e-06
12:113267819 A C 0.352847 1.0807e-05
12:113269412 G A 0.759062 1.3255e-05
12:113271093 A C 0.661619 -1.3102e-05
12:113273490 G A 0.076832 -5.7873e-05
12:113285073 A G 0.801310 7.4767e-06
12:113288645 T C 0.054355 2.1184e-05
12:113294169 A G 0.027625 -3.0362e-05
12:113297695 A C 0.129603 -1.6750e-05
12:113302754 A G 0.063242 -9.6663e-05
12:113304801 T C 0.044552 -8.9830e-06
12:113315391 A G 0.184321 -3.6817e-05
12:113315737 A C 0.243800 4.3491e-05
12:113316372 A G 0.091399 -6.1681e-06
12:113317826 A G 0.081837 -1.6759e-05
12:113319778 A G 0.806601 -2.8281e-06
12:113328512 G A 0.778002 -8.9651e-06
12:113335687 A G 0.117892 -2.3607e-05
12:113336042 A G 0.050401 -2.1372e-05
12:113341598 C T 1.590753 2.6117e-05
12:113346127 A C 0.051553 -7.7681e-06
12:113348661 T C 0.287794 -5.0263e-06
12:113348870 A G 1.153226 2.3929e-06
12:113357193 A G 1.294095 6.9731e-07
12:113357442 A G 1.298369 4.8597e-06
12:113364126 C T 0.080902 1.6255e-06
12:113366308 T C 0.024003 -6.2588e-06
12:113366882 T C 0.224517 1.5041e-05
12:113369644 T C 1.875055 1.1791e-05
12:113379390 T C 0.041933 -3.3307e-06
12:113379509 A G 0.021913 5.7356e-06
12:113381956 T C 1.290388 -9.5307e-07
12:113385246 T C 1.054465 4.9931e-06
12:113386779 G C 0.546126 -6.6185e-06
12:113387500 T C 0.041011 -2.7396e-05
12:113402297 T C 0.351669 1.0237e-05
12:113403675 T C 0.033007 1.5565e-05
12:113405152 A G 0.055961 -2.2586e-05
12:113409701 C A 0.029472 -6.0623e-06
12:113412928 T C 0.551148 -7.5998e-07
12:113424003 A G 0.416514 2.2963e-05
12:113425679 C T 1.352149 3.9130e-06
12:113430836 G T 1.089208 -8.1429e-06
12:113436454 T C 0.261179 -7.7158e-06
12:113436823 G A 0.119440 1.6811e-05
12:113437978 C T 0.163567 2.6755e-05
12:113447103 G A 0.150694 1.5943e-05
12:113448288 G A 1.285513 -1.5829e-05
12:113450032 A G 0.817766 -1.2250e-05
12:113452759 G T 0.074505 2.7437e-05
12:113459618 T G 0.468392 -2.3196e-06
12:113460773 C T 0.028888 -1.9248e-05
12:113465411 T C 0.049522 -1.5613e-05
12:113466145 C T 0.129401 2.6786e-05
12:113469275 G A 0.763133 -2.1584e-05
12:113478149 T C 0.712053 -2.0112e-05
12:113479434 C A 0.033987 -1.3129e-05
12:113482205 G A 0.428290 3.2452e-05
12:113483865 C G 1.452114 3.1451e-05
12:113496313 T C 0.543270 -1.4215e-05
12:113497945 C T 0.196142 -3.6208e-05
12:113498345 A G 0.331240 -6.3558e-05
12:113499180 C A 0.166586 1.1499e-05
12:113500128 A G 0.635701 -3.0681e-05
12:113503198 T G 0.098241 -2.2631e-05
12:113507646 A C 0.033104 -1.0441e-05
12:113507983 G T 0.486432 -1.6836e-05
12:113508064 A G 0.109576 3.6488e-07
12:113510037 C G 1.320973 -4.2752e-05
12:113512585 C A 0.117817 3.4990e-05
12:113521077 G T 0.129372 8.9733e-06
12:113522774 C T 0.688485 -7.5867e-06
12:113524564 G A 0.261623 4.5086e-06
12:113524987 G C 0.158698 3.5641e-06
12:113526104 C T 1.589614 4.6995e-06
12:113535755 G A 0.050463 4.8166e-05
12:113536196 A G 1.549638 -1.6345e-06
12:113537126 A G 1.885276 -7.7407e-05
12:113540717 G A 0.311495 -5.4712e-05
12:113548243 C T 0.785078 -2.9987e-05
12:113553481 T C 1.551917 -4.5845e-06
12:113554689 A G 0.332924 -3.1381e-06
12:113558729 C G 0.098400 3.3285e-05
12:113562475 G A 0.021653 4.8092e-06
12:113563670 T G 0.034175 -3.9637e-05
12:113565637 A G 0.020332 -1.1253e-05
12:113565933 A G 0.149074 -3.3612e-05
12:113568531 A G 0.149749 -1.4841e-05
12:113569737 T C 0.180578 -1.4589e-05
12:113573237 G C 0.090163 -4.1919e-05
12:113574274 C T 0.174901 -2.9429e-05
12:113574608 A G 0.144413 -2.8599e-05
12:113575914 T C 0.030790 1.4605e-05
12:113586615 C T 0.199268 -2.6638e-05
12:113599866 C T 0.139499 -2.6335e-05
12:113606389 A G 0.741012 -1.7024e-05
12:113610489 G C 0.026541 -3.9560e-05
12:113622716 G A 0.038781 1.7453e-05
12:113629949 T C 1.398542 -6.6711e-05
12:113629960 G A 0.043182 -7.2575e-06
12:113637884 C T 0.020403 4.6302e-06
12:113640222 T C 0.204980 -1.1215e-05
12:113658847 A G 0.137334 -2.2185e-05
12:113659260 C T 0.139918 -2.4197e-05
12:113673962 A G 0.090370 2.7603e-05
12:113681915 C T 1.960005 -3.3727e-05
12:113692191 A G 0.081331 1.1741e-05
12:113700738 G A 0.139535 -2.6001e-05
12:113701828 A G 0.038710 1.8235e-05
12:113704943 C G 0.053644 2.8631e-05
12:113712543 C T 0.056773 4.6598e-06
12:113718521 G A 0.065332 -3.0425e-07
12:113724514 T C 0.037132 1.1597e-05
12:113727436 C A 0.242369 -3.2040e-05
12:113728622 T C 0.040735 -3.2299e-05
12:113729210 T C 0.023224 -2.9410e-05
12:113740467 A G 0.216818 -1.3496e-06
12:113752090 G A 1.214705 -1.4248e-05
12:113752128 T C 0.108794 -2.2664e-05
12:113755478 A C 0.118476 1.0343e-05
12:113758166 A G 0.047730 -3.0213e-06
12:113767553 A G 0.101374 3.8801e-05
12:113769762 A G 0.265525 -1.1491e-05
12:113776598 T C 0.076001 8.1789e-06
12:113777547 G A 0.068964 -4.3785e-05
12:113784359 C T 0.145517 -1.7650e-06
12:113787264 G A 0.198064 -2.6993e-05
12:113790796 A C 0.166365 9.6481e-06
12:113793960 C A 0.092837 -3.3801e-05
12:113797241 T C 0.164706 1.1414e-06
12:113806695 A G 0.021429 2.8813e-05
12:113809229 G A 0.095083 -7.3189e-06
12:113815478 A G 0.098514 -3.6031e-05
12:113822289 G A 0.138509 -2.8918e-05
12:113825679 T C 0.283750 5.8029e-06
12:113836715 T C 0.385192 2.4355e-05
12:113847470 C G 0.038103 -2.7306e-07
12:113848323 A G 0.187765 -7.2346e-05
12:113850069 A G 0.065965 -2.5527e-06
12:113863514 T A 0.072749 4.2177e-06
12:113866109 G A 0.036525 1.8069e-05
12:113878391 G T 0.090659 -1.0400e-05
12:113883548 G A 0.038882 5.1412e-06
12:113887017 G A 0.042777 4.5041e-05
12:113894197 T C 0.062050 -1.8426e-06
12:113901232 C T 0.024775 1.5013e-05
12:113901380 A G 0.045059 -2.1053e-05
12:113905453 C T 0.081623 4.9569e-06
12:113906140 A G 0.028904 -7.5168e-06
12:113906578 T C 0.392592 3.5060e-06
12:113907877 C T 0.145835 9.8476e-07
12:113911365 T G 0.177229 2.0756e-05
12:113919973 T C 0.042111 4.4355e-05
12:113928209 C T 0.257952 2.2794e-05
12:113931880 A G 0.029112 1.3880e-05
12:113936372 G A 0.029206 1.8672e-05
12:113937518 T G 0.054819 1.3678e-05
12:113939698 T C 0.214526 3.9557e-05
12:113941699 G A 0.187560 -3.2631e-06
12:113944788 T C 0.063388 -1.8054e-06
12:113947170 T C 0.067552 -8.2875e-07
12:113948160 G A 0.458389 -1.1583e-05
12:113949341 C T 0.319250 -2.4474e-05
12:113949437 T C 0.471745 1.5784e-05
12:113950265 C T 0.253856 2.5508e-06
12:113950794 G A 0.060278 8.2842e-06
12:113955988 C T 0.554394 3.3395e-05
12:113958452 C T 0.721800 1.9796e-06
12:113959199 C T 0.111880 -8.8351e-06
12:113962360 A G 0.449946 2.2644e-05
12:113970570 T C 0.020147 -2.6333e-05
12:113971256 T G 1.450712 -1.2399e-05
12:113976367 T C 0.851299 3.6774e-05
12:113977874 T C 0.041375 -9.6374e-06
12:113978701 A G 0.054945 -2.7272e-05
12:113979656 G C 0.102698 4.7995e-05
12:113980152 C A 0.362581 -9.0122e-06
12:113985962 C A 0.345414 -2.2927e-05
12:113988374 G A 0.182574 -3.2493e-05
12:113988522 C T 1.423051 -7.3356e-06
12:113988559 G T 0.466019 1.0863e-05
12:113988614 C G 0.884156 1.6383e-05
12:113989621 G A 0.902564 -6.5689e-07
12:113990558 A G 0.061453 -5.6490e-05
12:113990820 A G 0.052680 -2.0253e-05
12:113994344 T C 0.670938 -3.0980e-06
12:113996951 C T 0.814404 -9.0792e-06
12:114000478 A G 0.067711 2.2418e-05
12:114003306 A G 0.045318 3.9035e-05
12:114012160 A G 0.023367 -1.7105e-05
12:114013021 T C 0.060518 4.5541e-06
12:114022968 T C 0.186463 5.2261e-06
12:114023210 C A 0.047772 -3.4451e-05
12:114030511 A G 0.086634 -1.7747e-05
12:114036027 G A 1.386208 -3.3053e-05
12:114039833 T G 0.633235 -3.5808e-05
12:114039999 T C 0.075423 3.8594e-07
12:114040753 G A 0.389454 1.2686e-05
12:114042206 G A 0.545808 -2.6015e-05
12:114047575 C T 0.212413 6.4414e-06
12:114050090 G A 0.033279 -1.2873e-05
12:114054744 T C 0.501461 -3.8822e-05
12:114056775 A G 0.079773 1.7030e-05
12:114066344 C T 0.601747 3.9648e-05
12:114067278 A G 0.036801 2.2341e-05
12:114074125 A G 0.059782 1.8936e-05
12:114075610 G A 1.968149 7.8485e-06
12:114076404 T G 0.224037 1.9353e-05
12:114080945 A C 0.519679 -5.5244e-05
12:114081511 A G 1.655167 -3.2300e-05
12:114085101 C A 0.282991 2.7551e-05
12:114086648 G A 0.067471 1.2758e-05
12:114088832 T C 0.075297 -6.7236e-06
12:114091787 C T 0.156731 3.9761e-05
12:114097186 T C 0.348819 2.9523e-05
12:114100415 T A 1.602925 1.8065e-05
12:114100660 C A 0.299213 1.6754e-05
12:114106177 G A 0.865120 1.4875e-05
12:114112867 T C 0.036662 -8.8708e-06
12:114115655 C G 0.065520 1.2964e-06
12:114117600 T C 0.336751 2.0773e-05
12:114117839 C T 0.260273 -1.8620e-05
12:114124691 G T 0.538502 1.1885e-05
12:114131621 A G 0.978730 3.9826e-05
12:114132363 T C 0.138717 1.3081e-05
12:114136476 C T 0.900908 1.3117e-05
12:114140251 A G 0.086803 2.0439e-05
12:114149105 C A 0.386747 6.8522e-07
12:114156827 G C 0.063982 5.1731e-06
12:114161335 C A 0.501165 1.6198e-05
12:114162999 C T 0.163379 -4.5256e-05
12:114164252 G T 1.874994 -2.8463e-05
12:114165801 A G 0.027424 -1.8835e-05
12:114166291 T C 1.816085 -2.0708e-05
12:114172039 G A 0.381063 -3.6149e-06
12:114173469 C G 1.225513 -3.6440e-05
12:114174149 T C 0.236436 4.5314e-05
12:114174774 G T 0.179618 2.2431e-05
12:114175836 A G 1.052855 -7.1598e-05
12:114177784 A G 0.048506 -2.8643e-05
12:114177913 T C 0.968584 -5.3278e-05
12:114183479 C T 0.530680 2.4542e-05
12:114183727 A G 0.032001 -5.4467e-06
12:114186198 A C 0.660990 -3.3422e-06
12:114191494 G A 0.279371 3.1658e-05
12:114192179 T C 0.090322 -2.0715e-05
12:114193130 C T 0.051161 -1.0119e-05
12:114195027 T C 0.029083 1.6029e-05
12:114195647 G A 0.181159 1.2485e-05
12:114197617 T G 0.033604 3.1091e-05
12:114198331 T C 0.296944 -4.5425e-06
12:114206076 A G 0.231836 -5.7443e-06
12:114207030 A G 0.059012 -4.9465e-06
12:114207178 C A 1.491350 4.6137e-05
12:114207323 T C 0.036074 2.8977e-05
12:114218360 A G 0.221482 -6.9895e-06
12:114219549 A G 0.057685 -7.8599e-06
12:114224735 T C 0.197866 -2.4364e-06
12:114230578 G A 0.501844 9.9869e-06
12:114231929 C T 0.256518 -2.0245e-05
12:114233482 G A 0.161184 -9.6802e-06
12:114234900 T G 0.057613 2.1096e-05
12:114234969 T C 0.320996 1.0726e-06
12:114237674 T C 0.915732 5.0886e-06
12:114239819 A G 0.200657 3.6777e-05
12:114243345 T C 0.297473 -1.8253e-05
12:114248168 A G 0.226961 -1.7950e-05
12:114250678 T C 0.206522 -1.3905e-05
12:114251342 T C 0.720220 -5.3291e-06
12:114254860 A G 1.446798 -1.0241e-04
12:114258763 G C 0.259348 -4.0131e-06
12:114259395 C T 1.838861 -7.5982e-05
12:114259725 A C 0.892985 -1.0477e-05
12:114261767 A G 0.086891 -1.4376e-05
12:114261795 C T 0.036055 6.2209e-05
12:114262406 A G 0.744057 -5.0031e-05
12:114267707 G A 0.546458 -3.0917e-05
12:114268961 C A 0.059860 2.4166e-05
12:114270395 A G 0.089478 3.5551e-05
12:114272754 G T 0.152262 -3.6247e-05
12:114275136 T C 0.039021 4.6104e-06
12:114275242 A C 0.545250 1.8849e-05
12:114277906 A C 0.265752 3.9034e-05
12:114282496 T C 0.522575 -7.4236e-05
12:114290811 C T 0.182422 9.6547e-06
12:114293314 A G 0.143293 6.5069e-06
12:114293721 C A 0.077118 -9.7779e-06
12:114293816 T C 0.073171 3.8437e-05
12:114298402 A C 0.021276 -4.3486e-05
12:114307042 T C 0.310100 2.0776e-05
12:114344063 G A 0.534730 -1.2797e-05
12:114345009 C A 0.406446 1.0717e-05
12:114347461 A G 0.031127 -1.6808e-05
12:114347691 G A 0.128639 -5.0354e-05
12:114355073 C T 1.190280 -2.0770e-05
12:114366318 A G 0.032283 2.1423e-06
12:114373309 A T 0.051505 -5.1157e-05
12:114374020 C T 0.036863 -3.7746e-05
12:114383659 T C 0.063501 -9.1768e-06
12:114389921 A G 0.060694 3.0329e-05
12:114392755 C G 0.211605 1.5311e-05
12:114401881 G A 0.634890 -2.4469e-05
12:114415990 G A 0.430754 2.4476e-05
12:114420057 A G 0.109391 -4.7056e-06
12:114429025 G A 0.100896 -2.5127e-05
12:114429507 A G 0.445649 -8.7909e-06
12:114439991 A G 0.387853 5.8586e-06
12:114440012 C T 0.075712 -7.5839e-06
12:114441015 C T 0.521695 8.7633e-06
12:114442591 T C 0.133874 1.1482e-05
12:114453605 T C 0.575631 -1.9118e-06
12:114453836 A G 1.827939 -1.2627e-04
12:114456249 T C 0.554413 2.8252e-06
12:114456391 G A 0.085424 5.6085e-06
12:114457844 C T 1.492035 -4.8403e-06
12:114460602 A G 0.045769 1.3581e-05
12:114462405 T C 0.042780 1.2118e-04
12:114466453 G A 0.058964 -1.2189e-05
12:114479926 G A 0.106119 2.0169e-05
12:114491243 T C 0.396254 -4.4600e-05
12:114492267 G A 1.068844 -1.0184e-05
12:114500626 T G 0.273578 -4.0462e-06
12:114506316 C T 0.047662 -9.7957e-06
12:114511934 G T 0.053968 2.9543e-06
12:114514334 C T 0.356525 4.0149e-05
12:114515179 A G 0.125889 1.6987e-06
12:114524032 A G 0.030537 -3.9221e-05
12:114525839 G A 1.073846 -9.0496e-06
12:114527677 T C 1.024499 -9.2636e-06
12:114532244 T C 0.271711 -5.7002e-06
12:114538339 T C 0.099527 -3.4833e-06
12:114540631 G A 0.516495 1.3062e-05
12:114545274 A G 0.062443 -2.9571e-05
12:114558861 G T 0.091243 -1.4561e-05
12:114561854 T G 0.071051 4.9224e-05
12:114579563 C T 0.120524 2.2403e-05
12:114581148 T C 0.024305 -1.8577e-06
12:114584841 C G 0.078530 -1.0996e-06
12:114587592 G A 0.086404 -3.6539e-06
12:114589954 T C 0.020449 5.3643e-06
12:114592172 A G 0.181614 -1.3375e-05
12:114606892 A G 0.052930 -1.7564e-06
12:114611320 G A 0.040683 -1.1386e-05
12:114615910 A G 0.376879 9.5295e-06
12:114616205 C A 1.333707 3.9894e-06
12:114617554 A C 1.860897 7.4860e-06
12:114619523 A C 0.269754 -1.0836e-05
12:114624979 A G 0.103912 -3.2891e-06
12:114629565 C A 0.497549 -1.4110e-05
12:114643005 G A 1.262091 -1.1008e-05
12:114645639 A G 0.825959 4.0611e-06
12:114652900 A G 0.118155 1.5532e-05
12:114656370 G T 0.333116 -4.4915e-05
12:114666256 T C 0.022224 -6.1721e-06
12:114666617 A G 0.107755 -4.3040e-05
12:114673421 A G 1.067276 -1.6870e-05
12:114673774 C T 0.957571 -2.6470e-05
12:114677491 T G 0.862247 -6.3124e-06
12:114679342 G T 0.354324 -2.8170e-05
12:114682652 A G 0.131102 2.6127e-05
12:114683214 T C 0.384380 9.7782e-06
12:114685571 G A 1.032069 -6.2925e-06
12:114689779 C T 0.251136 2.4145e-05
12:114690286 G A 0.274753 -2.4019e-06
12:114693131 G A 1.345447 -2.4414e-05
12:114701311 C T 0.469522 -1.9788e-05
12:114701878 A C 0.313096 -1.2938e-05
12:114702099 A C 1.631245 -2.1456e-05
12:114706209 A G 0.787333 -3.6764e-07
12:114710762 G A 0.086855 -8.7440e-06
12:114715122 C T 0.040583 1.3108e-07
12:114721790 A G 0.026019 -6.6722e-06
12:114722082 C T 0.046561 1.0771e-05
12:114725047 C T 0.300748 6.4450e-06
12:114730339 G A 0.943205 2.4594e-05
12:114732966 G A 1.243489 3.1994e-05
12:114733461 T C 0.048194 2.3102e-05
12:114751549 A G 0.263681 3.6335e-05
12:114752500 A G 0.615519 1.5893e-05
12:114754531 A C 0.471547 8.1759e-07
12:114757807 A C 0.115837 -1.8704e-05
12:114759529 G C 0.036733 2.5340e-05
12:114760963 T C 0.163155 3.3890e-05
12:114790963 C T 0.034549 3.0968e-05
12:114791319 C T 0.057308 1.8632e-05
12:114791528 G A 1.679494 1.6605e-05
12:114793240 T C 1.469096 -6.3365e-06
12:114795443 A G 1.628606 1.5555e-05
12:114801610 C T 0.539755 -7.3552e-06
12:114802138 G A 1.505911 -3.2514e-06
12:114803954 A G 0.023756 -2.6388e-07
12:114805625 T C 0.050096 2.6994e-07
12:114807388 A G 0.138993 -3.1289e-05
12:114808338 G A 0.162272 -6.4953e-06
12:114810656 G A 0.272477 2.0962e-05
12:114816360 T C 0.823346 -4.3534e-06
12:114818253 T C 0.047110 2.3849e-05
12:114822719 C T 0.072706 4.4566e-06
12:114823098 T C 0.089793 -2.3008e-05
12:114828614 A G 0.057396 1.9419e-05
12:114828682 A G 0.560570 -3.4161e-05
12:114828935 T G 1.255570 -7.7517e-06
12:114830762 A G 0.059275 6.7387e-06
12:114833505 C T 0.317432 4.0142e-05
12:114837761 A G 1.173064 1.1197e-05
12:114838239 A C 0.153394 -4.2523e-05
12:114838991 G A 0.083768 -3.3372e-06
12:114839931 G T 0.101854 -3.3689e-05
12:114839956 A C 0.068153 9.5745e-06
12:114847842 A C 0.263736 -1.0751e-05
12:114849237 A G 0.320535 -1.5656e-05
12:114850094 T C 1.001698 -1.0234e-05
12:114850470 T C 0.067500 -7.9078e-06
12:114852435 T C 0.048467 -1.2698e-05
12:114852508 A C 0.226974 2.6046e-05
12:114853959 A G 0.082489 1.7524e-05
12:114859194 G A 1.682983 4.3711e-05
12:114863859 C A 0.108725 -2.9034e-06
12:114868138 G A 1.092837 2.3782e-05
12:114870951 A G 1.966058 2.2581e-05
12:114871691 A G 0.179501 -2.4819e-06
12:114876233 T C 0.034555 9.6166e-06
12:114877715 G A 0.104308 -1.2205e-05
12:114878929 T G 0.083087 -1.6888e-05
12:114881406 G A 0.902297 1.0309e-05
12:114882081 G T 0.241584 -1.8619e-05
12:114883444 G C 0.032572 -3.1680e-05
12:114883480 C A 0.089491 -8.4521e-06
12:114886846 G A 0.040576 3.0681e-06
12:114887730 C T 0.153703 2.4610e-05
12:114889271 C T 0.320610 6.8813e-05
12:114895796 T C 0.214455 1.5725e-05
12:114906528 C A 0.208535 1.4148e-05
12:114913348 G A 0.039073 -1.0086e-05
12:114915311 T C 0.148331 1.4860e-05
12:114930407 G A 0.413372 3.0859e-05
12:114931632 A C 0.019959 1.5210e-06
12:114935759 G A 0.064297 -3.2471e-06
12:114939288 G A 0.497942 9.3992e-05
12:114940162 G T 0.043442 -1.6252e-05
12:114941551 C A 1.835093 3.7162e-05
12:114944003 C T 0.255336 1.7182e-05
12:114944194 T C 0.031569 -2.6448e-05
12:114948645 T C 0.035493 2.0784e-05
12:114966516 T C 0.029531 6.1208e-06
12:114966857 A G 0.490168 5.3633e-05
12:114969477 T G 0.088861 -8.4178e-06
12:114971099 A G 0.176849 1.2826e-05
12:114978827 T C 0.040703 -2.1320e-05
12:114982987 G C 0.217477 1.5794e-05
12:114984823 T C 0.212874 1.4719e-06
12:114993508 A G 0.063553 -2.6411e-05
12:114995163 A G 0.095349 3.5100e-05
12:114997973 G A 1.818029 9.6267e-05
12:115009956 A G 0.234254 -5.6892e-06
12:115010814 G A 1.085781 -2.0418e-06
12:115011928 G A 0.050878 1.2091e-05
12:115017647 A G 0.217899 -5.3741e-06
12:115018803 C T 0.102604 -2.9427e-05
12:115021467 C T 1.087050 -3.1266e-06
12:115025105 G T 0.259887 -1.2870e-05
12:115025339 T C 0.206944 -7.6038e-06
12:115026541 T C 0.208408 6.0630e-05
12:115034750 C T 1.009926 -1.5072e-06
12:115037874 A G 0.192624 -6.8144e-06
12:115039967 A C 0.145355 4.5048e-05
12:115041017 A G 1.738296 1.9985e-05
12:115043455 G T 0.056643 -1.1657e-05
12:115048567 T C 0.116223 -3.2151e-06
12:115051894 C T 0.141307 3.3899e-05
12:115054217 A G 0.202010 1.7695e-05
12:115059703 T C 0.407991 -2.3335e-05
12:115060246 C T 0.866454 6.9666e-06
12:115068781 A G 0.067439 2.6744e-05
12:115073923 A C 0.776541 2.7134e-05
12:115074567 A G 0.313709 -1.5635e-05
12:115082017 G C 0.102688 -2.9927e-05
12:115082133 G A 0.921896 3.8543e-05
12:115084556 A G 0.105230 1.3425e-05
12:115084799 C T 0.231009 4.4698e-06
12:115085010 C T 1.152654 4.3519e-05
12:115086182 A G 0.176362 5.4796e-06
12:115087616 T G 0.045169 1.1202e-05
12:115087795 C T 0.088663 7.6402e-06
12:115088212 A G 0.152125 -4.9854e-06
12:115090533 T C 0.481547 -3.2270e-06
12:115094260 G A 0.900434 8.5123e-06
12:115096959 T C 0.023539 3.4267e-05
12:115099204 A G 0.175946 3.6487e-05
12:115101847 C T 0.023363 2.1973e-06
12:115102961 G A 0.349335 -4.7902e-06
12:115103643 G A 0.147153 8.6290e-06
12:115105919 A G 0.076134 -1.3955e-05
12:115107376 C T 1.542472 1.4787e-05
12:115108136 C T 0.515963 5.9732e-06
12:115111318 C T 1.002610 9.2138e-06
12:115114691 C T 0.094366 -3.3645e-05
12:115121203 G A 0.287090 1.1903e-04
12:115121732 G A 0.027236 6.9904e-06
12:115125443 A G 0.081253 -1.2464e-05
12:115128810 T C 0.056844 4.8842e-05
12:115129176 C T 0.556231 -1.3300e-04
12:115133341 A G 0.161142 2.3538e-05
12:115133612 G A 0.897919 9.9213e-06
12:115135439 A G 0.135672 -3.4053e-05
12:115138509 C G 0.067662 2.9885e-05
12:115138644 A G 1.772370 -8.3052e-06
12:115140834 C T 0.600098 -9.9853e-05
12:115147536 T C 0.360433 1.2858e-04
12:115149340 G A 0.725458 -9.0701e-06
12:115155581 C T 0.049369 7.0026e-06
12:115156523 G A 0.851335 -3.0128e-05
12:115159060 A G 0.084716 1.7533e-05
12:115170585 A G 0.057445 2.2214e-05
12:115170625 A C 0.230710 -1.8280e-05
12:115176820 A G 0.088407 -3.8031e-06
12:115178542 A G 0.059103 2.0893e-05
12:115187724 C A 1.396224 4.6519e-05
12:115188240 A C 0.722657 1.3082e-04
12:115189361 T C 0.635653 -3.4774e-05
12:115190655 C T 0.283094 8.6853e-05
12:115191422 G A 0.089302 -1.6147e-05
12:115195891 A T 0.637759 -4.2939e-05
12:115198492 C G 1.213124 -6.6547e-05
12:115198520 A G 0.294708 -6.7662e-06
12:115206320 G A 1.133936 -4.1799e-06
12:115208179 C T 1.135228 -2.4003e-05
12:115212900 C T 0.419874 -1.8156e-06
12:115218522 T G 0.578257 -3.3915e-05
12:115231908 C G 0.350380 -6.4874e-05
12:115242841 T C 0.196736 3.9941e-05
12:115247941 T C 0.286496 -9.7405e-06
12:115248023 T C 0.026840 1.4227e-05
12:115250436 A G 0.904969 -3.3867e-05
12:115253109 T C 0.219652 8.7789e-05
12:115255818 G T 0.152590 3.5386e-06
12:115255966 A G 0.086303 2.0076e-05
12:115261949 T C 0.028482 -1.1959e-05
12:115262783 T C 1.661740 8.0382e-06
12:115268728 G A 0.055273 -3.1935e-05
12:115269126 C T 0.707911 -7.9314e-07
12:115270757 G A 0.231431 -4.8162e-06
12:115276335 T C 0.099842 -1.3215e-05
12:115284808 C T 0.618119 1.0643e-05
12:115285973 C T 0.430620 4.3865e-06
12:115287875 A G 0.384147 1.4381e-05
12:115288888 C T 0.173467 1.5650e-05
12:115289951 T C 0.081473 7.3362e-05
12:115293579 A G 0.551235 8.2554e-06
12:115293730 G A 0.026538 -5.4866e-06
12:115307567 A G 0.033309 8.8474e-06
12:115308259 C T 0.103850 -1.3288e-05
12:115309811 T C 0.046230 4.6475e-05
12:115328173 A G 0.029855 -1.3346e-05
12:115331416 C T 0.073359 7.3543e-07
12:115332605 T C 0.055572 6.3866e-06
12:115334439 G A 0.072648 -3.5773e-06
12:115334968 G T 1.628781 1.0235e-06
12:115335636 T C 0.146715 -3.6145e-05
12:115341521 G A 0.597949 -1.4379e-05
12:115346424 T C 1.412691 1.7307e-05
12:115352731 A G 0.697853 -8.6705e-06
12:115364697 A G 0.054468 -1.1592e-05
12:115370347 G A 0.603367 -5.0313e-05
12:115376627 A G 0.163976 -7.2974e-06
12:115380393 T C 0.653362 -6.4068e-05
12:115381740 A G 0.540609 -3.8488e-06
12:115381803 T C 1.937891 -4.5172e-07
12:115383743 C G 0.286684 4.5634e-05
12:115385431 T C 0.054910 1.4348e-06
12:115387796 C T 0.607602 -9.7453e-05
12:115392304 C T 0.041751 3.6082e-05
12:115396546 T C 0.618934 -3.9491e-05
12:115401148 C T 0.168380 2.8330e-05
12:115412128 A C 0.303900 -3.1547e-05
12:115412447 C T 0.094181 -1.4697e-05
12:115417863 A G 0.040953 5.1110e-05
12:115418311 G A 0.099793 2.1670e-05
12:115423589 C T 0.049940 6.3145e-05
12:115425366 T G 0.033776 8.6765e-06
12:115429238 A G 1.354357 -5.1080e-05
12:115432175 G A 0.231450 2.6618e-05
12:115433365 T C 0.051193 -1.6716e-05
12:115437252 G T 1.366395 -4.3593e-05
12:115439928 C G 0.496592 -2.4053e-05
12:115440704 G A 0.081801 3.7350e-05
12:115441050 A G 0.096528 -3.4831e-05
12:115443911 T G 0.242577 7.3643e-06
12:115445788 A G 1.002934 -4.1068e-05
12:115446306 T C 0.788372 -3.9110e-05
12:115450094 A G 0.134520 -7.2037e-05
12:115450336 T G 0.038408 1.5456e-05
12:115450682 C T 0.134783 3.1485e-05
12:115450710 T C 1.631161 3.5003e-06
12:115450821 T C 0.040664 -1.7239e-05
12:115451003 A G 0.074755 1.7894e-05
12:115454584 G A 0.317708 1.2872e-05
12:115456459 A G 0.278060 -5.8851e-06
12:115458999 G A 0.851718 3.3000e-05
12:115460103 T G 0.121654 -1.7447e-05
12:115460631 T C 0.068331 2.1846e-05
12:115471786 T C 0.263720 3.7981e-05
12:115472490 G A 1.264444 -3.0249e-05
12:115473282 G C 0.053702 -1.5538e-05
12:115480261 G A 0.094369 -3.7429e-06
12:115482580 G A 0.093090 1.6715e-05
12:115482975 T C 0.027573 -3.3863e-06
12:115483456 T C 0.022614 -2.4545e-05
12:115486907 T G 0.315981 1.5525e-05
12:115487058 A G 0.246790 -3.5257e-05
12:115490183 A C 0.316767 1.7721e-05
12:115493337 G A 0.190874 -2.3188e-06
12:115495279 A G 0.461475 -9.6580e-07
12:115495432 A G 0.172616 2.1705e-06
12:115502718 G A 1.255872 -1.3046e-05
12:115511466 G C 0.242931 -3.2889e-05
12:115519786 C T 0.075576 -6.0326e-07
12:115524044 G A 0.133767 1.8652e-05
12:115526267 G T 0.239266 -3.3059e-05
12:115530997 T G 0.154050 -3.4802e-06
12:115531552 G A 0.373965 -5.3525e-06
12:115531904 T C 0.239126 -3.1051e-05
12:115533823 T C 1.738386 -2.3382e-05
12:115534005 G A 0.617574 -7.7986e-06
12:115535842 G A 0.072577 1.4595e-05
12:115540301 G A 0.127061 1.5936e-05
12:115541637 G T 1.243771 5.5822e-05
12:115550444 T C 0.408117 2.9835e-05
12:115551934 A G 0.312278 -9.6473e-07
12:115552437 G A 0.764820 -3.6606e-05
12:115553545 G T 1.490211 2.5419e-06
12:115555749 T C 0.561801 -2.5463e-05
12:115555864 T C 0.119060 3.0261e-05
12:115558664 T C 0.157715 -1.1716e-05
12:115559537 C A 0.552131 -8.3773e-06
12:115560137 T G 0.488169 -5.9191e-06
12:115561195 T C 0.042507 5.5243e-06
12:115565650 G T 0.375915 1.4442e-05
12:115568503 C A 0.146504 -9.0227e-06
12:115570046 A G 1.170565 -5.0032e-05
12:115572240 G T 0.602159 -2.8574e-06
12:115576365 T C 0.221294 1.8101e-05
12:115577884 C T 0.025360 6.0816e-07
12:115578438 C A 0.436908 6.9568e-07
12:115579131 G A 0.744703 3.4733e-05
12:115583564 T C 0.057795 -1.1993e-05
12:115583816 A G 1.161003 -1.0227e-05
12:115583848 T C 0.032734 -5.1164e-06
12:115584153 G A 0.124266 1.6271e-05
12:115585792 A G 0.048473 -2.3339e-06
12:115587315 C T 1.874370 7.5495e-06
12:115593417 G A 0.853795 3.9651e-05
12:115596064 A G 0.291151 5.1407e-05
12:115596547 C T 0.030254 -6.8778e-06
12:115598328 T G 0.093314 -4.3363e-06
12:115600165 A C 0.220048 1.8576e-05
12:115600290 A C 0.298463 -1.8138e-05
12:115602247 T C 0.871868 6.6301e-06
12:115602410 C G 0.047272 2.7260e-05
12:115607581 T C 1.166209 2.9196e-05
12:115608730 A G 1.941458 1.3489e-04
12:115610390 C T 0.054738 -6.9525e-06
12:115613808 A G 1.079149 3.3079e-05
12:115616511 G T 0.137623 -1.1905e-06
12:115619718 A G 0.022744 -2.6875e-06
12:115622352 C A 0.034237 -1.6001e-05
12:115629903 C T 1.550609 3.0699e-05
12:115630187 C G 0.124841 1.7790e-05
12:115630361 G A 0.145157 2.0883e-05
12:115632404 C A 0.028313 -6.0601e-06
12:115636517 C G 0.063748 -2.8657e-05
12:115640922 C T 0.195074 3.6239e-07
12:115659019 T G 1.302391 1.6719e-05
12:115663287 T C 0.045756 1.7031e-05
12:115664173 C T 0.036262 1.4856e-05
12:115667118 T C 0.982115 2.7402e-05
12:115668688 T G 0.926700 9.7610e-06
12:115672282 C T 0.225114 -5.4747e-05
12:115672400 T C 1.964296 2.1573e-05
12:115674816 T C 0.027249 1.0383e-05
12:115677474 A G 0.037710 3.3965e-05
12:115678310 G A 0.147760 -7.6019e-06
12:115683169 T C 0.187174 -8.0515e-06
12:115684394 A G 0.093230 3.3843e-05
12:115685448 T C 0.041267 4.6268e-06
12:115687019 C T 0.687330 3.0183e-05
12:115691864 G A 0.315472 1.4440e-05
12:115695999 C G 0.027541 3.9382e-06
12:115699635 C A 0.495375 2.7745e-05
12:115699986 T C 0.060363 -1.3598e-05
12:115705832 C T 0.881638 -3.1737e-05
12:115706587 A G 0.077247 -3.9143e-05
12:115714470 A G 1.388464 6.7592e-06
12:115716844 A G 1.306659 8.7046e-05
12:115717734 C T 0.165920 -1.4245e-06
12:115719057 A G 0.079961 -1.0497e-05
12:115729549 A C 0.036314 3.0880e-05
12:115729664 G A 1.093597 6.3120e-05
12:115738873 T C 0.049499 5.2603e-05
12:115739146 C T 0.401551 6.3510e-07
12:115749621 A G 0.028787 9.1616e-06
12:115751720 A G 0.104860 -1.6469e-05
12:115759264 G T 0.426002 7.9056e-06
12:115764857 G C 0.169562 -7.6279e-05
12:115770585 A G 0.063245 -1.9559e-06
12:115773462 C G 0.614175 2.3724e-05
12:115774398 G T 0.185366 -8.6286e-05
12:115777669 C T 0.052472 8.2407e-06
12:115780523 C T 0.088611 -6.6543e-05
12:115787973 G A 0.597414 8.2566e-05
12:115791905 T C 0.216250 -5.2954e-05
12:115792934 C T 0.571158 -2.5811e-05
12:115793837 C T 0.039628 -2.5333e-04
12:115796086 G A 0.023925 -4.3674e-06
12:115796577 G A 0.388204 -2.6412e-06
12:115810102 C T 0.174538 6.0761e-05
12:115814864 C A 0.717668 4.7461e-05
12:115824875 T C 0.328546 2.5462e-05
12:115825892 A C 0.064874 -1.8245e-05
12:115826915 C T 0.802326 1.7454e-05
12:115827511 A G 1.940822 1.5712e-05
12:115828256 T C 0.722401 5.6050e-05
12:115832213 A C 0.103279 -6.9064e-05
12:115835044 T C 0.073943 2.5691e-05
12:115835520 T C 0.165768 2.6114e-05
12:115837861 G A 0.866616 5.0300e-05
12:115839617 C T 0.327134 -4.9996e-06
12:115839760 A G 0.827536 1.4186e-05
12:115843295 A C 0.164239 -2.7239e-05
12:115851961 A C 0.025272 -8.8709e-06
12:115855519 T C 0.030462 1.4584e-05
12:115857463 C T 0.991814 -6.9749e-06
12:115859196 C T 0.499536 -1.4384e-05
12:115866041 T C 0.151038 -2.9297e-05
12:115867550 C T 0.224098 -4.5539e-05
12:115868743 G A 0.983362 4.5073e-06
12:115873799 T C 0.085440 -4.2946e-05
12:115874877 T C 0.138405 -9.4609e-06
12:115875547 T C 0.125422 1.4583e-05
12:115880793 T C 0.053180 1.8528e-05
12:115884454 T C 0.976104 1.6173e-05
12:115888330 C T 0.043653 2.9142e-05
12:115891403 T C 1.166933 1.1382e-05
12:115893524 T C 0.074378 2.4093e-05
12:115893697 A G 0.070038 2.2277e-05
12:115902496 G A 0.025236 1.2617e-05
12:115903124 A G 0.022325 -1.6605e-05
12:115912825 A G 0.102630 4.7874e-05
12:115919673 T C 0.020329 -1.6139e-05
12:115921838 G A 0.095710 -2.3662e-05
12:115924093 T C 1.014879 5.9696e-05
12:115924422 C T 0.133647 2.1058e-05
12:115929003 T C 0.107537 2.4738e-05
12:115934855 A G 0.038226 -9.7908e-06
12:115939222 C T 0.075602 -4.9835e-05
12:115941263 T C 0.684502 -4.0903e-06
12:115942120 A G 0.114808 -3.6158e-05
12:115942314 C T 0.072304 -2.7536e-06
12:115951238 A C 1.423691 7.6121e-06
12:115951410 G C 0.268121 2.0314e-05
12:115952827 A C 0.197460 -1.3186e-05
12:115970956 T C 1.358031 3.4263e-05
12:115986702 T C 0.039709 2.2022e-05
12:115991363 T C 0.987140 1.4145e-05
12:115992471 T G 0.120232 -7.5896e-06
12:115997276 G T 0.936301 2.6533e-05
12:116002390 G T 0.158062 -5.0024e-05
12:116003671 C T 0.334417 -3.5132e-05
12:116007906 T C 0.034088 -5.8187e-05
12:116010627 G C 0.029339 4.3611e-06
12:116011136 T G 0.137779 -5.3116e-05
12:116013947 A G 0.049278 4.4768e-05
12:116015145 T C 1.525201 -2.9410e-05
12:116016998 A G 1.846239 -3.1712e-05
12:116018047 A G 0.138710 -1.6945e-05
12:116018801 A G 0.982138 3.4801e-05
12:116022506 C T 0.224342 -4.1507e-05
12:116025761 G A 0.058623 9.1469e-06
12:116030445 A G 0.121887 -8.4538e-06
12:116033967 C T 0.065053 -1.5722e-05
12:116036845 T C 0.231246 2.2488e-05
12:116040004 T C 0.030689 1.4378e-05
12:116046742 A G 0.102201 -4.2910e-05
12:116048496 A C 0.545906 2.2877e-05
12:116051120 A G 0.917072 1.1860e-05
12:116059853 A G 0.693325 1.0043e-05
12:116063025 C G 1.681718 1.6318e-05
12:116079148 C T 0.745969 -1.3398e-05
12:116082123 T C 0.096865 -4.2685e-05
12:116085789 T C 0.213955 -2.7336e-05
12:116095198 T C 1.694909 1.0024e-05
12:116101728 G T 0.272610 -2.9731e-05
12:116104046 A G 0.025035 -3.6466e-05
12:116108892 T C 0.042663 -2.0338e-05
12:116109941 C T 0.143566 -1.9225e-06
12:116116243 G T 0.207012 1.3900e-05
12:116120953 C T 0.706704 2.2301e-05
12:116121381 G A 0.156929 2.1972e-05
12:116130025 G A 0.108521 -2.4612e-05
12:116131387 G A 0.700475 3.3481e-05
12:116133039 T C 0.055004 1.9012e-05
12:116135929 A G 0.610579 6.0205e-07
12:116139037 G T 0.026944 5.8036e-06
12:116139488 T C 1.473134 3.7728e-05
12:116143825 T C 0.109404 -2.9397e-05
12:116146877 C T 0.069224 1.9735e-06
12:116157248 A G 0.361949 7.5482e-06
12:116159774 A G 0.438407 3.5234e-06
12:116160578 C T 0.316283 1.1416e-05
12:116168834 T C 1.024220 -6.8885e-05
12:116173951 A G 0.163414 -3.2677e-05
12:116176626 T A 0.189368 1.5931e-05
12:116181944 T A 0.941974 -3.8200e-05
12:116185193 C T 0.888892 3.1829e-05
12:116186089 C T 0.038687 -5.6561e-06
12:116186719 T G 0.049502 1.2801e-05
12:116187660 A G 0.344885 -2.7611e-05
12:116188095 C T 1.435911 -8.1141e-06
12:116188734 C T 0.090283 -6.4054e-06
12:116189632 T C 0.080990 1.7130e-05
12:116192880 G A 0.607774 -1.2515e-05
12:116193905 C T 0.057123 3.6482e-05
12:116194130 C T 0.577205 -3.5769e-05
12:116195781 A G 1.903190 1.5275e-05
12:116200202 G T 0.413814 1.2803e-05
12:116202614 C G 0.367317 -1.4351e-05
12:116205363 T C 0.116661 1.9020e-05
12:116206962 C T 0.201322 -2.0853e-05
12:116213721 C G 0.185038 -6.7146e-06
12:116216911 C A 0.073612 2.0202e-05
12:116227378 C T 1.553258 -1.6724e-05
12:116229527 T C 0.471096 -2.4658e-06
12:116231284 A G 0.274908 3.8935e-05
12:116233671 C T 0.034029 3.9047e-05
12:116233845 T G 1.815261 1.2882e-05
12:116234963 C T 0.254489 -5.8890e-06
12:116236563 A G 0.724780 1.9613e-05
12:116243015 T C 0.057698 3.0436e-05
12:116245458 T C 0.055870 1.1691e-05
12:116246488 A G 0.054007 -1.7086e-05
12:116250776 C A 0.135380 1.6392e-05
12:116253483 G A 1.120728 -1.8141e-05
12:116254530 C T 0.034753 1.1710e-05
12:116256266 T C 0.060713 -2.8845e-06
12:116256773 A G 0.385374 -1.4197e-05
12:116260178 A G 0.188099 -2.6768e-06
12:116260563 G A 0.428322 -6.8979e-06
12:116261411 T C 0.070522 -6.7115e-06
12:116272557 C T 0.842019 2.5584e-06
12:116273634 G A 0.048106 1.0932e-05
12:116276273 G A 0.569214 1.8207e-05
12:116278014 C T 0.578663 -8.5732e-07
12:116282606 T C 0.095203 3.2009e-05
12:116288676 C T 0.135354 5.3833e-06
12:116291223 T C 0.583957 4.7489e-05
12:116298613 T C 0.240590 1.8919e-05
12:116299468 T C 0.252350 2.3328e-05
12:116299906 T C 0.023555 -4.4239e-05
12:116302739 T C 0.042407 -1.9673e-06
12:116313426 G A 0.326537 2.7977e-05
12:116315625 G A 0.164508 7.9062e-06
12:116319707 C T 0.066426 2.7735e-06
12:116321319 T C 0.035123 1.7892e-05
12:116328176 G A 0.525113 2.1809e-06
12:116329082 C A 0.042348 3.4872e-05
12:116336346 T C 0.049327 -2.0155e-05
12:116339281 C T 0.044354 1.2051e-05
12:116345510 G A 0.157682 -2.7075e-05
12:116347460 A G 0.878820 2.3472e-05
12:116349471 C T 0.047704 1.6614e-05
12:116352101 A G 0.237361 3.5328e-05
12:116352646 G A 0.463436 8.0563e-06
12:116362694 G A 0.414067 -6.7043e-06
12:116363779 A G 0.826913 3.4849e-06
12:116368205 T C 0.672412 -4.4795e-05
12:116369920 G A 0.033309 -1.5274e-05
12:116376552 T G 0.092529 3.8194e-05
12:116376670 T G 0.039492 -7.0864e-06
12:116378112 C T 0.284065 1.5224e-05
12:116378752 C T 0.970002 -2.9434e-05
12:116380552 T C 0.077124 1.7742e-05
12:116381497 A G 0.074979 -9.3778e-07
12:116381857 T C 0.839494 7.9626e-06
12:116384243 G A 0.043767 -1.6944e-05
12:116385089 C T 0.335579 4.0636e-05
12:116387630 G A 1.838488 -4.0932e-06
12:116393174 G A 0.462965 -4.9212e-05
12:116411479 C T 0.065316 -1.0711e-05
12:116431515 G A 0.086582 -1.6349e-05
12:116432375 C T 0.041443 3.7519e-06
12:116468583 C T 0.039573 -1.0582e-05
12:116494729 T C 0.098628 -5.3494e-06
12:116495255 G A 0.352373 -6.1113e-05
12:116503797 G A 0.057746 4.8537e-05
12:116509563 A G 0.201855 3.7855e-05
12:116511157 T C 0.065481 -9.5500e-06
12:116521864 T C 0.038155 2.5776e-05
12:116523305 T C 0.786886 -2.9679e-05
12:116523880 C A 0.328286 7.8744e-06
12:116543061 G A 0.031725 3.8332e-06
12:116548136 T C 0.182798 -9.3703e-06
12:116553831 A G 0.053806 -1.3636e-06
12:116557232 A G 0.030332 7.9561e-06
12:116579438 G C 0.058188 -1.6395e-06
12:116586622 C T 0.039158 9.9653e-07
12:116602950 G A 0.060661 -9.2227e-06
12:116605474 A G 0.159435 3.9877e-06
12:116611242 C T 0.037739 3.1519e-06
12:116613232 A G 0.078864 4.0180e-05
12:116617887 G A 0.406030 -2.2353e-05
12:116645520 T C 0.043384 1.1288e-05
12:116653594 T C 0.239529 1.9956e-05
12:116656019 A G 0.142271 -3.2727e-05
12:116682278 C A 0.086495 2.4868e-05
12:116686734 C T 0.046503 -1.4853e-05
12:116702506 C T 0.227224 4.3926e-05
12:116720372 T C 0.050862 5.0924e-05
12:116724377 A C 0.044224 -2.5871e-05
12:116728248 G A 0.286619 1.6515e-05
12:116734114 C A 0.034610 2.6469e-05
12:116735252 T C 0.082924 9.9748e-06
12:116738271 A G 0.190790 2.4092e-05
12:116741957 C T 0.022623 1.9978e-05
12:116745429 T G 0.129307 -6.6289e-06
12:116746766 G A 0.290625 4.3059e-05
12:116755479 G T 0.419955 -5.3581e-06
12:116756520 A G 0.256066 -1.3761e-05
12:116757305 G C 1.226107 -9.7796e-06
12:116761451 A C 1.209479 1.0994e-05
12:116767240 A G 0.190579 7.4906e-06
12:116768049 T C 0.467964 -2.0362e-05
12:116769903 G A 0.159273 1.9509e-05
12:116771525 G A 0.041832 1.1973e-05
12:116771699 A G 0.081538 -1.5947e-06
12:116775148 A G 0.076877 -1.3464e-05
12:116778480 A G 0.321071 5.3792e-05
12:116778535 T C 0.155738 -5.3518e-05
12:116782366 G A 0.160863 -3.0097e-05
12:116783497 C G 0.061651 1.3445e-05
12:116783791 C T 0.076248 5.7374e-06
12:116784611 C T 0.657364 -1.4835e-04
12:116785411 C T 0.330948 4.5020e-05
12:116785908 G A 0.277943 4.7140e-07
12:116787154 A G 0.049817 1.0520e-05
12:116787235 C A 0.277833 -2.5644e-06
12:116788262 G A 0.169909 -8.0769e-06
12:116788866 C G 0.172379 -7.1613e-05
12:116791034 T C 0.920260 -1.4799e-05
12:116791123 A G 0.044043 6.4512e-05
12:116792177 C A 0.200612 -4.8271e-05
12:116794512 G T 0.096320 -1.3435e-05
12:116801008 G A 1.045403 3.6979e-05
12:116803557 C G 0.252649 -1.4175e-05
12:116804002 G A 0.276210 -6.7514e-05
12:116804567 G A 0.094801 4.7607e-05
12:116806469 C T 0.639804 -1.5530e-04
12:116808862 T C 0.286778 -1.2851e-05
12:116811921 T C 0.493804 4.1492e-06
12:116812087 G A 0.128291 9.5913e-06
12:116814725 C T 0.122916 7.5507e-05
12:116815425 T C 0.801790 -6.9008e-05
12:116819291 A G 1.189024 -7.5412e-05
12:116837404 C T 0.967736 -6.7410e-05
12:116837633 A G 0.114863 1.1759e-05
12:116838755 T C 0.188066 -2.1736e-05
12:116838806 G T 0.288323 1.6426e-05
12:116840200 G T 1.074777 -4.7503e-05
12:116848594 A G 0.581931 -6.8083e-05
12:116850480 T C 0.058558 -3.4950e-05
12:116856430 A G 1.582366 -1.5603e-05
12:116856585 T C 0.137626 1.2507e-05
12:116861864 A G 0.030813 -4.0872e-05
12:116863241 A G 1.153966 -2.4010e-05
12:116869762 T A 0.192971 1.4086e-05
12:116872744 G T 0.189972 5.9161e-06
12:116875125 A G 0.956574 -1.7867e-05
12:116875836 A G 0.051076 4.2516e-08
12:116876272 T C 1.847359 3.3430e-06
12:116876313 G A 0.046162 -1.0913e-05
12:116876751 C T 0.561456 4.9209e-06
12:116877993 A G 0.222469 3.2006e-05
12:116878693 C T 0.030813 -2.9628e-05
12:116880699 C G 0.541517 -3.9785e-05
12:116883840 A G 0.031838 -1.4367e-05
12:116884826 G A 1.005680 -9.8908e-06
12:116884938 C T 0.301138 1.2164e-05
12:116887623 A G 0.199252 -1.7556e-05
12:116891824 T C 0.705701 -1.1779e-05
12:116892133 A G 0.059460 -1.8924e-05
12:116894522 A G 0.034467 -1.4691e-05
12:116894952 A G 0.089111 4.7616e-05
12:116903899 A G 0.264126 1.3351e-05
12:116904769 A G 0.603444 -8.9259e-06
12:116909823 C T 0.048058 -2.6045e-05
12:116910902 C A 0.080156 4.9926e-05
12:116918404 C T 0.404144 5.0457e-05
12:116931630 T C 1.090546 -6.7570e-07
12:116931698 C T 0.683655 -4.3236e-05
12:116932040 T C 1.847372 1.2889e-05
12:116958827 C T 0.749471 -1.5803e-06
12:116961547 G A 0.097868 -5.9871e-06
12:116962323 T C 0.022354 -3.3452e-05
12:116962804 T C 0.156325 -2.6276e-05
12:116966451 C T 1.159714 2.9609e-05
12:116968238 G A 1.856168 -8.5720e-06
12:116981572 T C 0.897941 -1.0398e-05
12:116983299 C T 0.117255 -6.0156e-05
12:116983341 C T 0.099842 -9.2236e-06
12:116991280 A G 1.004203 -1.0188e-05
12:116992511 T C 0.357132 4.0454e-05
12:116996796 T C 0.128645 3.3162e-05
12:117000196 A G 0.589559 1.8765e-06
12:117002658 A G 0.069850 -9.1720e-06
12:117007376 C T 0.344723 2.3560e-05
12:117008585 G C 0.989951 1.2164e-04
12:117009635 T C 1.073333 1.0723e-04
12:117017212 T C 0.149217 7.3733e-08
12:117020386 C T 0.048853 2.8518e-05
12:117024175 T C 0.088063 -1.5159e-05
12:117024926 G A 0.174301 -3.8446e-06
12:117025106 A G 0.034558 -3.5093e-05
12:117025978 T C 0.063832 3.2173e-05
12:117027594 T A 0.215309 -1.6715e-05
12:117028612 C G 0.405021 -4.8656e-05
12:117029965 A G 0.530631 -1.8912e-05
12:117034544 A G 1.066552 1.6561e-04
12:117034972 C T 0.085742 3.7265e-06
12:117036766 C A 0.591474 -9.2116e-05
12:117036781 G A 0.062154 9.0015e-06
12:117037868 T G 0.108511 -5.5785e-07
12:117038685 G A 0.271059 -7.8564e-05
12:117042125 T C 0.139850 -3.5006e-05
12:117044085 C A 0.068094 4.9777e-06
12:117057111 T G 0.104639 1.1849e-05
12:117057313 C A 0.042991 -4.0421e-05
12:117058193 A G 0.108479 -1.4871e-05
12:117058688 C T 0.023944 -6.5826e-06
12:117058759 C T 0.119638 1.9747e-05
12:117061182 A G 0.143719 -5.4995e-07
12:117064535 A G 0.169244 -8.0352e-06
12:117067942 G A 0.036662 1.3051e-05
12:117068974 A G 1.152486 4.6245e-06
12:117071670 T G 0.137036 3.0299e-06
12:117073797 C T 1.000695 1.8126e-05
12:117074574 G A 0.668452 7.6726e-05
12:117077849 G A 0.751324 6.4621e-05
12:117078442 G A 1.558899 8.2376e-05
12:117078671 C G 0.263262 -2.3202e-05
12:117079318 C T 0.861890 1.8927e-04
12:117082846 G A 1.307993 3.7237e-04
12:117083692 T C 0.108761 1.1714e-05
12:117086319 A G 0.990243 2.0495e-04
12:117086359 T C 0.164898 6.9295e-06
12:117089904 G T 0.062829 -4.5831e-05
12:117090452 C T 0.333113 1.9217e-05
12:117092319 G A 1.942010 -4.6675e-06
12:117093223 T C 0.021669 -2.5469e-05
12:117093237 T C 0.980551 -2.8185e-05
12:117103059 A G 0.021147 7.3057e-05
12:117104336 T C 1.144611 -6.2818e-05
12:117105492 A G 0.021848 -3.4051e-05
12:117107591 T C 0.116321 -2.6846e-05
12:117111836 T C 0.059321 -1.3141e-06
12:117113330 T C 0.042696 -2.0128e-06
12:117118028 G A 1.345895 -6.7042e-05
12:117118802 C T 0.085524 6.7396e-06
12:117127480 A G 0.030608 -1.7205e-05
12:117131405 G C 0.038083 2.0149e-05
12:117133347 C G 0.126152 -2.6515e-05
12:117133400 T C 1.241632 -6.7367e-05
12:117137071 A G 0.326391 -2.4929e-05
12:117137628 G T 0.060817 -2.5348e-05
12:117140689 A C 0.859144 -3.9680e-05
12:117152794 G A 0.520689 -6.8058e-05
12:117160976 C T 0.126889 1.2693e-05
12:117164187 C T 0.038853 2.5511e-05
12:117165833 T C 1.798648 -5.1967e-05
12:117168618 A G 0.180007 -2.5841e-05
12:117169610 C T 0.024256 3.2630e-06
12:117174073 C T 0.075069 4.2105e-05
12:117176826 T C 0.119904 -1.6749e-05
12:117179835 C T 0.093233 -2.3318e-05
12:117180310 T G 0.050391 -1.1991e-05
12:117184335 A G 0.188664 2.2145e-05
12:117185647 A G 1.497364 -3.0538e-05
12:117190905 G T 0.100971 1.8936e-05
12:117194090 A G 0.082954 1.5362e-05
12:117204666 A G 0.055955 -1.8670e-05
12:117208985 G T 1.893764 -3.8945e-06
12:117214617 A G 1.707671 6.6167e-06
12:117217212 C A 0.076647 4.6246e-05
12:117220860 C T 0.454364 3.0351e-05
12:117250688 A G 1.824781 1.3067e-05
12:117251163 C T 0.097618 -2.5460e-06
12:117263731 A G 0.103578 -2.6923e-05
12:117265140 A G 0.030384 4.7420e-06
12:117280056 T C 0.043306 8.7950e-07
12:117291957 A G 1.507774 -4.7397e-05
12:117295333 G A 0.052235 9.9474e-06
12:117307117 G A 0.115957 1.4019e-05
12:117308198 A G 0.463650 4.0041e-05
12:117324967 A G 0.159487 3.3694e-05
12:117325041 T C 0.094726 -2.0522e-05
12:117329081 G A 1.886640 2.9244e-05
12:117330483 C T 0.187849 8.5732e-05
12:117337876 A G 0.085489 2.1127e-05
12:117338058 T C 0.055208 -1.3974e-05
12:117354034 A G 0.050729 9.5777e-06
12:117359032 G A 0.102776 -1.0183e-05
12:117365110 A C 0.036415 1.9692e-06
12:117373758 C T 1.397201 -4.6508e-05
12:117383320 A G 1.704958 -2.3766e-05
12:117406485 T C 0.022383 -4.3628e-06
12:117409740 C T 0.323966 -2.0350e-05
12:117414790 G C 0.158533 1.0247e-05
12:117421180 T C 0.295341 3.5669e-05
12:117422115 T C 1.695292 -1.5709e-05
12:117432234 A G 1.947437 4.7680e-06
12:117438882 A G 0.120475 1.0005e-05
12:117440633 C T 1.837579 4.8562e-06
12:117442304 A G 0.253577 1.2692e-05
12:117443770 G C 0.194672 2.2181e-05
12:117448798 T C 0.035253 1.7359e-06
12:117451245 G A 0.067400 -2.9099e-05
12:117453583 T C 0.055896 2.5563e-05
12:117475178 C T 1.195347 7.6744e-05
12:117475632 A G 0.298067 5.8446e-05
12:117477533 T C 0.252860 3.4845e-05
12:117482799 C T 0.698447 6.5952e-05
12:117499140 T C 0.023367 -2.1438e-05
12:117508343 A G 0.806305 -2.0758e-05
12:117509130 G A 0.940374 9.4208e-05
12:117510552 T C 0.155589 1.6327e-05
12:117525235 T G 0.295614 -1.4844e-05
12:117526080 A G 0.165703 -1.6437e-05
12:117529421 T A 0.163820 4.5400e-06
12:117530436 T C 0.158796 3.8776e-05
12:117534648 A C 0.205792 7.7823e-06
12:117534707 T C 0.259689 3.7162e-05
12:117538373 T C 0.087563 2.0518e-05
12:117538419 G C 0.942309 -1.1575e-05
12:117542107 A G 0.506511 2.4703e-05
12:117544459 T C 1.550557 1.8559e-05
12:117549253 A G 0.088121 1.7182e-06
12:117549739 C A 0.780047 5.0211e-06
12:117549810 T C 0.028200 4.2318e-06
12:117557799 A C 0.585735 -1.7789e-05
12:117561043 G A 1.562787 5.3392e-06
12:117561364 T C 0.034127 -1.6347e-05
12:117563952 C T 0.149999 -1.3347e-05
12:117564786 C T 1.015823 1.2132e-05
12:117565173 A G 1.060885 -3.7926e-06
12:117565199 T G 0.020517 -1.7465e-05
12:117565447 T C 0.135130 4.8452e-06
12:117572844 G A 1.738468 7.7356e-06
12:117577082 C T 1.775561 1.2785e-05
12:117578741 C T 0.143310 1.4688e-06
12:117586896 G T 0.862383 2.4972e-05
12:117587163 C T 0.049703 6.7832e-06
12:117591538 A G 0.038609 7.2028e-06
12:117592983 A G 0.091857 -2.4102e-06
12:117596976 A G 0.445879 2.8636e-05
12:117599413 A G 0.021134 3.9388e-05
12:117611232 G A 0.407497 3.1764e-06
12:117616022 T C 0.102273 -6.9344e-07
12:117630217 A G 0.026632 2.5289e-06
12:117644436 A C 0.073563 5.0142e-06
12:117647403 A G 0.547629 9.4604e-06
12:117649124 A G 0.156803 -1.6316e-05
12:117649204 A C 0.043656 1.7228e-05
12:117650724 T C 0.041134 -1.6133e-05
12:117657521 A G 0.214741 1.1845e-05
12:117662610 G C 0.259958 -4.0013e-06
12:117663250 A G 0.384419 2.2646e-05
12:117668525 G A 0.650178 2.3759e-05
12:117674923 C T 0.210596 7.2371e-06
12:117693817 A G 0.600137 1.7117e-05
12:117695320 T C 0.202880 -2.2821e-05
12:117696041 G T 0.815988 1.0103e-05
12:117696816 G A 0.042916 -1.7715e-05
12:117699760 A C 0.088105 2.0608e-06
12:117701884 A G 0.196116 8.4804e-05
12:117704710 T C 0.040411 -2.1922e-05
12:117704786 T C 1.102867 -1.9546e-05
12:117725125 C A 1.970784 1.2134e-05
12:117737646 T C 0.107362 1.5535e-05
12:117737677 G A 0.648243 1.9283e-05
12:117738879 T C 0.246942 4.3756e-05
12:117747212 T C 0.061216 1.0496e-05
12:117748400 G A 1.669549 1.5459e-05
12:117752069 T C 0.745878 -3.9046e-05
12:117767307 G A 1.641054 -1.5831e-05
12:117776850 A G 0.284938 -4.6149e-08
12:117777712 A C 1.637733 -2.0592e-05
12:117780274 A G 0.347255 -4.5981e-07
12:117780875 G T 0.029482 1.2779e-05
12:117781391 T C 1.571369 -3.0469e-05
12:117781416 T C 0.074907 -4.6077e-06
12:117784363 T C 0.041547 -4.8870e-05
12:117786150 T C 0.278790 1.3314e-05
12:117792229 A G 0.034490 6.5864e-06
12:117794059 A G 0.066617 1.2379e-05
12:117796588 C T 0.448466 1.2249e-05
12:117799549 A G 0.056240 1.6208e-05
12:117810052 C A 0.040297 -7.7582e-06
12:117815767 G A 0.104938 7.0131e-05
12:117818494 A G 0.115762 1.3120e-05
12:117826077 A G 1.274587 2.2282e-05
12:117827708 G A 0.204792 -2.5385e-06
12:117830479 C T 0.959758 5.6060e-05
12:117830801 T G 0.086634 -1.0122e-05
12:117836812 A C 0.734449 7.1510e-05
12:117845665 T G 0.216672 -1.3002e-06
12:117849328 A G 0.752986 -1.0242e-05
12:117850083 A C 0.968441 -1.3885e-05
12:117852548 G A 0.052517 -1.7946e-05
12:117856948 C T 0.655761 5.2710e-06
12:117858409 G A 0.041173 -2.5919e-06
12:117860136 C T 0.860365 -5.0723e-06
12:117860222 C T 0.112572 5.5703e-06
12:117865061 G A 0.663307 1.4542e-06
12:117867538 C G 1.077023 4.9079e-05
12:117867674 A G 0.116223 -7.1701e-06
12:117869944 G T 0.186641 3.5081e-06
12:117870449 A G 1.361095 1.0221e-05
12:117870642 T C 0.062424 -2.5744e-05
12:117880281 C T 0.875575 -2.9469e-05
12:117882250 C G 0.218603 -6.0276e-06
12:117886864 T G 0.069789 -5.4617e-05
12:117888859 A G 0.073609 1.9850e-05
12:117892978 G A 0.104931 3.7227e-05
12:117895519 C T 0.319461 1.4880e-06
12:117902297 C T 0.575657 -1.2491e-05
12:117912742 G C 0.915936 5.8585e-06
12:117913256 T G 0.324326 -2.9306e-05
12:117914818 G A 1.831993 7.1444e-06
12:117922716 G A 0.643209 1.7996e-05
12:117925393 T G 0.623575 -1.0201e-05
12:117938232 C T 0.099384 3.4237e-05
12:117938380 C T 0.820727 7.2292e-06
12:117942320 T C 0.305530 -2.5026e-05
12:117944022 T C 0.040284 2.0420e-05
12:117953113 G A 0.072573 -1.2692e-05
12:117954109 T C 0.890155 6.1158e-06
12:117955977 G A 0.022059 1.0810e-05
12:117956774 T C 0.117580 3.9406e-05
12:117958221 T C 1.528245 5.0683e-05
12:117974558 C T 0.747459 -1.0867e-05
12:117979203 T C 1.232275 4.4068e-06
12:117988186 T C 1.581925 6.9478e-06
12:117994348 A G 0.540436 3.0833e-05
12:117997487 C A 0.679887 -2.9877e-05
12:117999675 C T 0.491658 -3.1780e-07
12:118004642 T C 0.039602 -1.8351e-06
12:118005240 A C 0.978276 -2.1131e-05
12:118005251 A G 0.214796 -4.5577e-05
12:118005342 C A 0.539258 -3.4591e-05
12:118005883 C T 1.635964 -7.6792e-05
12:118006250 A G 0.104827 4.3146e-05
12:118006305 T G 1.690978 -1.0521e-04
12:118007454 A C 0.737088 -2.9346e-05
12:118010309 G T 0.625587 -1.0045e-04
12:118011769 G A 0.094963 2.7675e-05
12:118011940 C T 1.586040 5.7353e-05
12:118012176 C T 0.033000 -1.2458e-05
12:118012815 G C 0.160912 -1.3546e-05
12:118013283 T C 0.061979 -5.4770e-05
12:118013591 T C 1.611952 -1.0231e-05
12:118015093 C A 0.201517 -6.6393e-05
12:118015205 T C 0.314725 -9.8780e-06
12:118015526 A G 0.928806 -4.7832e-08
12:118016678 C T 0.251246 -8.7574e-06
12:118018891 T C 0.984082 -6.4420e-06
12:118025479 A G 0.391223 -6.8181e-06
12:118026401 T C 1.758796 -1.2284e-05
12:118037775 T C 0.593863 -1.2769e-05
12:118037979 G A 0.030482 -7.0821e-06
12:118039827 A G 0.025924 -8.5920e-06
12:118039876 A G 0.077309 -2.4009e-05
12:118048114 C A 0.959554 -1.9963e-05
12:118050957 C T 0.029901 2.7096e-05
12:118059256 C T 0.080230 -3.3375e-05
12:118061012 C T 1.744297 -1.2548e-05
12:118067419 A C 0.128986 2.5516e-05
12:118074332 T C 0.152025 1.6704e-05
12:118075670 G A 0.312726 -4.5850e-05
12:118081942 T C 0.099618 -7.3547e-06
12:118082145 T C 0.168497 -3.7907e-05
12:118093014 C T 0.093107 -4.2720e-05
12:118101183 C T 0.062222 -2.2624e-05
12:118101685 T C 0.283822 -1.4354e-05
12:118104924 G A 1.383760 2.1544e-06
12:118109371 T C 1.064004 4.4799e-06
12:118113339 A C 1.548460 6.2604e-05
12:118120923 C T 0.275178 2.5445e-05
12:118122796 T C 0.024227 -2.9567e-05
12:118131193 C T 1.332603 1.5257e-05
12:118131572 T C 1.619193 -2.0065e-05
12:118133815 A G 0.520598 -7.4810e-05
12:118133956 G A 1.588968 8.1563e-06
12:118134273 C T 0.126347 -1.5698e-05
12:118134939 T C 0.190984 -2.5124e-05
12:118135221 G A 1.165654 2.6037e-05
12:118135861 A G 0.097644 -1.6483e-05
12:118136088 T C 1.664959 6.0247e-06
12:118139624 A G 0.541167 -1.0842e-04
12:118140615 A G 0.035324 -1.3913e-05
12:118141927 A C 0.230071 -1.5499e-05
12:118143506 C T 0.260598 5.2241e-06
12:118143651 T C 0.303550 -2.8349e-05
12:118145683 C T 0.647390 -8.4519e-05
12:118146742 A G 0.770520 -1.0336e-05
12:118147702 G A 0.353233 3.0095e-05
12:118148054 T C 0.497777 8.8400e-07
12:118148806 G A 0.119742 5.8281e-06
12:118148997 A G 0.317873 1.1609e-05
12:118156646 A G 0.189845 -4.3571e-05
12:118156720 G C 0.224932 -3.7918e-05
12:118159027 T C 0.427965 1.7140e-05
12:118159132 G A 0.743304 -1.7936e-05
12:118161585 A G 0.134900 -3.4539e-05
12:118162369 T C 0.030345 -2.3188e-05
12:118162438 T C 0.051011 6.1237e-05
12:118164365 C A 1.367765 2.0091e-05
12:118166268 T C 0.028800 -9.3775e-06
12:118167256 C T 0.386318 1.9768e-05
12:118169909 A C 0.346823 1.8914e-05
12:118172401 C T 0.510104 2.7955e-05
12:118174237 A G 0.566426 1.7068e-05
12:118174336 T C 1.686080 5.9445e-05
12:118180612 C G 0.115977 -1.4826e-05
12:118181289 C T 0.272568 -7.9795e-06
12:118182302 A G 0.625776 -2.5195e-05
12:118186488 C T 1.687287 2.2893e-05
12:118187705 C A 0.172584 -1.5867e-05
12:118190947 C T 0.061427 8.0280e-06
12:118191088 C T 0.219077 3.0222e-05
12:118192102 G A 0.251847 9.2033e-07
12:118194039 G T 0.251665 2.0298e-05
12:118199741 T C 0.238808 -2.4994e-05
12:118200112 T C 1.461969 -2.0412e-05
12:118200384 C T 0.301940 4.4393e-05
12:118221181 T C 0.125623 -1.7758e-05
12:118222743 T C 0.178228 9.5494e-06
12:118222772 T C 0.037781 3.7137e-06
12:118226761 A G 0.104938 -2.7841e-07
12:118234710 G A 0.255729 1.1811e-05
12:118237784 T C 0.055082 7.5393e-07
12:118240793 C T 0.733628 -4.0382e-05
12:118246065 A G 0.131323 3.7068e-05
12:118249042 A G 0.056698 2.2571e-05
12:118252689 C T 0.293952 -7.7636e-05
12:118255009 A G 0.113357 -2.1999e-05
12:118255188 G A 1.940650 5.2933e-05
12:118256853 G T 0.628204 -4.0092e-05
12:118257184 C G 1.151531 3.2034e-06
12:118260921 G T 0.142239 1.5343e-05
12:118265149 G T 0.598154 -2.5676e-05
12:118266021 C T 0.033338 2.0845e-05
12:118267696 T C 0.255635 9.7371e-06
12:118274689 T C 0.065822 1.8338e-05
12:118275040 A G 0.036548 3.7847e-05
12:118276619 T C 0.137470 2.8086e-06
12:118279658 A G 0.083002 -1.7889e-05
12:118281294 A G 1.567770 -1.8175e-05
12:118281781 T C 0.160876 1.6795e-05
12:118285330 T C 0.146182 -1.5119e-05
12:118286251 A G 1.398587 1.4820e-05
12:118287638 G A 0.679059 -6.4408e-06
12:118291145 C T 0.315848 -1.9220e-05
12:118292418 A C 0.507959 3.1820e-06
12:118296280 C T 0.024461 6.0507e-06
12:118302311 A G 0.902197 2.1986e-05
12:118305508 T G 1.887039 1.7988e-05
12:118307593 T C 0.555757 -2.7172e-05
12:118307982 A C 0.038966 5.2905e-05
12:118308716 A G 0.342032 -3.7533e-05
12:118319134 G A 0.487877 -8.6518e-07
12:118321876 G A 0.032802 -2.4939e-05
12:118327525 A G 0.485085 -6.1333e-06
12:118333144 A G 0.152638 -4.4285e-05
12:118343520 C G 0.082356 -4.2978e-05
12:118348764 C T 0.093713 2.4573e-06
12:118350626 T C 0.051336 -1.6824e-05
12:118353809 G A 0.179432 -8.9739e-05
12:118353871 C A 0.627253 -2.5717e-05
12:118363693 T C 0.075969 5.0855e-07
12:118366809 A G 0.289463 -3.4027e-05
12:118367000 C T 0.765405 -2.2592e-05
12:118369251 G A 0.038609 1.0663e-07
12:118371667 T C 0.075972 2.6439e-05
12:118373693 C T 0.066020 -3.2487e-05
12:118375486 G A 1.606171 -1.0318e-05
12:118376775 T C 0.024944 -1.0579e-06
12:118381137 C T 0.034344 -5.0004e-06
12:118395933 T C 0.124851 4.7217e-05
12:118397231 G C 0.230028 -2.9799e-06
12:118400017 C A 0.849455 2.3539e-06
12:118403382 G A 0.051768 -1.1027e-05
12:118404046 G A 0.220148 9.8445e-06
12:118414157 G A 0.071243 -6.5227e-06
12:118414697 G A 0.635672 -2.4836e-06
12:118415256 C T 0.146000 -2.5043e-05
12:118420388 T C 1.232463 7.2724e-06
12:118431327 C T 0.917160 -7.6509e-06
12:118432017 A G 0.202075 4.0940e-05
12:118432440 T C 0.285055 7.2804e-06
12:118433911 T C 0.104120 3.4239e-06
12:118438463 A G 1.550839 -1.2846e-05
12:118440301 G A 0.047217 -1.1415e-06
12:118441838 T C 0.762815 -3.8493e-05
12:118450865 A G 0.037025 5.6248e-05
12:118451351 G A 0.289287 -4.6366e-07
12:118457751 A G 0.067825 -2.3257e-05
12:118461127 C T 0.325378 -8.3193e-06
12:118463283 G A 0.028073 -3.9872e-05
12:118464606 C G 0.102020 4.4822e-06
12:118465820 C T 0.174937 -1.3094e-05
12:118468297 T C 0.075855 4.5528e-05
12:118472464 T C 0.046954 -3.0329e-05
12:118472867 A T 0.021283 -2.2125e-06
12:118478145 T C 0.042111 -2.0141e-05
12:118480874 A G 0.727526 -2.0543e-06
12:118482352 A G 0.341006 1.0724e-05
12:118496798 G A 0.457373 9.6187e-06
12:118501565 C T 0.838764 -2.9910e-06
12:118501598 A G 0.832525 4.8019e-06
12:118502113 C T 0.596891 1.0390e-06
12:118502675 G A 0.343188 -5.7661e-06
12:118502746 C T 0.284824 -6.4409e-06
12:118506575 G T 0.570116 -7.3338e-06
12:118508796 G A 0.648607 -1.5911e-06
12:118509191 A G 0.589715 -5.4385e-06
12:118509529 A C 0.227935 -1.3792e-05
12:118511266 G A 0.021922 -8.7255e-06
12:118511412 C T 0.898029 -1.5122e-05
12:118513794 G A 0.302761 5.4791e-07
12:118514223 A G 0.249961 3.9103e-06
12:118514439 C T 0.110994 1.9189e-06
12:118515230 C A 1.180026 -1.4414e-05
12:118518357 G A 1.129671 2.0286e-04
12:118518759 C T 0.805419 3.8914e-05
12:118526160 C T 0.506225 -1.7574e-05
12:118527534 T C 0.801281 -6.0910e-06
12:118531770 C A 0.109498 -9.7007e-06
12:118537679 A G 0.761828 8.6675e-06
12:118545204 A G 0.122459 -1.7315e-05
12:118556553 G A 0.330594 1.9989e-05
12:118559140 C T 0.981200 -1.4209e-05
12:118573955 T C 0.028440 9.6589e-06
12:118575329 T C 0.025392 1.0523e-05
12:118590816 G A 1.052761 1.9121e-05
12:118598903 C T 0.498539 5.0277e-06
12:118603031 C T 0.030891 4.8478e-06
12:118611071 A G 0.082668 1.7278e-06
12:118624641 G C 0.127451 1.8943e-05
12:118629493 A G 0.102143 3.5008e-06
12:118629769 T C 1.391563 -7.6667e-06
12:118650374 T C 1.079977 1.9972e-05
12:118659771 A G 0.280796 -4.2868e-05
12:118666427 C T 0.068260 1.1961e-05
12:118682751 T C 1.375292 -1.3144e-05
12:118716214 A C 0.071145 -1.8547e-05
12:118730510 C T 0.261928 -5.9524e-05
12:118730722 A C 0.101150 6.4674e-06
12:118740675 A G 1.474936 -7.9685e-06
12:118742069 A G 0.050921 6.3510e-06
12:118742307 T C 0.069999 1.8792e-05
12:118758312 T C 0.083788 -1.9927e-05
12:118764565 G A 0.037308 2.0939e-05
12:118783730 T C 0.031280 4.1608e-06
12:118788003 T C 0.316108 -3.7612e-05
12:118796831 T C 0.025600 -5.0945e-07
12:118811182 T G 0.053452 1.0378e-05
12:118815480 G A 0.035672 2.1970e-05
12:118829933 A G 0.025246 1.4198e-05
12:118837467 A G 0.027947 4.9397e-06
12:118838294 T C 0.041689 -5.5796e-06
12:118841675 A T 0.025035 1.8088e-05
12:118841906 G A 0.321308 -4.1690e-05
12:118849154 G A 0.048350 -5.6889e-05
12:118855432 A G 0.187803 -1.2337e-05
12:118856258 T C 0.038502 -4.5896e-06
12:118861521 G A 0.043848 -8.9249e-06
12:118863155 G A 0.054173 -3.1850e-05
12:118873429 T C 0.141878 -5.4390e-06
12:118873681 A G 0.914161 -2.3123e-05
12:118882012 A C 0.105622 -2.1715e-06
12:118888731 A G 0.763188 -3.5051e-05
12:118889287 T C 0.115321 5.0782e-05
12:118889488 G T 0.234180 2.4853e-05
12:118889776 T C 0.847914 7.8036e-06
12:118889895 A G 0.060051 -2.3879e-06
12:118890119 A G 0.089685 2.5160e-05
12:118890847 C T 0.487990 -6.4915e-05
12:118893248 T C 0.149925 -4.8742e-05
12:118894626 G A 0.650902 2.7414e-07
12:118896304 A G 0.953669 -5.5112e-05
12:118896470 T A 0.902411 8.9981e-06
12:118907160 G A 0.240805 5.6118e-05
12:118909907 T C 0.146156 -1.2949e-05
12:118913159 A G 0.021965 -1.6924e-05
12:118919219 G A 0.343892 4.7920e-06
12:118922906 G A 1.105337 8.8859e-06
12:118925846 A G 0.120122 9.5944e-06
12:118927373 C T 0.115671 -3.9984e-06
12:118932386 C A 0.520215 4.6699e-06
12:118935209 T C 0.027836 -7.6400e-06
12:118944169 C A 0.521754 6.4075e-06
12:118947774 G A 0.199167 6.1121e-05
12:118951046 T C 0.114584 1.2770e-05
12:118954402 T G 0.162470 1.7896e-05
12:118954641 T C 0.032108 4.4385e-06
12:118959369 C T 0.831610 1.3339e-04
12:118959929 G C 0.050054 -1.6911e-05
12:118962509 G A 0.494495 -2.2711e-05
12:118970045 A G 0.256326 -9.4415e-06
12:118975954 T C 0.126467 1.4694e-05
12:118982457 C T 0.232125 -2.5316e-05
12:118986459 T C 0.033403 4.4416e-06
12:118989372 G A 0.407241 1.0558e-05
12:118989792 A G 0.116928 -6.2839e-05
12:118994516 C T 0.157504 -1.9902e-06
12:118996542 T C 0.598537 -5.0275e-06
12:119009790 G A 0.074148 -7.8414e-06
12:119011469 T C 0.835803 -3.3632e-05
12:119013588 C T 0.029199 1.7105e-05
12:119018301 G A 0.078026 -1.6609e-05
12:119019467 G A 0.755190 -1.6277e-04
12:119022988 T C 0.877009 -9.3483e-05
12:119023775 A G 0.026762 6.4723e-07
12:119024399 A G 0.034552 9.8597e-06
12:119027765 G A 0.073683 1.2221e-05
12:119029974 A G 0.043501 -1.8301e-06
12:119044580 G A 0.417861 9.8809e-05
12:119058858 G A 0.075774 1.5966e-05
12:119063801 A G 0.025106 -1.2819e-05
12:119072890 A G 0.403378 3.3017e-06
12:119079242 T C 0.072791 4.7756e-05
12:119083566 C T 0.345229 -1.0331e-05
12:119084790 G A 0.536259 -1.7978e-05
12:119086351 C A 0.091552 9.4959e-06
12:119092306 C T 0.085949 -4.3093e-06
12:119105753 C A 0.114445 -1.0036e-05
12:119116346 G A 0.881479 -1.4120e-05
12:119124021 G T 1.511578 -2.4537e-05
12:119128554 A G 0.043189 -1.1573e-05
12:119149316 C T 0.445772 -2.8118e-05
12:119153614 C T 0.393466 -2.8137e-05
12:119161229 T C 0.090211 1.1361e-05
12:119173549 T C 1.522695 -2.9128e-05
12:119182190 C T 0.632855 1.9153e-05
12:119188170 T C 0.448096 -3.1683e-05
12:119188175 A C 0.020679 1.0885e-05
12:119192615 A G 0.343493 1.1977e-05
12:119205352 G T 0.530699 2.5860e-05
12:119206963 T G 0.656377 3.5634e-06
12:119213948 G A 0.154326 1.5605e-05
12:119216720 T C 0.100322 6.3683e-06
12:119226689 T G 0.529414 -1.9711e-05
12:119229694 C T 0.504878 1.1894e-05
12:119248057 A G 0.060067 -5.9517e-06
12:119248334 G A 0.031358 6.7693e-06
12:119249573 G T 1.214987 4.4402e-05
12:119250729 G T 1.875026 1.5536e-05
12:119251983 C T 0.106830 -1.4309e-05
12:119253911 G T 0.486273 -6.7737e-06
12:119259326 C A 1.094914 9.5192e-06
12:119259903 C A 0.170438 -6.5275e-06
12:119262046 G C 0.120943 1.7135e-05
12:119273725 G A 0.069279 2.6019e-07
12:119275498 G A 0.768196 9.4548e-06
12:119280136 G T 0.288353 -1.6443e-05
12:119287035 C T 1.827929 7.1914e-06
12:119290828 G T 0.035405 2.8524e-05
12:119294464 A G 0.100004 -1.6768e-05
12:119295697 A G 0.349257 -1.0415e-05
12:119301030 A G 1.382796 1.7845e-05
12:119301739 C G 0.130573 -1.3851e-05
12:119303195 C T 0.448002 -2.6068e-05
12:119303805 G A 0.860900 2.1353e-05
12:119304926 A G 0.047460 1.7590e-06
12:119305282 A G 0.094051 -4.9864e-06
12:119306069 A G 0.640535 -1.5218e-05
12:119308845 G A 0.162197 1.9759e-05
12:119312712 C T 0.125889 -2.6911e-05
12:119314552 A G 1.459323 3.3507e-06
12:119323666 T G 0.309464 -2.2433e-05
12:119327443 G T 0.030706 -1.9056e-05
12:119337165 T C 1.777427 -2.2881e-05
12:119343278 C A 0.663674 -1.8951e-05
12:119349636 A G 0.029316 6.7440e-06
12:119355163 T C 0.045659 -1.1785e-05
12:119361070 G A 0.056072 2.1680e-05
12:119385157 G A 0.106074 -3.0213e-05
12:119387918 C A 1.281063 6.2273e-06
12:119399176 A G 0.401090 -9.4008e-06
12:119400016 A G 0.108297 -9.5618e-06
12:119408286 C T 0.530125 -1.7490e-05
12:119409744 C G 0.060600 -5.3298e-06
12:119414425 A G 0.289859 1.8775e-07
12:119419603 C G 0.807688 -5.5708e-06
12:119419632 T C 0.500773 -1.6658e-05
12:119423322 T C 0.483180 2.0866e-05
12:119425660 G A 0.349881 -2.3867e-05
12:119437492 T C 0.143219 -2.3207e-05
12:119441212 T C 1.585183 9.5018e-06
12:119458687 G A 0.092048 -6.8340e-06
12:119460994 A G 0.643602 -1.2739e-05
12:119461592 C A 0.638000 -2.7116e-06
12:119473304 G A 0.240545 3.5472e-05
12:119482906 A G 1.765804 4.3633e-06
12:119485483 A G 0.088682 4.6696e-06
12:119496996 T C 0.163171 5.2828e-06
12:119497275 G A 0.069195 -2.1009e-05
12:119507792 T G 0.125198 -6.2860e-06
12:119514810 A G 0.072953 -6.2798e-06
12:119519447 A G 1.280284 1.2375e-05
12:119526244 T C 0.827053 3.9880e-05
12:119526365 T C 0.537155 -4.0766e-05
12:119526742 C T 0.033445 2.2453e-05
12:119526903 G A 0.035792 -3.2150e-05
12:119527233 A G 0.581301 -2.0551e-05
12:119532560 T G 0.178060 1.7546e-05
12:119532666 C T 1.316354 1.4677e-05
12:119532935 G T 0.071726 1.3326e-05
12:119533218 G A 0.087868 -1.2349e-05
12:119536581 T C 0.076774 2.2215e-05
12:119536666 G A 0.093178 2.9676e-05
12:119539873 C T 0.053972 -4.5597e-06
12:119541399 T C 0.128528 1.1446e-05
12:119550956 G A 0.697586 -1.8534e-05
12:119553341 G T 0.035402 -2.0722e-05
12:119554751 G C 0.093288 2.8050e-05
12:119555887 T C 0.149061 -2.3500e-06
12:119557518 T C 0.474923 3.0353e-05
12:119558565 T C 0.988795 8.4335e-06
12:119559098 C A 0.845216 -1.3338e-05
12:119560233 A G 0.177767 9.2308e-06
12:119560500 G A 0.635796 -2.0368e-05
12:119564423 T C 1.157974 -9.1714e-06
12:119565701 C T 1.342603 2.2162e-05
12:119565864 C T 0.049661 1.2562e-05
12:119568596 A G 0.143478 -1.1937e-06
12:119568721 C T 0.557480 -1.2827e-05
12:119574165 A G 0.400931 -5.9147e-06
12:119574210 A G 0.837300 1.1308e-05
12:119574259 C T 0.171824 2.5983e-05
12:119574662 A C 0.417712 4.8705e-05
12:119575350 G T 0.311989 -9.1330e-06
12:119575775 C T 0.101815 -1.2691e-05
12:119585670 G A 0.249614 -2.0616e-05
12:119585950 G A 1.234972 1.7862e-05
12:119588962 A G 0.769835 -3.6702e-05
12:119605598 G A 0.340770 4.0396e-05
12:119610485 G A 0.426502 1.2281e-05
12:119615502 A G 0.043377 -1.7715e-05
12:119615835 G T 0.113425 5.1178e-05
12:119617891 G A 0.087916 1.9757e-05
12:119619632 A G 0.113406 4.5957e-05
12:119625701 G A 0.024561 2.5054e-05
12:119639668 A G 0.326946 -9.2615e-06
12:119639936 C A 0.109456 7.2883e-06
12:119642384 C T 0.448680 1.1132e-05
12:119645695 G A 0.033766 2.4797e-05
12:119650126 C A 0.623611 -1.3807e-05
12:119654315 G A 1.825011 -3.2033e-05
12:119656021 T C 0.093350 -4.5863e-05
12:119665964 A G 1.928657 1.2314e-05
12:119667617 A G 0.923720 -2.0844e-05
12:119668165 A G 0.184428 -1.6400e-07
12:119669885 G A 0.487101 -4.1378e-05
12:119671470 T C 0.020647 1.6833e-05
12:119671680 G T 0.410779 -5.7607e-05
12:119672234 T C 1.154660 -2.9455e-05
12:119684374 C G 0.082184 3.3733e-06
12:119687491 G A 0.151142 7.2606e-05
12:119689255 G A 0.763964 9.1104e-06
12:119691451 T C 0.066789 -3.3452e-06
12:119691491 T C 0.096433 -5.2343e-05
12:119692281 A G 0.036817 2.9479e-05
12:119694130 T G 0.262717 3.1597e-06
12:119695102 C T 1.814258 1.6200e-05
12:119697736 A G 0.047642 1.5465e-05
12:119698679 A G 0.198294 6.1023e-06
12:119699134 A G 0.186411 3.0562e-05
12:119701771 T C 0.127483 4.1104e-05
12:119708031 A T 0.046691 6.8237e-06
12:119709079 T C 0.238003 3.9299e-06
12:119714147 C T 0.227854 -6.8089e-06
12:119715020 C A 0.839020 -9.6439e-06
12:119717678 C T 0.170753 4.5987e-05
12:119718542 A G 0.210605 -3.8873e-05
12:119721568 T C 0.025834 -1.2989e-05
12:119724456 T C 1.560918 3.5163e-06
12:119731818 G A 0.249636 1.6881e-05
12:119733423 G A 0.084346 -1.0124e-05
12:119733721 T C 0.150801 2.7695e-05
12:119734698 C T 0.039096 -3.7469e-06
12:119737782 G A 1.326829 -1.8165e-05
12:119745586 G A 0.099835 1.4379e-05
12:119747763 A G 1.374708 -7.2093e-05
12:119747810 T C 0.076923 2.3554e-05
12:119748275 T C 0.845547 -1.0922e-04
12:119749967 A G 0.099248 1.6033e-05
12:119757954 A G 0.813628 -2.4749e-06
12:119761730 A G 0.040196 -3.4790e-06
12:119763890 A G 1.194977 1.0190e-05
12:119765187 C T 0.029397 -2.0834e-06
12:119768494 A G 0.121342 -2.0732e-06
12:119784124 C T 0.243336 -1.2659e-05
12:119786864 A G 0.227380 4.0219e-05
12:119788424 G A 0.036876 2.6047e-06
12:119788559 C A 0.086690 5.2625e-06
12:119788871 T C 0.026723 -2.3866e-05
12:119792070 A G 0.033169 1.6756e-05
12:119803603 A G 0.022208 9.7028e-06
12:119806331 G A 0.144167 3.1198e-05
12:119811323 C T 0.049976 -1.0293e-05
12:119812853 A G 0.097683 -2.7807e-06
12:119817228 C T 0.588121 -2.2122e-05
12:119818509 G A 0.171691 -2.4431e-05
12:119840428 A G 0.047042 3.0615e-05
12:119840677 G T 0.144485 -1.1416e-05
12:119840837 T G 0.196074 4.9604e-06
12:119849948 C T 0.219700 -4.4602e-05
12:119850667 T C 0.263951 1.7203e-05
12:119852853 T G 0.236387 3.6595e-05
12:119856515 A G 1.174739 -1.2620e-05
12:119856550 G A 0.101185 -1.0690e-05
12:119864795 T C 0.147513 -1.3341e-05
12:119866533 G A 0.672597 1.5501e-05
12:119870809 C G 0.043335 1.6553e-05
12:119878468 A G 0.028424 4.2689e-05
12:119878675 A C 0.481661 2.5914e-05
12:119881622 C T 0.087900 1.8170e-05
12:119884529 C T 0.193299 -9.5722e-06
12:119887984 A C 0.808246 -3.4306e-05
12:119896155 C T 0.210631 8.6756e-07
12:119899017 C T 1.657390 -2.6870e-05
12:119900970 A G 0.031293 1.3794e-05
12:119908686 A G 0.069746 9.3253e-06
12:119909555 A C 0.070814 -2.0248e-05
12:119916900 G A 0.339435 2.2116e-05
12:119927992 A G 0.790453 -1.1606e-05
12:119931401 G A 0.216166 -1.3432e-05
12:119932470 A C 0.080337 2.1947e-05
12:119939425 A C 0.999974 -3.8246e-05
12:119939533 C T 0.414583 -1.4998e-05
12:119940209 A G 1.183847 -1.4378e-05
12:119941737 G A 0.036860 -1.7144e-05
12:119949619 G A 0.036184 -1.9774e-05
12:119950367 C T 1.081503 -8.5712e-05
12:119950648 C T 0.058405 3.7287e-05
12:119951844 G A 0.076186 -1.0847e-05
12:119951946 G A 0.063469 8.2600e-06
12:119953531 T C 0.118138 -1.4160e-05
12:119956881 G A 0.034889 1.5046e-05
12:119957813 T G 0.228574 -8.5739e-06
12:119961587 A G 0.036110 -1.9380e-05
12:119962212 A C 0.047133 1.6157e-05
12:119978820 A G 0.643258 -5.5523e-05
12:119979586 T C 0.189952 -1.0775e-05
12:119983754 G A 1.041839 -7.0511e-05
12:119993842 G A 1.062914 -4.7270e-05
12:119995253 G A 0.037648 -1.2573e-05
12:120003593 G A 0.514071 -1.0299e-05
12:120008054 G A 0.120855 -2.5037e-05
12:120009856 A C 0.419085 5.2758e-06
12:120012168 G A 0.383173 6.1370e-06
12:120012291 G T 0.604116 1.1780e-05
12:120012675 A G 0.020079 -1.1040e-05
12:120013492 C G 0.783740 1.0186e-05
12:120014497 A G 0.033783 5.2302e-07
12:120021501 C T 0.023763 1.7940e-06
12:120029388 G A 0.825300 -1.3629e-05
12:120029538 A G 0.098443 1.8891e-05
12:120032805 A G 0.090724 2.6603e-05
12:120035504 G T 0.063871 -2.2819e-05
12:120040664 A G 0.710427 -1.6548e-05
12:120043595 C T 0.125308 -4.4174e-05
12:120050970 G A 0.884682 -1.4647e-06
12:120052469 G A 0.716084 -1.1888e-05
12:120053287 G A 0.066027 -3.9875e-06
12:120067727 T C 1.599881 -1.5078e-05
12:120068841 C T 0.046561 1.0523e-05
12:120076735 T C 0.187404 -9.2469e-06
12:120083798 A G 0.103230 -4.0997e-05
12:120088048 C T 0.084982 -1.6785e-06
12:120089180 T C 0.093032 -1.0370e-05
12:120105707 C T 1.622978 -4.7167e-05
12:120113443 T G 0.646890 2.4687e-06
12:120113641 T C 0.068568 1.5139e-06
12:120117381 T G 0.183220 2.0890e-05
12:120128469 T C 0.052414 1.7701e-05
12:120138541 T C 0.020682 4.3110e-06
12:120146925 A G 0.147221 -4.1378e-05
12:120149272 A G 0.038362 -4.2540e-05
12:120150734 C T 0.039508 -1.7704e-05
12:120150904 C T 0.071398 -4.3993e-05
12:120156408 A G 1.061469 -2.8849e-05
12:120175729 C T 0.578903 1.3244e-05
12:120181908 T C 1.639103 -1.9399e-05
12:120206944 A G 1.502613 -4.8765e-05
12:120215135 A G 0.038622 1.6939e-05
12:120216610 C T 0.958989 -2.0841e-05
12:120220593 A G 0.024194 -7.4823e-06
12:120227893 A C 0.113318 -1.5027e-05
12:120234228 C T 0.374695 3.5396e-05
12:120238782 G A 0.026989 1.3896e-05
12:120244107 T G 0.058698 2.7126e-05
12:120245120 C A 0.039083 -2.0099e-05
12:120263003 C G 0.034101 -2.7980e-05
12:120270160 C T 0.034484 -1.8086e-05
12:120274568 G C 0.025165 1.3701e-05
12:120278241 C T 1.005761 -2.1463e-05
12:120286192 T C 0.418919 8.4309e-06
12:120293848 T C 0.121826 -1.3119e-05
12:120295061 T C 0.027142 1.0642e-05
12:120302616 G A 0.046704 -6.2479e-05
12:120312168 C T 0.066685 -8.2846e-06
12:120313953 T C 0.102399 3.2601e-05
12:120324021 C T 1.436999 -2.6116e-05
12:120328481 G T 0.045003 -4.7217e-05
12:120340770 C G 0.038061 2.3512e-05
12:120341469 C T 1.435664 -4.7596e-05
12:120346368 G T 0.875221 -3.2919e-05
12:120358368 T G 0.342529 3.8681e-06
12:120365901 T C 0.346924 1.4338e-06
12:120367768 G A 0.983365 -4.2494e-05
12:120374862 A C 0.152015 -4.8448e-06
12:120378302 C T 0.888876 -2.7291e-05
12:120384155 T G 0.067747 -3.1624e-06
12:120384989 G A 0.027703 -5.3773e-06
12:120387660 C T 1.371637 5.3759e-06
12:120392115 A G 0.275457 1.9876e-06
12:120395043 T C 0.183928 4.4068e-05
12:120400381 G C 0.093915 -1.5924e-05
12:120411054 T C 0.051515 -3.5820e-05
12:120416462 A C 0.080328 -1.8837e-05
12:120421975 C T 1.204893 -2.8311e-05
12:120422357 A C 0.179874 1.7922e-05
12:120430074 T G 0.109069 1.3586e-05
12:120455764 G A 0.149178 -8.2708e-06
12:120472418 G A 0.138116 -9.2696e-06
12:120479549 G A 0.029927 2.0247e-05
12:120492404 C T 1.569532 -3.2091e-05
12:120508320 G A 0.066410 -2.3013e-05
12:120510128 A G 0.032780 6.9366e-07
12:120511532 C T 0.358732 5.9134e-06
12:120537299 T C 0.086160 -1.9516e-05
12:120538277 A G 0.145809 -1.6997e-05
12:120540645 A G 0.068033 -2.8729e-07
12:120554802 T C 1.843486 -1.6828e-05
12:120559753 T C 0.330967 -4.8531e-06
12:120561255 C G 0.155634 2.3525e-05
12:120564999 G A 1.946463 -2.7032e-05
12:120565188 A G 1.212968 -3.8728e-05
12:120585236 G A 0.130073 2.3696e-05
12:120600172 C T 0.273454 2.3224e-05
12:120606597 G A 0.062433 -9.8130e-06
12:120610280 T C 0.270329 1.6061e-05
12:120610829 G A 0.076767 -6.7755e-06
12:120613484 T C 0.070665 -2.6273e-06
12:120623308 G A 0.058542 -4.7484e-05
12:120641026 A G 0.086511 -1.5413e-05
12:120644401 G A 0.230674 -1.2594e-05
12:120645421 G T 0.025756 5.2999e-06
12:120648476 G T 0.029725 -6.6803e-06
12:120659997 T C 1.289180 -1.8443e-05
12:120661977 C T 1.529469 -1.3134e-05
12:120671647 T C 0.047496 -3.1791e-05
12:120676090 A G 0.983109 -3.3925e-05
12:120676550 C T 0.044471 5.9824e-06
12:120678730 C A 0.236329 6.5274e-06
12:120681632 C A 0.052358 9.6151e-06
12:120687812 T C 0.027340 -2.3568e-05
12:120688572 C T 0.034513 9.4102e-06
12:120692179 T C 0.116782 -8.2509e-06
12:120696245 A G 0.105126 2.9416e-06
12:120709064 A G 1.563732 -4.4502e-05
12:120717111 A G 0.056322 -1.4541e-05
12:120720038 C T 1.624964 -2.8901e-05
12:120729446 C T 0.104344 -1.3082e-05
12:120731050 T C 0.054079 -1.2926e-05
12:120737796 A G 0.037256 -1.1530e-05
12:120738605 A C 0.108975 -1.8182e-05
12:120746267 T C 0.024159 1.0064e-05
12:120749950 G A 0.118979 -1.3862e-06
12:120752247 T C 0.041160 -1.6746e-05
12:120764874 A G 0.064170 8.7972e-06
12:120796232 G A 1.437696 -4.7554e-06
12:120800823 G A 1.691582 1.9366e-05
12:120801099 G C 0.122429 3.8948e-05
12:120809191 G A 0.322917 3.0845e-05
12:120811373 G A 1.417390 -9.0456e-06
12:120815504 G A 0.113825 6.4965e-06
12:120821137 G A 0.069571 4.4892e-06
12:120826330 T C 0.023948 8.7089e-06
12:120841632 G A 0.230223 1.1771e-05
12:120846807 C T 1.627963 -1.7964e-05
12:120855709 T C 1.248510 1.7213e-05
12:120856332 C T 1.586527 -9.4946e-06
12:120856785 A G 0.041852 3.0350e-05
12:120859363 A G 0.191017 -1.8476e-05
12:120859417 T C 0.245388 3.9153e-05
12:120860522 T C 0.100293 -2.5231e-05
12:120863422 A G 0.681880 -2.5705e-07
12:120866996 C A 0.480525 1.6884e-05
12:120867408 A G 0.071519 -1.7665e-06
12:120870774 A G 0.057665 4.1414e-05
12:120875775 C T 0.104058 1.3886e-05
12:120880434 T C 0.102549 -2.0713e-05
12:120880707 A G 0.052436 2.8795e-05
12:120884328 T C 0.665190 -8.6003e-06
12:120907309 A T 0.079594 1.8902e-05
12:120907332 T C 0.113695 -1.9324e-05
12:120917722 C T 0.209943 -3.2601e-05
12:120929463 T G 0.062992 2.4214e-05
12:120954490 T C 0.214672 -1.0478e-05
12:120963926 G A 0.042478 6.1842e-06
12:120974510 T C 0.338046 1.3147e-05
12:120999127 A G 0.195324 4.6605e-05
12:121000846 A G 0.045172 -5.5375e-05
12:121006729 G A 1.332811 4.5287e-06
12:121019639 A G 0.109329 -1.4328e-05
12:121020434 G A 0.672340 1.3884e-05
12:121024386 A G 0.070240 3.2343e-05
12:121025791 G A 0.062012 5.5111e-05
12:121028907 T C 0.040122 1.1843e-05
12:121036748 C T 0.781235 -2.5617e-06
12:121039065 G T 0.528648 1.1696e-05
12:121040529 A G 0.020663 -1.1991e-05
12:121044381 C T 0.267696 2.6750e-05
12:121046606 G A 0.024947 -9.9110e-06
12:121048935 A G 0.805315 -1.1186e-05
12:121052180 C T 0.152502 -6.6857e-06
12:121070011 T C 0.538041 -1.9695e-05
12:121070251 A G 0.089948 1.9659e-05
12:121075426 T C 0.825339 -2.1079e-05
12:121075606 C A 1.492392 -9.1175e-05
12:121077886 T C 0.039940 -1.2330e-07
12:121079806 T C 0.321113 -1.4363e-05
12:121089935 A C 0.097771 -1.3402e-05
12:121090195 C T 0.057487 -2.1696e-05
12:121113334 C T 0.111345 -2.1198e-05
12:121114705 A G 0.114746 -2.7807e-05
12:121122676 T C 0.283260 6.7996e-06
12:121123420 C T 0.038749 -9.2007e-06
12:121135508 A G 0.249860 -3.0072e-05
12:121138350 T G 1.943013 -2.0749e-05
12:121142042 C T 1.724991 -4.5584e-05
12:121146219 T C 0.209249 2.3107e-05
12:121149560 A G 0.053105 -2.0623e-05
12:121157983 A G 0.055737 -7.9006e-06
12:121160615 G A 0.504268 8.6572e-07
12:121162854 G T 0.786392 -1.9520e-05
12:121162996 T C 0.023899 2.6568e-05
12:121175984 C T 0.862932 -2.7337e-05
12:121176083 A G 0.507043 -1.4068e-06
12:121182887 T G 0.228419 -3.6327e-06
12:121186314 A G 0.065978 -4.2716e-05
12:121198711 T C 0.114837 2.6122e-05
12:121202362 C T 1.169552 4.5406e-06
12:121208238 C T 0.062573 4.2073e-06
12:121211841 A G 0.155657 -1.5508e-05
12:121213592 A G 0.326283 -1.7810e-05
12:121214656 T G 1.893891 -2.9499e-05
12:121229958 C T 0.153515 -1.5546e-05
12:121231816 C A 0.033390 -5.4232e-05
12:121234323 T C 0.114545 -2.5399e-05
12:121236258 T C 0.309675 4.8824e-06
12:121269804 G A 0.034555 2.1216e-05
12:121271706 G A 0.106648 -3.0273e-06
12:121273374 T C 0.112134 -2.5356e-05
12:121273856 T C 0.025298 2.5961e-05
12:121280460 C T 0.150168 3.2369e-05
12:121300538 T C 0.027865 5.0613e-05
12:121316252 G A 0.831879 -4.0460e-06
12:121317075 T G 0.945678 1.1018e-05
12:121328762 A G 0.155900 -1.5481e-05
12:121332839 C G 0.106080 2.8745e-05
12:121334133 A C 0.062128 5.7087e-06
12:121343673 C T 1.937291 -3.0394e-06
12:121369960 G T 0.152966 -1.2034e-05
12:121371233 T C 0.412411 -2.0370e-05
12:121372005 C T 0.115337 -2.7026e-05
12:121374264 T C 0.661863 2.5838e-05
12:121375583 T C 0.066965 -4.4062e-05
12:121388771 G T 0.231655 -1.1384e-05
12:121388962 C A 1.327069 -1.3871e-05
12:121400244 C A 0.638402 3.8604e-05
12:121402932 T C 0.457191 1.4081e-05
12:121403724 A G 1.183048 3.3925e-06
12:121404923 T C 0.220482 -2.0577e-05
12:121416864 T C 0.058366 1.2298e-05
12:121416988 G A 0.630781 2.9377e-05
12:121417386 A G 0.030183 -1.1295e-05
12:121420430 T C 0.055487 5.4198e-06
12:121420807 A G 0.614474 1.2150e-05
12:121421992 T C 0.043465 1.6951e-05
12:121423998 A C 0.141615 -4.2461e-05
12:121424861 G A 1.245440 9.5196e-06
12:121427653 C G 0.048048 6.3891e-06
12:121437114 A G 0.388519 2.0887e-05
12:121439433 A G 0.697732 -5.3807e-06
12:121441333 C T 0.230324 -1.3278e-05
12:121445728 G T 0.040359 -1.3348e-06
12:121450013 A G 0.036720 2.5482e-05
12:121450881 A G 0.267476 3.3114e-05
12:121451150 G A 0.050385 -1.5068e-05
12:121454148 T C 0.113799 -2.6767e-05
12:121454257 A T 1.624744 2.9148e-05
12:121454622 T C 0.587183 9.9761e-06
12:121458400 T C 0.374406 -2.6973e-05
12:121460686 A T 0.386341 1.6781e-05
12:121470256 A G 0.866317 5.9835e-06
12:121470651 G T 0.042556 -4.6760e-06
12:121472871 G A 1.927897 1.4652e-05
12:121476099 C A 0.494372 1.4072e-05
12:121476423 G A 1.229230 2.5375e-05
12:121482954 G A 0.103561 1.5028e-07
12:121486119 T C 0.079098 -1.4484e-05
12:121488519 G C 0.027713 -2.5343e-06
12:121489377 T C 0.266904 3.2168e-05
12:121491957 A G 0.281838 2.0639e-05
12:121498468 T C 0.055831 6.5129e-06
12:121502913 A G 0.123523 1.1076e-05
12:121503136 G T 1.673116 -7.0665e-06
12:121508631 A C 0.184905 1.6316e-05
12:121525932 T C 0.024889 2.2647e-05
12:121533389 C G 0.077854 -8.9571e-06
12:121542128 C A 0.135805 1.0071e-05
12:121545139 A G 0.030452 -1.7316e-05
12:121557376 T C 0.038612 1.4811e-05
12:121559410 A G 0.049872 -1.7718e-05
12:121560835 A G 0.046824 -2.3136e-05
12:121560971 C T 0.081506 3.9867e-06
12:121561052 T C 1.498293 -3.8574e-05
12:121561406 T C 0.042965 -6.8233e-05
12:121562104 A G 1.591289 -3.8140e-05
12:121567185 T C 0.092204 4.6276e-06
12:121577847 C T 0.157023 8.2848e-06
12:121579024 G T 0.246443 1.0196e-05
12:121592689 C T 0.151187 6.6989e-06
12:121593019 T C 0.239253 8.5196e-06
12:121595453 C T 0.040128 -5.0887e-06
12:121597413 A G 0.266067 1.9407e-05
12:121600238 A G 0.039391 -2.1130e-05
12:121600253 C T 1.128528 3.0811e-05
12:121601748 T C 0.051540 -1.1372e-05
12:121602135 A C 0.534364 -2.6152e-06
12:121603053 C T 0.639619 4.3652e-05
12:121605355 A G 0.506768 -1.5311e-05
12:121605373 A G 0.040485 -1.4507e-05
12:121613229 A G 0.037846 6.2769e-06
12:121614227 C T 0.174599 6.1651e-05
12:121614677 T G 0.051933 -1.4260e-05
12:121615131 G C 0.148490 1.3795e-05
12:121615283 C T 0.794919 6.4488e-05
12:121622196 G A 0.335949 1.9494e-06
12:121622304 C A 0.353879 -6.8721e-05
12:121626365 C G 0.036869 3.6672e-05
12:121627068 T C 0.099634 -1.7938e-05
12:121634965 C T 0.649172 7.1817e-06
12:121635710 T G 0.056464 1.8821e-05
12:121641509 G A 0.418316 1.1856e-05
12:121648586 C A 0.230915 -1.1552e-06
12:121654011 G A 0.652882 8.3259e-06
12:121659684 T C 0.332717 4.5526e-07
12:121660787 C T 0.905199 1.9172e-05
12:121665084 A C 0.172175 -5.2434e-06
12:121666646 G A 0.227419 5.0379e-06
12:121670276 G A 0.035214 -3.1217e-05
12:121673182 G A 0.291391 2.9833e-05
12:121677013 A G 0.048743 2.9524e-06
12:121677538 T C 0.105941 -5.9816e-06
12:121680460 C G 0.696593 -7.2077e-06
12:121682051 C T 1.603386 2.1905e-05
12:121686078 T C 0.688810 -5.1847e-06
12:121688244 A T 0.615149 -7.9344e-07
12:121689200 C G 0.049509 2.3327e-05
12:121691096 A G 0.247056 1.3329e-05
12:121699102 T C 0.079078 -8.5932e-06
12:121701681 A G 0.162931 2.5321e-06
12:121704150 A G 0.190627 8.0318e-06
12:121704684 C T 0.181451 5.2782e-06
12:121704685 G A 0.823573 9.8295e-06
12:121706733 A G 0.040362 9.3135e-06
12:121707036 T C 1.783114 6.3687e-06
12:121708271 C T 1.009277 1.1119e-05
12:121710981 A G 0.062667 -1.6021e-05
12:121714945 A G 0.023600 4.4270e-05
12:121722904 C T 0.079347 7.0583e-06
12:121726465 T C 1.290690 -8.6210e-06
12:121729125 T C 0.029196 -2.1039e-05
12:121735407 G A 0.054786 -1.3989e-05
12:121750088 C T 0.092876 7.0037e-06
12:121755561 G A 0.192961 -8.2007e-06
12:121756084 A G 0.023185 3.9495e-05
12:121761521 T C 0.053137 -4.0851e-05
12:121764164 C T 1.220408 2.5034e-05
12:121768248 T C 1.806279 9.7006e-06
12:121781489 A T 0.022971 -2.2831e-05
12:121788113 A G 1.894206 1.9991e-05
12:121789560 A C 1.678813 -7.2793e-06
12:121801098 C T 1.804504 -6.9078e-06
12:121806484 T C 0.123773 -5.4236e-06
12:121813249 A G 1.098488 6.9170e-06
12:121813322 G A 1.709703 -7.6222e-06
12:121820110 T C 0.040115 1.7147e-05
12:121821867 G A 0.237935 4.7682e-06
12:121821916 T G 1.431831 -2.2604e-05
12:121829943 T C 1.004015 7.1634e-05
12:121837722 C T 0.068266 -6.3657e-07
12:121852051 G A 0.073583 -2.1825e-06
12:121867829 A G 0.212903 2.1653e-05
12:121870066 T C 1.893063 2.7937e-05
12:121871006 C A 0.789054 4.4172e-05
12:121874505 A G 0.022315 -2.6399e-06
12:121881223 G A 0.040579 -9.9674e-06
12:121884347 A G 0.180724 4.1365e-05
12:121893626 G A 1.036899 5.7956e-05
12:121906358 T C 0.049067 -2.4935e-06
12:121919295 A G 1.094622 -1.8812e-05
12:121920475 T C 0.033127 -2.5395e-05
12:121925104 C T 1.378087 -2.9921e-05
12:121926320 C T 0.045789 7.4053e-06
12:121928372 T C 0.204403 -2.4453e-05
12:121928836 G A 0.194769 4.9671e-05
12:121938188 T C 0.024392 1.1649e-06
12:121946193 T C 0.167702 5.6685e-05
12:121951927 A G 0.030303 1.6814e-05
12:121957635 G A 0.033977 1.8775e-05
12:121959081 T C 0.131349 9.6696e-08
12:121969356 C T 0.047925 -2.4940e-05
12:121976543 A G 0.059996 -2.1749e-05
12:121976871 A T 0.038236 4.8350e-06
12:121983465 A G 1.021718 1.4256e-05
12:121991793 C T 0.081259 1.4149e-05
12:121996910 C T 0.027443 1.1368e-05
12:121997416 T C 0.566202 3.3323e-05
12:121997478 G A 0.630508 -1.2129e-06
12:122012328 G T 0.044705 1.4879e-05
12:122013041 A G 0.246173 -3.0362e-05
12:122014658 A G 0.050583 1.8725e-05
12:122014770 G C 0.119573 -1.6164e-05
12:122015993 T C 0.034227 1.1019e-05
12:122028904 A C 0.244226 -1.3452e-05
12:122030261 T C 0.296509 -8.0660e-07
12:122030569 T C 0.818997 -7.3055e-06
12:122035556 A G 0.083288 3.4553e-05
12:122042849 A G 0.161064 1.5962e-05
12:122066512 T C 0.043780 9.0254e-05
12:122092181 T C 0.186385 1.2517e-06
12:122109341 G A 0.024129 -3.9660e-05
12:122111001 G C 0.027680 -1.6191e-05
12:122114562 T C 0.054585 3.6301e-06
12:122117069 A G 0.115090 -5.2004e-06
12:122121454 T G 0.144306 2.6321e-05
12:122131468 A G 0.724322 -2.6160e-05
12:122140449 A G 0.020705 1.6665e-05
12:122144981 T C 0.075547 6.9970e-06
12:122146369 G A 0.083655 2.6164e-05
12:122146607 C A 0.032033 1.1294e-05
12:122152839 A G 0.093227 1.8227e-05
12:122158057 A G 1.919351 -3.1994e-05
12:122158662 G C 0.690897 1.2185e-05
12:122159037 G A 0.323060 1.6247e-05
12:122162847 C T 1.773896 -4.6457e-05
12:122186317 A G 1.103584 -1.6939e-05
12:122194732 T C 0.096612 -7.5378e-07
12:122203915 T C 1.439060 -3.1848e-05
12:122204953 T C 0.246770 -3.5655e-07
12:122206397 T C 0.027833 1.5021e-05
12:122208989 G A 0.550180 -7.4635e-06
12:122212375 G A 0.165667 1.8540e-05
12:122215441 G C 0.075985 2.3436e-05
12:122215580 T C 0.072278 6.3252e-06
12:122217507 T C 0.040099 -3.1730e-05
12:122220917 A G 0.150259 1.5829e-05
12:122221822 C T 0.365090 -2.1812e-05
12:122226529 G A 0.451261 7.0551e-05
12:122226872 T C 0.062356 7.3339e-06
12:122234191 A C 0.022536 3.3609e-05
12:122236427 A C 0.045023 4.2102e-05
12:122237115 G A 1.625286 -5.0498e-06
12:122247114 A G 0.057734 -3.4540e-05
12:122249048 T G 1.622377 -4.8833e-06
12:122260947 A G 0.038265 -4.5936e-05
12:122261456 A G 1.094697 -1.2849e-05
12:122263448 A G 0.382378 9.3059e-06
12:122264635 C T 0.343340 -5.5900e-07
12:122266840 A G 0.045795 3.3220e-06
12:122287290 A T 1.737442 2.8771e-06
12:122295335 C T 1.748698 -3.0863e-07
12:122310599 T C 0.930351 2.1360e-05
12:122324606 A C 0.091672 -1.2233e-05
12:122326812 C T 1.747897 -1.0950e-06
12:122332616 T C 0.115201 -3.4390e-05
12:122341560 G A 0.586719 4.4951e-06
12:122355716 T C 1.941062 -1.7245e-05
12:122356293 C G 1.025658 -1.3454e-05
12:122359069 G C 0.025895 1.0061e-05
12:122361412 G A 1.170156 -7.9065e-06
12:122361711 T C 0.020731 -3.0248e-05
12:122365583 T C 0.230590 -5.5084e-05
12:122371029 A G 0.038012 5.6895e-05
12:122373729 T C 0.986293 -1.4771e-05
12:122380838 T C 0.038726 2.4088e-06
12:122386948 A G 0.099842 -1.8805e-05
12:122392038 T C 0.084758 4.2265e-05
12:122395777 G A 1.750928 1.4385e-06
12:122396395 T C 0.580292 5.1735e-06
12:122396990 C T 0.028544 -1.8274e-05
12:122404946 T C 0.020906 -2.9537e-05
12:122405912 T G 0.580561 8.2272e-06
12:122409664 C T 1.668858 -2.4219e-05
12:122413196 C T 0.043484 5.1203e-05
12:122450278 A G 0.144212 -1.6701e-05
12:122454332 C A 0.033030 1.1821e-05
12:122457579 T G 1.752321 1.8348e-06
12:122462356 C T 0.103496 -2.2663e-05
12:122466107 A G 0.039469 1.9666e-06
12:122468687 T C 0.102373 -2.0759e-05
12:122471900 T C 0.145381 1.4025e-05
12:122475401 A G 0.129807 1.6015e-05
12:122476623 T G 0.054981 5.5944e-07
12:122478870 C T 0.544007 1.7219e-05
12:122481290 T G 0.989678 -4.8767e-05
12:122481879 C A 0.093279 -1.1492e-05
12:122483567 T C 0.038992 2.8744e-05
12:122484540 A G 0.893397 -1.7493e-05
12:122486209 A C 1.266502 -3.7265e-05
12:122494845 T C 0.378382 -2.1275e-05
12:122513708 T C 0.132375 -2.0162e-06
12:122518243 G A 0.115743 -6.5420e-06
12:122520085 T G 0.024532 -1.9312e-06
12:122520112 T C 0.245414 1.0323e-05
12:122594249 C T 0.953604 -1.5752e-05
12:122600984 A C 0.108290 -5.3199e-07
12:122605297 A G 0.046617 -6.2176e-07
12:122613000 C T 0.392303 -2.0896e-05
12:122613192 G C 0.113227 -2.0383e-06
12:122613599 G A 1.348115 -3.0461e-05
12:122617989 G A 0.810713 1.5334e-05
12:122618042 A G 0.061456 8.3006e-07
12:122618293 T C 0.024834 4.1086e-06
12:122622795 G A 0.101929 -2.3928e-06
12:122625212 G A 1.048022 1.5506e-05
12:122632936 A G 0.956448 2.0562e-05
12:122633031 A G 0.060291 -1.6976e-06
12:122633456 C T 0.354249 -1.8307e-05
12:122638272 A G 0.020173 -3.6191e-06
12:122643557 G A 1.315640 2.3294e-05
12:122647741 C G 0.466101 -2.0814e-06
12:122651255 A G 0.294659 -2.9930e-06
12:122655490 G A 0.356943 1.6265e-05
12:122655563 T C 0.038853 1.2979e-05
12:122658379 C T 0.378220 -9.7798e-06
12:122662775 T C 0.959005 5.4885e-05
12:122674780 A C 0.421587 -3.2329e-06
12:122675882 T C 0.409691 -1.4751e-05
12:122678607 C T 0.545935 1.7202e-05
12:122689244 T C 0.639236 -2.4684e-05
12:122692820 C T 1.151074 1.9271e-05
12:122717710 A C 0.061155 2.9549e-05
12:122740810 C G 0.034045 -1.7727e-05
12:122748099 G A 0.118258 8.5853e-06
12:122760524 A C 0.034847 2.0046e-05
12:122761253 T C 0.121657 -1.1574e-07
12:122772514 T C 0.547629 1.1954e-05
12:122780375 C T 0.685337 9.5826e-06
12:122781689 A G 0.101831 4.6614e-05
12:122781897 A G 0.212290 6.7045e-06
12:122803643 T C 0.178978 -7.4962e-07
12:122804034 G A 1.068542 -2.0238e-05
12:122812503 C G 1.260705 -2.0036e-05
12:122817580 G A 0.194831 -2.0900e-05
12:122823777 G A 1.500448 -1.5039e-05
12:122825398 T C 0.031296 -2.3798e-06
12:122832709 C T 0.217117 2.0306e-05
12:122864920 A G 0.060486 1.5988e-05
12:122865029 C T 0.498591 1.3927e-05
12:122883067 C T 0.041517 -7.3324e-06
12:122889815 T C 0.077137 1.2448e-06
12:122891863 T C 0.024561 -1.7591e-05
12:122895441 T C 1.053946 -3.3942e-05
12:122910898 G T 0.032705 2.1038e-05
12:122922156 T C 0.051969 1.0375e-05
12:122929822 C T 1.506187 -1.7855e-05
12:122931150 A G 1.286808 -2.7598e-05
12:122936627 A G 0.027791 -1.8475e-05
12:122940996 G A 0.220414 1.9057e-05
12:122943376 C A 1.487143 -1.2111e-05
12:122958181 C T 0.022166 2.3973e-05
12:122965724 A C 0.200024 1.1645e-05
12:122973701 G T 0.133306 5.2683e-05
12:122973836 G A 0.044471 -2.1228e-06
12:122985057 T G 1.488932 -1.4635e-05
12:122988843 A C 0.902489 -1.7889e-05
12:123003317 C T 0.967133 -3.9690e-05
12:123012511 T C 0.038758 -1.5713e-05
12:123023566 A G 0.108596 5.6415e-05
12:123030788 T G 0.200871 -1.1106e-05
12:123041693 G A 0.063148 9.7785e-06
12:123057792 G A 0.110475 -7.1935e-06
12:123078717 A C 0.031069 -7.1732e-06
12:123079766 A C 0.511773 1.1401e-05
12:123100188 A G 0.127983 1.2215e-05
12:123102921 G T 0.196210 -8.9458e-06
12:123110585 A G 0.753200 -2.7704e-05
12:123110785 A C 0.066565 -4.7243e-05
12:123112806 A G 1.477299 -1.7960e-05
12:123116209 T C 1.472336 -2.5430e-05
12:123119472 C T 1.462725 -2.0182e-05
12:123127276 G C 0.360050 -2.0532e-05
12:123134609 G A 0.067607 1.6110e-05
12:123139394 A C 0.092941 -1.9910e-05
12:123145864 T C 0.869576 -4.4536e-05
12:123152855 C T 0.034133 8.8141e-06
12:123153825 T C 0.416365 3.8680e-05
12:123154039 G A 1.171010 -3.6026e-05
12:123155683 T C 0.145874 9.3614e-06
12:123156551 C T 1.064955 7.6098e-06
12:123159176 G A 0.255310 -2.8587e-05
12:123162786 T C 0.360199 3.5217e-05
12:123163848 T G 0.829179 -2.4919e-05
12:123169235 T G 0.060262 1.4181e-05
12:123180061 C A 0.361656 3.5854e-05
12:123188577 T C 0.066432 3.0823e-05
12:123201539 G C 1.135195 2.1327e-05
12:123201925 T G 0.420795 1.7405e-05
12:123206691 A G 0.672740 -5.0040e-06
12:123223330 T C 0.713958 2.4259e-07
12:123243687 A G 1.777174 1.9164e-05
12:123254538 G A 0.177319 9.5368e-07
12:123262476 T C 0.032582 -1.1049e-05
12:123273206 A G 0.099202 5.3726e-07
12:123273573 G A 0.075978 -1.9538e-05
12:123288313 C T 0.064134 7.4416e-06
12:123293656 A G 1.861157 2.8376e-05
12:123297902 T C 0.044435 -3.2389e-05
12:123304922 A G 0.057188 -3.3442e-05
12:123311243 A G 0.115052 5.7966e-06
12:123311981 T C 0.065153 1.1996e-05
12:123316881 A C 1.903226 8.4745e-06
12:123322415 A C 0.287746 1.7681e-06
12:123326598 T G 0.710446 1.9572e-05
12:123326899 G T 0.026694 5.5093e-06
12:123327900 A C 1.789336 1.5642e-05
12:123331663 G A 0.042605 -1.5488e-06
12:123334442 T C 0.057993 -2.6875e-06
12:123339135 G T 0.156134 -1.7010e-05
12:123339358 G C 0.757962 -4.0414e-06
12:123344021 A G 0.111611 -9.0592e-06
12:123345509 T G 0.105249 -2.5006e-05
12:123358382 A G 0.031874 1.2268e-05
12:123387922 G T 0.120284 3.0993e-06
12:123403710 A C 0.167319 -1.6730e-05
12:123414349 C T 0.195967 2.6369e-05
12:123425575 T C 0.823804 -5.8874e-06
12:123429668 A C 0.215662 3.6018e-07
12:123444507 T G 0.029216 1.0170e-07
12:123452527 C T 0.059908 4.0183e-05
12:123457619 T C 1.430202 2.5148e-05
12:123464279 C T 1.428514 2.4165e-05
12:123472472 A G 0.052501 -4.4093e-05
12:123488399 A C 0.048584 -7.7350e-06
12:123493772 G A 0.035428 -3.2974e-05
12:123504567 T C 0.025090 2.2366e-05
12:123519112 A G 0.050346 -3.8165e-06
12:123522924 A G 0.053069 1.4625e-05
12:123523991 G A 0.074576 3.8176e-05
12:123532142 C T 0.056270 -4.2672e-05
12:123550813 G A 1.569389 3.6307e-05
12:123554695 C T 0.094765 1.4348e-05
12:123556575 G T 0.034789 -2.8054e-06
12:123556647 T C 0.055306 -8.8860e-06
12:123572794 G A 0.144348 1.2812e-05
12:123575742 G A 1.430900 2.6303e-05
12:123575884 C A 0.043991 1.6333e-06
12:123593899 T C 0.242398 2.5073e-05
12:123595064 A G 0.600257 1.1975e-05
12:123610753 C T 0.093606 3.9462e-06
12:123610989 T C 0.049411 -1.3141e-06
12:123615869 C A 0.067422 3.0888e-05
12:123618603 T C 1.574352 2.4405e-05
12:123627972 C G 0.057646 -1.0759e-05
12:123632930 A G 1.508735 9.8724e-06
12:123637698 C A 0.056250 -1.4956e-05
12:123652848 A G 0.048035 2.4871e-05
12:123656809 A G 0.756784 -1.4313e-05
12:123660100 C T 0.077877 5.3370e-05
12:123689674 T C 0.067374 2.6401e-05
12:123701010 T G 1.579315 3.3250e-05
12:123705962 T C 0.068445 2.4733e-05
12:123717444 T C 0.093564 1.0584e-05
12:123736084 T G 0.663272 -2.1520e-05
12:123738265 A G 0.046350 4.8772e-06
12:123742093 G T 1.580191 3.6795e-05
12:123745869 T C 0.091217 1.1990e-05
12:123748216 A C 0.070373 2.9093e-05
12:123750994 A G 0.111381 -5.5920e-06
12:123757504 T G 0.102867 -1.7621e-05
12:123758235 G C 0.401580 -4.1616e-05
12:123787811 T C 0.114545 -7.2001e-06
12:123805261 A G 0.030170 -1.7336e-05
12:123806219 T C 0.406916 -4.6546e-05
12:123812197 T G 0.059428 -9.4084e-06
12:123821609 C A 0.062605 -1.2022e-05
12:123822711 A G 0.408552 -3.9411e-05
12:123823546 G A 0.409107 -3.7335e-05
12:123828792 A G 1.930046 -1.7557e-05
12:123836339 A G 0.029225 -3.9934e-05
12:123843379 T C 0.046376 -2.8400e-06
12:123846618 G A 1.932932 -1.7526e-05
12:123847841 T C 0.062414 -7.8792e-06
12:123867183 C T 0.092100 1.4025e-05
12:123875394 T C 1.815721 -7.6008e-06
12:123894014 T C 0.040128 -3.3930e-06
12:123895053 T C 0.715338 -1.1088e-05
12:123900136 A G 0.813683 3.7916e-05
12:123902892 C T 0.052125 9.8744e-06
12:123907563 A G 0.385851 -3.8351e-05
12:123908570 C T 0.066390 1.8468e-05
12:123909289 T C 0.071444 1.1105e-05
12:123913433 G A 0.418595 -4.6666e-05
12:123915711 C A 0.021562 1.3283e-05
12:123917276 A G 0.056500 -2.7149e-06
12:123917593 G A 0.726120 8.7223e-06
12:123919299 A C 0.051959 4.5472e-05
12:123919969 C T 1.343898 4.1671e-06
12:123921264 T G 0.565881 -6.5507e-06
12:123926515 A G 0.138662 -2.7456e-05
12:123935689 G A 0.039670 3.0415e-05
12:123946841 A G 0.054238 -3.0367e-05
12:123950471 A G 0.023720 2.5852e-05
12:123951492 C T 0.066952 -2.2990e-05
12:123962482 T C 1.193873 -2.6265e-05
12:123969017 T C 0.079257 -9.6504e-06
12:123981144 A G 0.409010 1.1078e-05
12:123983753 T C 0.396419 2.0332e-05
12:123983941 A G 0.819117 2.7319e-05
12:124000651 A G 0.408247 -6.1735e-06
12:124004046 C T 0.063203 8.4146e-06
12:124007762 T C 1.229668 -2.8077e-06
12:124008073 G A 1.671756 2.7113e-06
12:124008074 C T 0.038181 -1.1481e-05
12:124008897 G C 1.737448 9.4569e-06
12:124011253 A G 0.404748 7.6367e-06
12:124013306 G A 1.634277 1.0844e-05
12:124015496 C T 0.039012 -2.3121e-05
12:124017850 C G 0.391677 1.6915e-05
12:124022243 A C 0.427868 5.0179e-06
12:124022249 A G 0.078315 2.9393e-05
12:124040064 A G 1.300862 3.6497e-06
12:124043296 G C 1.815163 2.2049e-05
12:124050835 A G 0.066205 -2.2772e-05
12:124056029 A G 0.025194 -3.2486e-05
12:124057169 T C 1.162103 -3.8654e-05
12:124068131 G C 0.511743 -1.7247e-05
12:124069667 G A 1.114337 -1.3025e-05
12:124069974 A G 0.065105 -2.7371e-05
12:124075915 T G 0.284419 -2.8331e-05
12:124092033 C G 0.037161 -1.7468e-05
12:124097766 G A 0.284837 -2.7747e-05
12:124098162 T G 0.530878 1.6347e-05
12:124102894 A G 0.146913 -6.1445e-05
12:124104551 G A 0.087916 5.8880e-05
12:124105848 G A 1.974634 1.4253e-05
12:124111723 C T 0.124721 3.1889e-05
12:124112028 T C 0.022912 5.9944e-05
12:124134988 G A 0.047126 -2.0767e-05
12:124136607 T C 0.037376 -1.9036e-05
12:124141662 T C 0.087189 4.8616e-05
12:124156487 T C 0.791362 8.6822e-06
12:124156809 A T 0.036636 -1.6415e-06
12:124171417 A G 0.029362 -2.1429e-05
12:124172555 T A 0.829218 1.5939e-06
12:124179417 C T 0.920344 2.7408e-05
12:124184369 T C 0.042147 -4.8179e-05
12:124186348 C T 0.143011 -5.5548e-05
12:124198360 T A 0.066445 -4.8624e-06
12:124203832 A G 1.852945 -2.5596e-05
12:124207209 T C 1.163580 1.3830e-05
12:124214084 A G 0.115464 8.1358e-07
12:124215126 T C 0.058340 2.1474e-05
12:124216482 A G 0.068503 7.4838e-06
12:124218026 C T 1.167514 3.2335e-06
12:124219791 T C 1.212069 1.2840e-06
12:124229429 C T 1.231564 1.1194e-05
12:124242557 G A 0.043468 4.6618e-06
12:124244936 T C 0.072771 -1.2393e-05
12:124246910 A G 0.152353 1.3486e-05
12:124250882 C T 0.469606 1.9868e-06
12:124250893 T C 0.105311 -5.8715e-05
12:124256619 C T 1.550518 -3.1403e-05
12:124259585 G A 0.142768 -4.5516e-05
12:124265687 C T 1.213303 -2.7492e-06
12:124270939 G A 1.071272 2.3881e-05
12:124274474 G A 1.293598 8.2553e-06
12:124281322 C T 0.219337 -2.5923e-05
12:124283801 G A 0.025158 -1.1524e-05
12:124288264 A G 0.079945 8.3430e-06
12:124289636 T C 0.076131 -1.7549e-05
12:124298030 A G 0.027878 -1.4456e-05
12:124298077 T C 0.038129 -7.6106e-06
12:124298659 G A 0.112224 1.9587e-05
12:124304808 C T 0.059545 1.7393e-05
12:124319864 G T 1.090348 -1.5260e-05
12:124323006 G A 0.021773 -2.9551e-05
12:124323266 T C 0.066533 -1.3675e-06
12:124325977 G T 1.784153 -4.6245e-05
12:124326587 C T 0.034263 9.8250e-07
12:124330311 T C 0.246491 -3.1695e-05
12:124332956 C T 1.199693 -4.1505e-05
12:124333367 A G 0.029209 -3.9032e-05
12:124337772 T C 0.086706 -2.3166e-05
12:124338360 T C 0.686080 -5.4889e-05
12:124338958 A C 0.128541 -1.5013e-05
12:124358590 A G 0.038346 -1.2925e-05
12:124362889 T C 1.015054 -6.5852e-05
12:124363549 A G 0.025369 3.0816e-05
12:124374304 A G 0.031364 -1.0098e-05
12:124374596 G A 0.130424 -2.5882e-05
12:124379691 A G 0.050697 8.5131e-06
12:124380047 G A 0.172980 -1.1136e-05
12:124386673 T C 0.452666 -2.0648e-05
12:124387669 T C 0.055409 -1.5250e-05
12:124399005 A G 0.066669 -1.0352e-05
12:124399550 C T 0.278239 -2.8912e-05
12:124416463 T C 0.074527 -2.4563e-05
12:124419062 C A 0.667748 -7.1180e-05
12:124420563 G T 0.025645 4.5458e-06
12:124422262 A G 0.113802 -3.9939e-06
12:124427306 A T 0.622962 -5.9628e-05
12:124439296 C T 0.030047 -4.8294e-06
12:124444409 C T 0.941582 1.4829e-04
12:124460167 T G 0.667358 -9.9332e-05
12:124474424 G A 0.021874 3.1544e-06
12:124478586 C A 0.231486 1.3978e-05
12:124481252 G A 0.070720 -1.8210e-05
12:124481726 T G 0.105252 -3.4516e-05
12:124483614 G C 0.152482 -9.5996e-06
12:124489100 A G 0.048782 -7.5191e-06
12:124499584 A G 0.040050 -4.2028e-06
12:124504283 C T 1.454789 6.5708e-06
12:124510950 A G 0.057208 -4.7463e-06
12:124513479 T C 0.035565 4.9966e-06
12:124516911 A G 0.237283 -1.7734e-05
12:124519846 C T 1.359638 2.9366e-05
12:124528518 G T 0.343580 -1.9684e-05
12:124537088 A G 0.024402 2.6606e-05
12:124538758 T G 0.031137 -2.3013e-06
12:124545142 G A 0.060022 -2.9143e-05
12:124567308 A C 1.159837 2.0817e-05
12:124567648 A G 1.927040 2.5864e-05
12:124572307 T C 0.032491 3.6106e-06
12:124575516 G A 0.320214 1.3873e-05
12:124583705 T C 0.292037 7.3121e-07
12:124584176 C A 0.138830 -1.8325e-06
12:124604938 G A 1.596972 5.3185e-07
12:124606941 C T 0.767122 1.9626e-05
12:124607248 T C 1.206535 5.5071e-05
12:124609510 T C 0.439732 3.6625e-05
12:124615586 C T 0.052073 1.5127e-07
12:124617648 T G 0.407822 -2.1088e-05
12:124621986 G A 0.038934 6.6224e-05
12:124623424 G A 0.023857 2.5173e-05
12:124628408 G A 0.042390 1.3124e-05
12:124633209 T C 0.104298 -1.1202e-05
12:124634713 T C 1.372033 1.3297e-05
12:124634837 A G 0.046415 2.7357e-05
12:124635113 C T 0.864204 1.4977e-05
12:124637099 G T 0.257521 -1.2601e-06
12:124641263 G T 0.068364 -1.8295e-05
12:124642514 G A 0.146536 3.4287e-05
12:124644382 T C 0.518693 -1.8240e-05
12:124644558 G A 0.063355 -4.8638e-06
12:124652123 A G 0.084622 2.5093e-05
12:124659565 A G 0.271413 -1.3015e-05
12:124666686 T C 1.119784 -4.8882e-05
12:124667707 C T 0.127989 -3.7896e-05
12:124668336 A C 0.762071 -4.0982e-05
12:124669294 G A 1.730879 1.7705e-05
12:124678044 A G 0.488240 -1.7686e-05
12:124681967 A G 0.051755 -3.4596e-05
12:124683380 A C 0.075141 1.4773e-05
12:124684223 A G 0.026986 -1.6707e-05
12:124693142 A G 0.078919 1.9649e-05
12:124696144 T C 0.113782 -2.4100e-05
12:124699195 C T 0.782497 -3.5034e-05
12:124700113 C A 0.078023 4.0619e-06
12:124700323 G C 0.162418 -3.7562e-06
12:124708608 T C 0.030011 2.7031e-05
12:124710095 A C 0.064835 -2.7036e-05
12:124715313 C T 1.062015 6.2537e-05
12:124715803 A G 0.048145 9.7227e-06
12:124716081 G T 0.252288 -2.4267e-05
12:124716503 G A 1.929092 2.5628e-05
12:124719241 T C 0.149895 2.2727e-06
12:124719813 T C 0.382618 -1.0049e-05
12:124721626 C T 1.244479 -6.4167e-05
12:124722776 G A 1.658085 -1.7677e-05
12:124733799 C T 0.540109 -1.8880e-06
12:124740279 T C 0.196126 -3.2013e-06
12:124747789 G A 0.141606 -7.8086e-05
12:124750131 G T 0.603925 -2.1588e-05
12:124751555 T G 0.237689 1.7293e-05
12:124752080 T C 0.115957 -3.4497e-05
12:124755793 A C 0.084823 -2.0221e-05
12:124761911 T C 0.025931 -2.0610e-05
12:124767787 C T 0.232823 -4.1569e-06
12:124771833 A G 1.400236 3.1420e-05
12:124774801 T C 0.024551 2.8983e-05
12:124777818 G C 0.024899 1.2503e-05
12:124782821 A C 0.144926 -2.7759e-05
12:124784336 A G 0.038882 -3.0343e-05
12:124786088 A G 0.135776 -2.5397e-05
12:124790025 T C 1.823102 4.7878e-05
12:124793049 T C 0.178115 2.0101e-06
12:124797458 G A 0.030725 -1.7141e-05
12:124797804 C T 1.839247 -1.3576e-05
12:124798811 A G 0.041235 1.0973e-05
12:124801421 C T 1.296574 8.9118e-06
12:124802638 A G 1.043884 6.2844e-06
12:124803665 C T 0.042517 -4.0394e-06
12:124808840 C A 0.221706 -2.2288e-05
12:124820484 T C 0.085631 1.1549e-05
12:124822063 G A 0.319318 7.9762e-06
12:124823882 C T 1.238705 -1.2349e-05
12:124824869 A G 0.020712 7.5063e-06
12:124826462 T C 0.321139 1.7485e-05
12:124826676 T C 0.322963 1.2881e-05
12:124830066 C T 0.310389 1.6629e-05
12:124838049 T C 0.567435 6.3575e-06
12:124843104 C T 0.488286 1.6204e-05
12:124844124 G C 0.117376 -3.6917e-05
12:124844238 A C 0.033085 1.7177e-05
12:124844921 T C 0.945464 2.9321e-06
12:124844973 A G 0.031183 -1.2247e-07
12:124844986 C T 0.372497 -4.3998e-06
12:124845913 A G 0.084155 -4.4459e-06
12:124848852 T G 0.295273 -1.8853e-05
12:124852609 C T 1.221408 1.5840e-05
12:124855116 A C 0.078244 -6.3898e-06
12:124855577 G C 0.288830 -5.9617e-06
12:124859887 T C 0.086287 -2.2704e-06
12:124860376 T G 0.380067 -1.3948e-05
12:124860705 A G 0.189248 8.4281e-06
12:124867608 G A 1.115321 1.9692e-05
12:124868896 A G 0.045750 -2.1988e-05
12:124872587 C T 0.070545 -8.2992e-06
12:124876133 T C 0.487620 7.7199e-06
12:124877343 A G 0.047977 -1.9574e-06
12:124878404 A G 0.121637 3.1618e-05
12:124882060 T C 0.050119 4.2189e-07
12:124882243 A G 0.288583 2.1138e-05
12:124883609 A G 0.050687 2.2401e-05
12:124883884 T C 0.295315 2.6651e-05
12:124885829 C T 1.327880 -1.1362e-05
12:124891619 A G 0.115801 -4.6924e-06
12:124897448 A G 1.086031 -1.4428e-05
12:124897565 G A 0.081766 -2.5732e-05
12:124902199 C T 1.704604 1.9468e-05
12:124905924 C T 0.130154 6.8450e-06
12:124906227 A G 0.024499 2.1160e-05
12:124907154 A G 0.042209 -7.8654e-06
12:124913449 G C 1.937450 7.9468e-06
12:124919724 G T 0.024029 1.6083e-05
12:124921684 G A 0.133387 9.0925e-06
12:124921737 G A 0.178212 -4.5709e-06
12:124926143 A G 0.288375 1.0549e-05
12:124927703 A G 0.061447 -1.6300e-05
12:124928535 G T 0.120005 1.9252e-05
12:124929185 A G 1.162340 -2.0042e-05
12:124933494 G A 0.056802 -1.6088e-05
12:124935029 G A 0.242314 5.7592e-06
12:124936972 C T 0.062787 2.7430e-05
12:124940205 T C 0.035954 -1.9591e-05
12:124947177 A G 0.072028 2.6044e-05
12:124951416 A G 0.044841 2.9844e-05
12:124953815 A G 1.156140 -2.9373e-05
12:124954739 A G 1.378859 -3.1292e-05
12:124957153 T C 0.255576 -4.3585e-06
12:124958405 C G 0.097138 -1.6101e-05
12:124968406 T C 0.050138 -6.5299e-06
12:124968765 T C 0.037262 1.7599e-05
12:124970095 T C 0.093188 -3.8386e-05
12:124970879 A C 0.229938 -1.0192e-06
12:124971823 T C 1.080097 -1.1218e-05
12:124972033 T C 0.034568 -9.9428e-06
12:124972603 T C 0.038174 4.0996e-06
12:124972667 C T 0.074086 1.1526e-05
12:124974912 T C 0.056825 1.4141e-05
12:124975312 T C 0.201085 -7.8684e-05
12:124978811 A G 0.613916 -6.8022e-04
12:124979266 A G 0.184438 -3.3941e-06
12:124979851 G A 0.132511 2.0435e-07
12:124981979 A C 0.039268 7.4790e-06
12:124983616 C T 1.571639 -6.0002e-06
12:124983825 T C 0.084599 1.5732e-05
12:124984341 C A 0.723660 -1.3481e-05
12:124984523 C A 1.901989 -1.2127e-04
12:124984890 A C 1.874438 -1.3947e-05
12:124990055 T C 1.366330 1.6927e-05
12:124992552 T C 0.114415 1.4520e-04
12:124994695 T C 0.078848 1.1505e-05
12:124995222 T G 0.023062 7.8267e-05
12:124995815 A G 1.540852 -2.9686e-05
12:124997573 A G 0.059564 2.1558e-05
12:124997963 T C 1.375824 -3.6863e-05
12:124998180 G T 0.319698 5.0409e-05
12:124999505 A C 0.167118 -3.2576e-05
12:125000246 C T 0.075998 -4.9641e-06
12:125003996 C T 0.481233 -9.7369e-05
12:125005343 T C 0.397766 3.6392e-05
12:125006068 C T 1.275379 8.0499e-05
12:125020162 A G 0.622092 3.4951e-05
12:125022764 T G 0.136221 9.2329e-06
12:125024475 T C 0.158494 -2.7462e-05
12:125028111 A G 0.099637 5.4125e-06
12:125029250 T C 0.129181 -2.0352e-05
12:125031404 A G 0.390087 6.7876e-05
12:125033933 A G 0.141466 -3.6679e-05
12:125035814 A G 0.150291 -2.1428e-05
12:125036389 A G 0.143466 -2.3878e-05
12:125037791 G C 1.850656 2.1330e-05
12:125040226 T C 0.020273 -8.0850e-06
12:125043099 T C 0.254392 -4.8230e-05
12:125043714 T C 0.050330 -9.2800e-06
12:125046987 A G 0.208807 -2.8476e-05
12:125047455 A G 0.066520 6.8634e-06
12:125059111 A G 0.108287 1.7587e-06
12:125060293 T C 0.466471 8.2491e-05
12:125064259 G T 0.311752 6.8188e-05
12:125064554 T C 0.139100 3.7538e-06
12:125067249 G A 0.423126 5.6151e-05
12:125076433 A G 0.044497 -7.1544e-06
12:125077076 C T 1.096050 -5.9064e-05
12:125077213 G A 1.716039 9.8418e-06
12:125078167 A C 0.197982 -2.3071e-05
12:125080509 T C 0.048947 2.4803e-05
12:125081417 G A 0.070259 -2.3554e-05
12:125087673 T C 0.270368 -4.0267e-05
12:125088084 A G 1.964952 -7.8824e-06
12:125088748 A C 0.252528 1.3470e-04
12:125088836 C G 1.693967 3.6721e-05
12:125089580 T G 0.082999 2.2646e-05
12:125093422 A G 0.103850 1.4257e-05
12:125093883 A G 0.035207 -2.1172e-06
12:125094365 T C 0.117006 -2.4425e-05
12:125096584 A G 0.592798 5.2775e-06
12:125096843 A G 0.141752 -1.9486e-06
12:125097030 T C 0.687119 -1.6668e-05
12:125097357 A G 0.134413 1.7791e-05
12:125097434 T C 0.054897 -7.6650e-06
12:125097710 G A 0.636425 1.5655e-05
12:125105711 T C 0.136698 9.0061e-06
12:125108927 G A 0.147581 5.0783e-06
12:125110710 T C 1.002986 7.4415e-08
12:125118479 T C 0.793384 1.3801e-05
12:125123075 A C 1.525687 -2.2243e-05
12:125123596 C A 0.041277 8.5715e-06
12:125126319 T C 0.686856 3.0207e-06
12:125127812 T C 0.083580 -1.5312e-05
12:125135227 A G 1.008825 4.1300e-05
12:125138646 G A 0.792634 -3.3239e-05
12:125139585 T C 0.065465 -2.7199e-05
12:125141299 A G 0.110640 2.5320e-05
12:125143550 T C 0.058584 -7.8541e-06
12:125151003 C T 0.078958 -1.4808e-05
12:125153285 G T 0.162486 1.1155e-06
12:125153645 A G 0.763996 1.6729e-05
12:125154445 C T 0.087368 -3.1297e-05
12:125159653 T G 0.264859 1.1306e-05
12:125162035 A G 0.028927 -5.7111e-07
12:125162419 A G 0.128544 2.7610e-05
12:125163958 A G 0.336242 -2.8293e-06
12:125166046 G A 0.773172 -9.3681e-07
12:125169395 G A 1.914901 1.7893e-05
12:125173244 C T 0.115227 1.5362e-05
12:125178876 T C 0.048476 -1.7614e-05
12:125179033 A G 1.024240 4.0572e-05
12:125179779 A G 0.119339 -2.3292e-06
12:125185582 A C 0.777297 2.6968e-05
12:125186815 A G 0.084865 4.9956e-06
12:125191086 A G 0.036925 -2.0926e-05
12:125195074 C A 0.104090 -1.3539e-05
12:125195426 A C 0.209911 -5.5547e-06
12:125199071 C T 0.149052 -3.5826e-06
12:125200167 T C 0.083827 -1.4314e-05
12:125201051 G T 0.167011 9.7749e-07
12:125205728 A C 0.245602 2.2973e-05
12:125210629 C T 0.098569 1.2457e-05
12:125221983 T C 0.881927 1.3458e-05
12:125223786 T C 0.058918 6.6290e-06
12:125225187 C A 0.123289 -6.9321e-06
12:125229424 G T 0.053933 9.5993e-06
12:125238811 T C 0.918819 1.5609e-07
12:125239116 T C 0.030965 -1.4188e-05
12:125243574 A G 0.166712 -9.9143e-06
12:125243901 C G 0.096693 -9.6673e-06
12:125248881 G A 0.057523 2.1432e-05
12:125250432 C G 0.953776 -2.7870e-05
12:125250796 C A 0.048571 -8.4125e-07
12:125254636 G T 0.085336 3.1628e-05
12:125258607 G C 0.149376 3.4265e-05
12:125261593 T C 1.379505 1.8125e-05
12:125264018 G A 1.894559 1.6760e-05
12:125266242 T C 0.111179 -1.9783e-05
12:125272763 T A 0.078893 1.6906e-05
12:125275819 T C 0.021335 -1.4506e-05
12:125276231 G A 1.879775 -2.8397e-05
12:125284748 G A 1.028745 9.4982e-06
12:125286728 G A 0.941640 7.7012e-06
12:125293557 A G 0.134958 -4.1549e-06
12:125295028 T C 0.093743 7.2078e-06
12:125299542 T C 0.022188 -9.1135e-06
12:125300472 T G 0.595466 5.8393e-06
12:125303896 A G 0.124296 -9.6320e-06
12:125304228 T C 0.074498 -6.3395e-06
12:125312425 C G 0.281731 9.3488e-06
12:125313338 A G 0.225238 -2.9639e-05
12:125314780 T C 0.043231 -6.3664e-06
12:125315961 A C 0.056140 -4.1319e-06
12:125315989 G T 1.173746 -4.9634e-05
12:125317230 A G 1.963744 -4.9508e-05
12:125317247 G A 0.345852 -4.5369e-05
12:125317441 C T 0.721849 9.5705e-06
12:125318145 C T 0.042517 9.9219e-06
12:125321531 A G 0.439732 1.5003e-05
12:125323240 A G 0.862633 -3.0799e-05
12:125326329 T C 0.169211 1.1493e-05
12:125327352 G A 0.707795 3.6741e-06
12:125328779 A G 0.231758 6.4162e-05
12:125335253 A C 1.172084 3.0001e-05
12:125335373 C T 0.287583 1.7415e-06
12:125338529 T C 1.440809 4.4665e-07
12:125341870 T C 0.811710 4.2096e-06
12:125342972 G A 0.040612 -1.9953e-06
12:125344465 T C 0.196519 -3.8393e-06
12:125350975 G A 0.719269 2.8606e-05
12:125358296 G T 0.490389 -1.4524e-05
12:125359899 G C 1.917790 7.5559e-06
12:125363498 T C 0.136318 -2.2712e-05
12:125380146 T C 0.047155 1.2883e-05
12:125380232 A G 1.752029 -7.6885e-05
12:125385507 A G 1.071535 3.1874e-05
12:125386554 T C 0.352046 6.3864e-06
12:125394408 A G 0.067763 -1.1286e-05
12:125395622 T C 0.021779 4.6803e-06
12:125400044 T C 0.204033 1.5684e-05
12:125406284 G A 0.044163 -2.6331e-05
12:125410049 A G 0.414670 2.6964e-06
12:125412478 G A 1.557802 4.9354e-05
12:125413422 C A 1.654248 -7.0249e-06
12:125415019 A G 0.719119 -2.4642e-05
12:125420170 T G 0.083726 1.9101e-05
12:125420380 C T 0.158851 -2.1271e-05
12:125420953 G A 0.393728 8.1830e-05
12:125422182 G A 0.129960 -2.7409e-05
12:125426470 T C 1.335690 3.0865e-05
12:125427995 A G 0.085946 7.1737e-05
12:125430885 C G 0.257745 6.2806e-05
12:125434500 A G 0.028420 -4.3103e-05
12:125434509 A G 0.056549 -7.6034e-06
12:125434580 T C 1.155433 6.1516e-06
12:125437142 T C 0.621482 2.9230e-05
12:125437207 A G 0.049015 -1.1041e-05
12:125438516 C T 1.159182 5.3326e-06
12:125440433 C T 0.365915 2.3480e-05
12:125440950 C T 0.135799 -9.7526e-06
12:125446436 G A 0.686596 3.0144e-05
12:125451487 T C 0.466312 -2.0621e-05
12:125451767 A G 0.200034 -3.5999e-05
12:125452201 T C 0.318659 4.5965e-05
12:125452305 G A 0.051381 4.0948e-05
12:125452763 C T 1.872877 2.8004e-05
12:125453115 T C 0.302511 -2.8284e-05
12:125453437 A G 0.076631 2.3820e-05
12:125453737 G A 0.050525 2.4245e-05
12:125456667 A G 0.253272 5.1030e-05
12:125457151 C T 0.467522 2.3377e-05
12:125458997 T C 1.197174 5.8674e-06
12:125459817 C A 1.291384 -9.5198e-06
12:125461976 T C 0.065832 -7.7817e-06
12:125462472 C T 0.093821 -7.3594e-06
12:125464279 T C 0.051962 1.7194e-05
12:125467158 T C 0.675343 2.2839e-05
12:125468695 A G 0.023597 -6.9974e-06
12:125470418 T C 0.114617 1.3865e-06
12:125479873 T G 0.052297 2.0785e-05
12:125481647 G C 0.114620 2.9666e-06
12:125484462 G A 1.447901 -3.7477e-06
12:125490610 A G 0.055465 2.5331e-05
12:125493456 G A 0.269877 -2.1242e-05
12:125497055 A G 0.026197 9.1884e-06
12:125498369 T C 0.541858 4.8749e-06
12:125499000 T C 0.343830 7.8187e-06
12:125500250 C T 0.657617 -1.5077e-05
12:125502754 A G 0.443756 -2.5297e-05
12:125503730 G A 0.168225 -6.5070e-06
12:125509010 G A 0.782744 -2.9699e-05
12:125510104 A G 0.798723 -3.5647e-05
12:125510427 G A 0.073979 -2.3895e-05
12:125521320 T G 1.002217 1.9461e-05
12:125526634 C T 0.089802 -4.9620e-06
12:125526927 A G 1.527447 3.5065e-06
12:125527599 C G 1.246215 2.7462e-05
12:125535060 G A 0.153122 -2.1663e-06
12:125555462 A G 0.263357 3.2007e-05
12:125558543 A G 0.032634 -2.0908e-05
12:125561151 G A 0.257245 -3.1891e-05
12:125573275 C T 0.188349 1.4585e-05
12:125579680 G A 1.012113 1.1386e-05
12:125580134 T C 0.313508 -1.9478e-05
12:125581221 A G 0.056896 3.5150e-05
12:125585692 A C 0.118531 1.9802e-05
12:125586888 A G 0.294523 -1.0724e-05
12:125589226 C G 0.046110 -1.0654e-05
12:125591240 A G 0.036133 -1.9918e-05
12:125594245 A G 0.570811 2.1605e-05
12:125597852 T C 0.081009 -2.2428e-05
12:125604432 T G 0.074735 7.6880e-05
12:125606180 T C 0.648535 1.0887e-05
12:125621013 T C 0.070814 -2.5254e-05
12:125623061 A C 0.049843 3.1514e-05
12:125624320 T G 0.479103 2.4638e-05
12:125626785 C G 0.038914 2.9782e-05
12:125629609 C T 0.161373 2.9640e-05
12:125647105 G A 0.035685 3.9351e-05
12:125651697 C T 0.927985 -5.6015e-05
12:125652226 G A 1.070808 -4.3032e-05
12:125656402 G A 0.423175 -7.0112e-06
12:125658217 A G 0.050693 2.5555e-05
12:125674429 C T 1.562177 1.5015e-05
12:125680922 G T 0.559519 1.4949e-05
12:125694423 G A 0.090055 2.6920e-05
12:125694775 A G 0.694386 1.5742e-05
12:125701084 A T 0.812755 1.3927e-05
12:125704267 T G 0.292588 -2.5524e-06
12:125705093 T C 0.331460 -7.7626e-06
12:125705219 G A 0.084122 1.7590e-05
12:125709969 T C 0.103896 -7.7533e-05
12:125711302 C T 0.181442 -1.4081e-05
12:125713890 C T 0.105723 -3.4589e-05
12:125724864 C T 0.056098 -1.6395e-05
12:125735113 G A 0.044370 -2.5886e-05
12:125740651 G T 0.653099 -1.0328e-05
12:125741193 A G 0.335563 -9.4329e-06
12:125746249 C T 0.087952 -8.1466e-05
12:125749652 T G 0.065205 -3.2160e-05
12:125750969 T C 1.644689 2.7854e-06
12:125753765 C A 0.969888 -3.0603e-05
12:125755482 A G 0.058340 -2.1654e-05
12:125758826 A G 0.020488 -2.3638e-05
12:125759099 G A 0.260750 1.7618e-05
12:125760992 T C 0.651106 -2.2959e-05
12:125768655 G A 0.155598 -5.8192e-05
12:125769118 C G 0.188686 -6.4673e-05
12:125778566 C T 0.614905 -3.1876e-05
12:125779838 T C 0.034205 5.7433e-05
12:125783743 C G 1.589302 -5.9994e-06
12:125784544 C G 0.029975 -1.0842e-05
12:125791339 G A 0.738825 2.5846e-05
12:125794358 A G 0.395708 1.5465e-05
12:125795991 C T 1.564764 4.3454e-05
12:125796696 A G 0.197259 -6.2343e-05
12:125797855 T C 0.226886 -1.7226e-05
12:125798431 T C 0.075816 -6.1795e-06
12:125799587 T C 0.107869 4.8701e-05
12:125800244 A G 1.232492 -1.9981e-06
12:125802173 A G 0.305465 -3.4570e-05
12:125805770 G A 0.340565 5.8898e-06
12:125807338 C T 0.047068 2.2426e-05
12:125808881 T G 0.079601 7.4757e-06
12:125811056 G A 1.138506 -2.6103e-05
12:125811518 G A 0.400944 -9.5368e-06
12:125812553 T C 0.046597 2.1806e-05
12:125819343 C G 0.817176 -4.8256e-05
12:125823040 A C 0.125143 -9.3163e-06
12:125824051 A C 1.692909 -2.6867e-05
12:125824669 A G 0.058087 -3.1991e-05
12:125825114 A G 1.414700 -2.5399e-06
12:125829588 T C 0.068899 -5.0378e-05
12:125833453 A G 0.117301 1.3840e-05
12:125833964 T C 0.616509 -3.9313e-05
12:125834800 A G 0.040264 2.1192e-05
12:125836809 T C 0.127003 -4.3961e-05
12:125839189 A G 0.916326 2.2663e-05
12:125839335 C A 0.058386 1.0912e-05
12:125839574 G A 1.723345 -1.5537e-05
12:125841442 T C 0.081792 5.1776e-06
12:125844195 A G 0.106184 -8.5474e-06
12:125846039 A G 0.110498 -2.1094e-05
12:125847003 G A 1.887779 -1.9490e-05
12:125848080 C T 0.495511 1.5388e-05
12:125865930 G A 0.053787 -3.2061e-05
12:125871456 C A 0.187339 4.0584e-05
12:125876932 A C 0.814598 -2.8230e-05
12:125878656 T C 0.066468 -4.0407e-06
12:125880278 T G 0.031465 -1.6247e-05
12:125883235 G A 0.917751 -3.2432e-05
12:125889344 C T 0.114620 -2.1388e-05
12:125889956 G A 0.269663 6.3375e-05
12:125890896 C T 0.039979 -9.8324e-06
12:125890965 C A 0.140132 -2.3728e-05
12:125890998 T G 0.037067 -1.0990e-05
12:125891071 C T 0.402310 1.8221e-05
12:125891403 G T 1.000945 -3.6323e-05
12:125892835 A G 0.377876 -1.5376e-05
12:125896135 C G 0.390184 -7.3838e-06
12:125896922 T C 0.673827 -4.3173e-05
12:125897163 G A 0.187648 -9.1019e-06
12:125897715 G A 0.619229 3.7108e-06
12:125900914 C T 0.799324 1.8694e-06
12:125903177 G A 0.139905 1.7682e-05
12:125908797 T C 1.636461 -2.3555e-07
12:125909881 A G 0.266606 -4.5096e-06
12:125914525 G A 1.672340 8.7700e-06
12:125916758 T G 0.536499 3.8152e-05
12:125916796 T C 0.049340 9.3095e-06
12:125921258 C A 0.225410 -6.7528e-06
12:125921617 A G 0.879768 5.6734e-05
12:125925546 C T 0.093571 1.2782e-05
12:125927566 C T 0.260594 7.1658e-05
12:125934833 T C 0.030326 -5.5599e-05
12:125950020 T A 0.130735 4.9270e-06
12:125950310 C A 0.038684 1.1799e-05
12:125953359 A G 0.174875 -9.1662e-06
12:125956376 G C 0.092707 -1.7432e-05
12:125959240 A G 0.035253 5.9534e-06
12:125970158 T C 0.056552 8.8068e-06
12:125970468 T G 0.920276 4.3059e-05
12:125970800 T A 0.253820 4.9508e-05
12:125971367 A G 0.595278 -1.3411e-06
12:125981713 C G 0.988737 -2.7156e-05
12:125983860 A G 0.856833 -3.5180e-05
12:125985184 A G 0.024240 -3.6016e-05
12:125986360 A G 0.178219 3.9022e-05
12:125988202 G T 1.062154 -2.7798e-05
12:125989651 T C 0.024409 -4.0988e-05
12:125991742 C T 0.140265 2.1868e-05
12:125997053 G A 0.234566 1.6256e-05
12:126002644 A G 0.236082 2.5813e-05
12:126003934 C T 1.420351 9.4394e-05
12:126004237 G A 0.097722 1.5972e-05
12:126004736 T C 0.069285 1.6791e-05
12:126008058 A C 0.544689 9.3368e-06
12:126015418 T C 1.011912 2.5018e-05
12:126016789 G T 0.030686 -1.6269e-05
12:126017498 A G 0.790453 1.0111e-05
12:126018276 A C 1.171915 7.0805e-06
12:126020044 A G 1.096862 3.4014e-05
12:126021176 A G 0.651729 2.8418e-05
12:126022738 A G 0.039223 -1.3715e-05
12:126025844 A G 0.170078 -4.8338e-05
12:126027121 T C 0.258306 -4.1531e-06
12:126029873 G T 0.174093 2.4687e-05
12:126030177 C A 0.220499 1.4160e-05
12:126037136 C G 0.028044 1.7268e-06
12:126039433 C T 0.714419 -3.0778e-06
12:126041154 G A 0.079146 3.4190e-06
12:126047624 A G 0.042293 3.8922e-06
12:126053127 A G 1.802167 -2.2725e-05
12:126060024 C T 0.097125 2.5532e-05
12:126061141 G A 0.322005 4.2918e-06
12:126069811 G C 0.084073 2.3510e-05
12:126069989 A G 0.039576 1.6362e-05
12:126071537 C A 0.154618 -8.3256e-06
12:126071955 A G 0.035694 2.0241e-05
12:126072614 G T 1.335592 -1.9477e-05
12:126072691 G A 0.071226 -1.5875e-05
12:126073471 C T 0.039408 7.7958e-06
12:126075650 T G 0.058506 1.9154e-05
12:126077294 A G 0.050242 5.3569e-07
12:126082041 T G 0.683938 -6.5378e-06
12:126089768 A C 0.047918 -4.2273e-05
12:126091414 G A 0.034208 -4.1912e-05
12:126091856 G A 0.033581 -4.3371e-05
12:126094048 T G 0.267573 -3.2454e-06
12:126099546 C T 0.268290 -1.8320e-07
12:126099915 T C 0.024951 -5.2149e-05
12:126103047 C A 0.023717 3.3429e-05
12:126104471 G A 0.301524 9.8463e-07
12:126120958 G A 0.059038 -1.7484e-07
12:126124003 C A 0.065520 -4.0989e-06
12:126126516 A G 0.104038 -3.1631e-07
12:126126584 A G 0.124072 1.3704e-05
12:126127767 G A 0.806335 3.9259e-05
12:126137060 T C 0.493635 5.2361e-05
12:126144115 G A 0.975257 -1.5603e-05
12:126145149 A C 0.043004 -2.6228e-06
12:126146314 T C 0.313751 3.7353e-06
12:126149340 C T 0.045312 -3.4044e-05
12:126159004 A C 1.801901 1.1285e-05
12:126160696 G A 0.122101 -1.4071e-06
12:126166902 T C 0.158903 2.7940e-06
12:126185796 G T 0.101747 -5.5380e-07
12:126186579 T C 0.246137 2.3817e-05
12:126187364 C T 0.972524 -8.2056e-06
12:126198594 A G 0.027615 3.1229e-05
12:126208723 T C 0.129651 2.0516e-05
12:126211261 T C 1.244031 2.9739e-06
12:126213696 A C 0.069100 -2.9054e-05
12:126219987 G A 0.115396 -1.6531e-05
12:126232227 C T 0.280443 -1.5882e-06
12:126236537 T C 0.044656 -3.5419e-05
12:126240938 A G 0.239802 -4.1300e-06
12:126243753 T C 0.035717 2.0278e-05
12:126250558 G T 0.082885 1.4780e-05
12:126259646 A G 0.071557 -3.5064e-06
12:126267331 G C 0.094577 5.2056e-06
12:126267448 C T 0.034805 -1.8709e-05
12:126267679 A C 0.188336 5.2450e-06
12:126279066 C A 0.068795 -6.4609e-06
12:126280712 C T 0.101069 -3.3504e-05
12:126284780 C T 0.056919 -2.0572e-05
12:126291341 G A 0.136143 -2.7846e-05
12:126295171 A G 0.959203 -3.4143e-06
12:126295615 T C 0.030326 2.2980e-05
12:126296181 T C 0.748322 2.6032e-05
12:126296499 C T 0.060012 1.3006e-05
12:126296655 G A 0.142784 -4.9402e-06
12:126296990 T G 0.771351 -1.9622e-05
12:126301003 T C 1.082584 -1.7841e-05
12:126312505 T G 0.090208 -9.2962e-07
12:126316870 A G 0.069104 1.3496e-05
12:126317625 G A 0.146108 2.2374e-05
12:126317736 T C 0.793689 -3.8975e-07
12:126318942 G A 1.914122 2.6391e-05
12:126321887 T C 0.288736 -2.0901e-05
12:126328589 A G 0.070538 -7.5894e-05
12:126329104 G A 0.076092 1.3654e-06
12:126335086 T C 0.024889 -1.9773e-05
12:126337079 C T 1.178644 -2.0732e-05
12:126340300 G A 0.214014 -1.3264e-06
12:126344850 C T 0.145075 2.5854e-06
12:126351003 T C 0.239769 3.5644e-06
12:126354207 C T 0.721401 1.1607e-05
12:126355028 T C 0.139856 -1.9260e-05
12:126355477 G A 0.746972 1.1962e-05
12:126355699 A G 0.897331 5.7433e-05
12:126356055 A G 0.195587 9.9386e-05
12:126357708 A G 0.082580 -2.8828e-05
12:126363081 T C 1.149237 3.6973e-06
12:126373115 T C 1.871355 -2.3932e-05
12:126375680 A G 0.182510 6.3581e-06
12:126382588 T C 0.061469 -7.3022e-06
12:126385172 A C 0.696837 4.0954e-05
12:126387583 C T 0.079851 -2.1068e-05
12:126395907 T C 0.198440 2.8369e-07
12:126396075 G A 0.029472 -2.9475e-06
12:126399570 C A 1.245307 3.1549e-05
12:126406254 G A 0.216178 2.8179e-07
12:126407863 A G 0.043887 -4.0078e-05
12:126408585 C T 0.026824 3.5110e-06
12:126416983 T C 0.023477 -1.3357e-05
12:126418132 A C 0.823002 3.4244e-05
12:126425519 T G 0.037833 -1.3462e-05
12:126432917 T C 0.477815 -2.1720e-05
12:126433410 C T 0.179702 -1.4748e-05
12:126433670 C T 0.208031 -1.9586e-05
12:126443142 A G 0.122215 -1.1685e-05
12:126443752 G A 0.413463 4.5602e-05
12:126444520 C T 0.322879 -7.8277e-05
12:126445781 A G 0.126149 5.7110e-05
12:126447968 G T 0.731840 -4.9118e-06
12:126448257 C T 0.114214 6.7862e-05
12:126450254 T G 1.087845 1.7305e-05
12:126450670 C A 0.426203 -3.6225e-05
12:126451511 A G 0.024905 -7.4274e-07
12:126452828 T C 0.175502 1.2707e-05
12:126453425 G A 0.122348 -9.5277e-06
12:126453609 C G 0.673022 -5.9120e-05
12:126453648 C T 1.630502 3.0062e-06
12:126458465 T C 0.130375 -2.7245e-05
12:126460866 C G 0.331486 1.4621e-05
12:126461018 C T 0.048908 -3.2203e-05
12:126462568 A C 0.117580 -1.0050e-05
12:126463562 C T 0.126078 -3.4176e-06
12:126464397 C A 0.062625 2.5718e-05
12:126465682 A G 0.049405 1.0991e-05
12:126467243 C T 0.317283 -1.4168e-05
12:126468191 G A 0.833337 -2.1542e-05
12:126469109 C T 0.722242 -1.5160e-05
12:126470564 A G 0.113322 -1.6587e-05
12:126476923 G A 0.077342 2.4207e-05
12:126481108 A G 0.444256 -1.6905e-05
12:126482572 C T 0.083200 -1.8244e-05
12:126493486 C T 0.119420 -7.4045e-06
12:126494747 A G 0.348712 -3.3588e-06
12:126495306 C T 0.031812 -3.4361e-05
12:126498556 A G 1.228876 -7.4157e-05
12:126501143 A G 0.565936 -5.0732e-05
12:126503077 T C 0.181305 -3.6070e-05
12:126503240 T C 0.039460 -1.9435e-06
12:126506289 C T 0.030933 -5.7593e-05
12:126506340 T C 0.309275 2.7766e-05
12:126512583 C T 0.052102 3.8845e-06
12:126517123 T C 0.033296 -1.3431e-05
12:126517882 T C 0.698086 -3.2701e-05
12:126535272 T C 1.426515 -4.0137e-05
12:126537315 T C 0.039395 5.3461e-05
12:126543545 G A 0.482330 7.2317e-06
12:126543709 T C 0.244755 -2.9216e-05
12:126544440 C T 1.525798 -3.6097e-05
12:126544562 G A 0.596223 -1.1774e-05
12:126555279 T C 0.087209 1.1613e-04
12:126562303 T C 1.336018 -5.6292e-05
12:126570286 A G 0.161055 -1.8479e-05
12:126572150 T G 0.046990 -9.1733e-06
12:126573161 G A 0.389314 2.0912e-05
12:126580130 G A 0.047522 1.0349e-05
12:126583752 G T 0.383562 1.7871e-05
12:126584914 T C 0.548431 -3.1957e-05
12:126588991 T C 0.182295 3.4021e-05
12:126591949 T C 1.152129 -5.4174e-05
12:126592235 T G 1.148587 -3.2600e-05
12:126601301 T C 0.461787 8.6505e-07
12:126619219 A G 0.123627 1.1890e-05
12:126623333 G A 0.058493 1.4076e-05
12:126624466 A G 0.052332 -2.0536e-05
12:126626389 T G 0.372137 -1.0974e-05
12:126627130 A G 0.027963 7.6939e-06
12:126627630 G A 0.861614 -8.8969e-06
12:126632024 C T 0.145757 -5.3649e-05
12:126652163 C G 0.166459 -2.2748e-05
12:126658055 T C 0.381586 -2.6255e-05
12:126659902 T C 0.047386 1.4804e-05
12:126661618 G T 0.681627 4.5476e-05
12:126665802 A G 0.310828 1.7212e-05
12:126668003 T C 0.855398 -2.1513e-05
12:126668541 C T 0.389252 7.3995e-06
12:126670089 G C 0.035454 -4.6659e-05
12:126680230 G A 0.493810 2.2654e-06
12:126684171 G T 0.032212 1.3016e-05
12:126685982 G C 0.120417 2.6424e-05
12:126691312 A G 0.994927 -2.9037e-05
12:126703865 T G 0.037963 5.3674e-05
12:126711747 C G 0.581723 -2.2232e-05
12:126714387 T G 0.037749 3.6361e-05
12:126714865 T C 0.043617 7.5282e-06
12:126717318 G A 0.640168 -2.2073e-05
12:126723936 T C 0.063190 9.6090e-07
12:126728482 G A 0.571791 -9.4954e-06
12:126730138 C T 0.031179 2.8277e-06
12:126734199 T C 1.096888 -4.7010e-05
12:126734282 A G 0.050713 2.7505e-07
12:126744510 G A 0.054049 2.3640e-06
12:126745724 T G 0.633270 -3.1165e-05
12:126748305 C A 0.080363 4.7578e-05
12:126757130 T C 0.021546 2.9358e-05
12:126758522 C A 0.868625 -1.5956e-05
12:126760496 T G 0.866476 -1.6300e-05
12:126768300 A G 0.431708 -1.0220e-05
12:126781264 G A 0.387331 -1.7599e-05
12:126796885 G A 0.504463 -2.6340e-06
12:126802050 C T 0.741009 -5.2770e-05
12:126803628 T C 0.043789 4.7035e-07
12:126812855 T C 0.068269 8.9030e-06
12:126817263 G A 0.054160 1.2839e-06
12:126823501 A G 0.025934 -3.9874e-06
12:126823679 T C 0.452783 -1.3469e-05
12:126828075 A G 1.184941 -8.2767e-05
12:126836438 G A 0.036386 -3.3575e-06
12:126839926 A C 0.020949 1.8492e-05
12:126847838 G A 0.877986 -5.1541e-05
12:126849733 C T 0.021614 1.2236e-05
12:126855904 T C 0.068799 -1.1746e-05
12:126859069 C T 1.854295 -4.2772e-05
12:126864863 A G 0.153732 -1.3151e-05
12:126871835 G A 0.413603 -1.8293e-05
12:126885322 C A 0.028274 -1.6688e-05
12:126894824 C T 0.454909 -2.2791e-05
12:126898681 G A 0.083541 -5.1947e-05
12:126901970 T C 0.037914 2.5701e-05
12:126902073 G A 0.029501 -1.4978e-05
12:126902167 C T 0.986971 6.8442e-06
12:126906072 A G 0.999017 1.9729e-06
12:126912244 C T 0.100981 -3.8088e-05
12:126913667 G C 0.029573 5.7352e-06
12:126916564 T C 0.076530 -1.1661e-05
12:126922339 G T 0.047334 -1.8192e-05
12:126926110 C A 0.119956 2.6115e-05
12:126933024 A G 0.038804 3.6923e-05
12:126936552 T C 1.031270 -9.5591e-06
12:126944448 T C 1.462238 -3.8905e-05
12:126950730 T C 0.053118 2.0488e-06
12:126951500 A G 0.930780 1.6628e-06
12:126955433 A G 1.192614 -7.3270e-06
12:126963113 G T 0.272893 -1.7947e-07
12:126967956 G A 1.857080 -2.4190e-05
12:126972239 C T 0.177284 1.9102e-05
12:126978701 T C 0.061197 -3.8761e-05
12:126980851 A G 0.043228 -8.6257e-06
12:126983683 C T 0.041680 -2.2689e-05
12:126987437 C A 0.298749 1.0249e-05
12:126988533 T C 0.108959 4.4626e-05
12:127000890 G T 0.031248 -4.9967e-05
12:127009430 C T 0.037259 6.7913e-05
12:127013494 G A 0.049677 -1.3229e-05
12:127021511 T G 1.801823 -1.0361e-05
12:127022864 C G 0.033828 -1.0948e-05
12:127023231 G A 0.071022 -3.3749e-05
12:127028706 T C 0.033838 7.9252e-06
12:127032717 C T 0.081061 -1.8806e-05
12:127033687 G A 0.081340 -1.9757e-05
12:127036550 C T 0.423733 2.9084e-05
12:127036597 A G 0.139684 -1.3668e-05
12:127041027 T C 0.117135 3.0274e-05
12:127044772 C T 0.267914 2.6670e-06
12:127045967 C G 0.082441 -1.9653e-06
12:127046723 C T 0.075271 -3.0864e-06
12:127046794 T C 1.187012 -9.9596e-06
12:127048361 T C 0.081925 -6.0136e-06
12:127048606 A C 0.188203 1.2715e-05
12:127056023 T C 0.057558 1.2633e-05
12:127057377 A G 1.976529 1.4266e-06
12:127061057 C T 0.178994 -9.4283e-06
12:127061502 G A 0.672155 -1.9876e-05
12:127062272 C T 0.113620 4.1820e-05
12:127063056 G A 0.197632 -1.0160e-05
12:127064694 A G 0.083048 -1.8986e-05
12:127065984 C T 0.191598 5.9767e-06
12:127066444 C T 0.046967 5.8856e-06
12:127069059 G A 1.443451 -1.8580e-05
12:127072009 G T 0.248299 1.9268e-06
12:127072044 G A 0.184113 -4.4660e-07
12:127073013 A G 0.066137 -3.5088e-05
12:127073938 A G 0.157588 -5.1362e-06
12:127081622 A G 0.191504 -1.6700e-05
12:127082370 T C 1.489432 1.1571e-06
12:127087230 T C 1.727289 7.8960e-06
12:127087434 T C 0.055416 -6.0888e-08
12:127093438 T C 0.384400 4.0166e-05
12:127094951 A G 0.084567 5.5748e-06
12:127096227 G C 0.206642 2.7980e-05
12:127099827 C T 0.040722 7.0577e-06
12:127102038 C A 0.072632 6.7966e-07
12:127120249 A C 1.908302 7.0709e-06
12:127121654 G A 0.032315 1.4927e-05
12:127133172 A G 1.502152 -2.8676e-05
12:127142642 T C 0.046178 1.0069e-05
12:127144291 G A 1.535191 -4.1344e-05
12:127145455 C T 0.028605 8.9943e-06
12:127148471 T C 0.042209 6.6972e-06
12:127151585 T C 0.070587 -1.6157e-05
12:127154188 T C 1.627120 -8.6999e-05
12:127156445 G A 0.039070 3.6256e-05
12:127157334 G C 1.534886 -3.5012e-05
12:127163319 A G 0.074521 -5.8598e-06
12:127164525 G A 0.128694 -1.8205e-05
12:127169850 G T 0.360754 -1.2330e-05
12:127173299 A G 0.399496 3.4311e-05
12:127173378 A G 0.026087 -5.0995e-06
12:127179279 C T 1.710463 8.6550e-06
12:127180300 C T 1.751600 1.3078e-05
12:127180664 A G 0.484514 7.1119e-05
12:127186172 G A 0.041076 8.5852e-06
12:127187102 G C 0.053589 -2.6183e-05
12:127187739 A G 0.234816 1.3079e-05
12:127188982 G A 0.075647 -2.4176e-05
12:127191520 C T 0.243985 3.1559e-06
12:127195888 A G 1.785162 1.1300e-06
12:127206074 T C 0.258037 1.3809e-05
12:127210413 T C 0.158104 -2.0111e-06
12:127210808 A C 0.309113 -1.0465e-05
12:127219380 A G 0.045026 -2.2207e-05
12:127223042 C T 0.198369 1.6827e-06
12:127227043 T C 0.124922 8.0982e-06
12:127229254 G A 0.944584 7.1637e-06
12:127229764 T C 0.085631 3.1321e-05
12:127231809 C T 0.023273 -8.3843e-06
12:127231835 T C 1.187988 8.1511e-07
12:127232755 T G 0.025713 1.6599e-05
12:127235220 T C 0.734206 3.5285e-06
12:127236620 C A 0.052053 2.6556e-06
12:127236961 A G 0.043059 -5.5332e-06
12:127240418 C A 0.428439 8.9406e-06
12:127241044 T C 0.069542 -4.6859e-05
12:127242260 T C 0.833781 -5.0826e-06
12:127249761 A G 0.051544 5.5670e-06
12:127251167 G A 0.045653 -1.4739e-05
12:127258218 T C 0.798704 -2.7194e-05
12:127261381 A G 0.061216 -5.8673e-06
12:127262532 G A 0.432123 1.4018e-05
12:127264886 T C 0.542988 -1.4975e-05
12:127271306 G T 0.209375 2.4167e-06
12:127272950 T C 0.187554 -4.0164e-05
12:127276138 C T 0.766628 -3.1811e-05
12:127292957 T G 0.584434 2.2050e-05
12:127294543 A G 0.048486 -6.2705e-05
12:127295461 A G 0.352136 -2.9913e-05
12:127296958 G T 0.082937 3.3883e-05
12:127298672 G A 0.152888 -2.8089e-05
12:127299054 G A 0.043033 2.1180e-05
12:127303364 A G 0.025343 2.4278e-06
12:127307651 C T 0.847651 -1.3332e-06
12:127319070 C T 0.050924 6.2550e-06
12:127322918 G T 0.910133 2.0594e-05
12:127326950 T C 0.072005 -4.2218e-05
12:127329167 T C 1.801898 1.4170e-06
12:127335883 A G 0.146530 -2.0374e-05
12:127345293 C T 1.117366 -2.0887e-06
12:127359842 C T 0.820714 -1.4814e-06
12:127362605 A G 0.159036 2.8902e-05
12:127371754 T C 1.848592 -3.7891e-05
12:127374214 C T 0.048408 -2.4868e-05
12:127374845 A G 0.028820 -1.8301e-05
12:127377957 G A 0.071028 -2.7787e-05
12:127383709 C T 1.092551 3.6855e-05
12:127383997 A G 0.027398 3.3806e-05
12:127388215 T G 1.954604 2.5609e-05
12:127391909 T G 1.414807 -6.4208e-07
12:127400523 C T 0.131768 -7.5906e-07
12:127431701 A G 1.026346 4.3177e-05
12:127432140 A G 1.781144 -4.2595e-05
12:127434664 T G 0.116369 4.5922e-06
12:127436939 A G 1.490331 -5.9232e-05
12:127438703 A G 0.050723 1.2175e-05
12:127442537 G C 0.092805 -2.1362e-05
12:127446419 C T 0.748225 4.5820e-05
12:127449749 G T 0.105236 -4.9208e-06
12:127453025 G T 0.061304 2.6464e-05
12:127453073 A C 0.038801 1.0190e-05
12:127454205 A G 0.042550 1.7649e-05
12:127458578 C A 0.020702 2.5076e-05
12:127483623 T G 0.433327 3.8685e-05
12:127484374 T C 0.098086 -1.8423e-06
12:127488640 T G 0.326205 4.4102e-05
12:127496422 C T 0.026272 -3.9340e-05
12:127497156 C G 0.034377 7.5878e-07
12:127497533 A G 0.024613 1.9594e-05
12:127498240 T C 0.921951 -1.6045e-05
12:127500351 G A 0.121774 -2.1947e-06
12:127506552 T C 0.048580 1.3688e-05
12:127510795 C T 0.571499 5.3915e-05
12:127514948 T G 1.148114 -3.5994e-05
12:127517914 C T 1.442026 -2.6114e-05
12:127518285 G A 0.055948 3.0927e-05
12:127518408 A C 1.476552 -1.7258e-05
12:127518866 G A 1.252353 -1.1779e-04
12:127519066 T C 0.590273 4.2125e-05
12:127523330 C T 0.059950 -1.6451e-05
12:127525761 T C 0.215903 3.4465e-05
12:127526251 C T 1.859693 -2.0775e-05
12:127527070 G T 0.178170 1.1129e-05
12:127531431 T C 0.072311 -1.3842e-05
12:127538439 C T 0.056406 -2.1255e-05
12:127540041 G C 0.109258 4.6162e-06
12:127542184 A G 0.048872 -2.3138e-06
12:127542628 A G 0.201553 -3.6117e-05
12:127544832 C T 0.144430 -7.2543e-05
12:127545209 G A 1.002532 1.3491e-05
12:127546002 A G 1.881213 -8.8503e-06
12:127546361 A G 0.711868 -5.0044e-05
12:127552492 G C 0.053433 -3.1866e-05
12:127554891 A G 1.590302 -1.7073e-05
12:127557539 A C 0.043348 9.5814e-06
12:127561203 C T 0.048243 1.6201e-05
12:127564610 G A 0.227354 -2.3162e-05
12:127577227 A G 0.825365 -2.5105e-05
12:127578575 T C 0.193357 4.8283e-05
12:127578794 G A 0.448093 6.1895e-07
12:127589556 C G 0.053345 1.1843e-05
12:127594012 C T 1.296039 -2.4158e-05
12:127594537 G A 0.280063 -2.4680e-05
12:127605154 G A 1.282371 -2.4596e-05
12:127606132 C T 0.268229 -3.1644e-05
12:127613815 A C 1.771659 -3.5372e-06
12:127629464 C T 0.220148 5.0307e-05
12:127637420 G T 0.817176 -4.4402e-05
12:127646234 C T 1.870738 -1.7658e-06
12:127646873 T C 0.079886 -2.6290e-05
12:127647243 G A 0.206194 2.6354e-05
12:127651099 C T 0.215766 1.5214e-05
12:127653200 G A 0.241817 -1.7742e-05
12:127653229 A C 0.269712 -1.9272e-05
12:127654570 C A 1.173142 -3.0534e-05
12:127659172 A G 0.063998 -2.6902e-06
12:127661932 T C 0.792686 -1.1222e-05
12:127662720 T C 0.027346 -1.2044e-05
12:127662786 T C 0.075092 3.0245e-06
12:127667680 C T 0.023159 3.2532e-06
12:127668855 T C 0.403375 2.1170e-05
12:127669780 A G 0.026022 9.5003e-06
12:127674515 C T 0.028709 -1.1829e-05
12:127676374 T C 0.071009 -3.7561e-05
12:127684985 G A 0.516573 6.8467e-06
12:127685246 T G 0.484758 1.8750e-05
12:127686934 A G 0.051599 -1.4278e-04
12:127687329 G C 1.166771 8.1114e-05
12:127687881 C A 0.067559 -3.9543e-06
12:127687936 T C 0.288632 -2.2221e-05
12:127688917 T C 0.677998 4.4615e-05
12:127691003 C T 0.023068 -1.1210e-05
12:127691453 G A 1.054777 -2.9575e-05
12:127691532 G C 0.937420 -4.2368e-05
12:127691856 G A 0.062628 -3.6974e-05
12:127706041 T C 0.758962 1.6920e-05
12:127709027 G A 0.495258 -4.3620e-05
12:127709086 A C 0.473537 1.9772e-05
12:127711416 C G 1.803978 1.2941e-05
12:127711720 G C 0.040550 6.2963e-06
12:127712369 C T 0.527142 -2.6296e-05
12:127715831 C A 0.028109 2.8420e-05
12:127721613 A C 0.043987 2.1151e-05
12:127723651 T G 1.325203 -7.9684e-05
12:127723932 T C 0.083509 5.2351e-05
12:127724312 C T 1.193140 -3.5055e-05
12:127728079 G A 0.111329 -8.4499e-05
12:127728920 C T 0.908380 3.7109e-05
12:127729415 A G 0.179770 1.8169e-05
12:127734598 C T 1.386240 4.3190e-05
12:127739251 T G 0.050995 -3.4228e-05
12:127740027 T C 0.130820 -5.0304e-06
12:127741268 C T 0.037006 -2.4540e-05
12:127742127 C T 0.024727 -2.2262e-05
12:127742532 G A 1.465137 1.6989e-05
12:127744939 A G 1.901109 6.0439e-05
12:127745321 C T 0.064696 -1.0749e-05
12:127745606 T C 0.037161 -2.7002e-05
12:127746027 G A 0.168267 -6.5270e-05
12:127749707 A G 0.068198 1.1327e-05
12:127750810 A C 0.117846 3.7028e-05
12:127752151 G A 1.001295 3.5077e-05
12:127753017 C T 0.064595 5.0589e-05
12:127754915 T C 0.204143 5.0474e-06
12:127755230 A G 0.066478 -2.4546e-05
12:127758207 C T 0.243054 -3.4693e-05
12:127758849 C T 0.031721 3.7532e-06
12:127759875 A G 1.432490 2.9572e-05
12:127764447 T C 0.045987 -3.5793e-05
12:127765976 G A 1.391434 1.5033e-05
12:127770026 T C 1.055335 1.9089e-05
12:127775179 A G 0.068805 4.7388e-06
12:127775561 G A 0.239389 -2.4393e-05
12:127775633 C T 1.241963 1.8077e-05
12:127777933 C A 0.065975 1.3372e-05
12:127779604 G A 0.063709 2.2328e-05
12:127783898 C T 0.046993 -3.2468e-05
12:127785971 G A 0.253275 -1.1125e-05
12:127786764 T C 0.056312 -3.7167e-05
12:127789472 C T 0.114688 -2.7467e-05
12:127792614 T C 0.139833 -1.5795e-05
12:127794846 C T 1.080146 2.9378e-05
12:127796027 G A 0.079451 -6.3458e-06
12:127801368 C T 0.049304 1.3909e-05
12:127805964 G A 0.172438 -1.2911e-05
12:127806038 C T 0.453565 -1.5057e-05
12:127806256 G T 0.624854 -2.2606e-05
12:127809323 A G 0.527057 6.6508e-06
12:127809688 A G 0.177800 -1.1103e-05
12:127813550 T C 0.114448 -1.8509e-05
12:127814681 C T 1.797772 1.8998e-05
12:127816720 T C 0.537502 8.6675e-06
12:127818293 T C 0.131040 -1.4225e-05
12:127822897 G A 0.025765 -6.8470e-06
12:127823879 C T 0.020588 5.8625e-06
12:127826958 C G 0.033393 -1.1789e-05
12:127832493 G A 0.191247 3.0365e-05
12:127838218 G A 0.063975 -1.3044e-05
12:127838954 A G 0.029294 1.0791e-05
12:127840984 G A 0.091591 2.4560e-05
12:127841167 C A 0.707671 4.2188e-05
12:127842255 G A 0.095593 7.5595e-05
12:127842682 T G 0.045062 -2.3260e-05
12:127848099 C A 0.111296 1.5877e-06
12:127848671 T C 0.046617 -1.1452e-05
12:127850122 A G 0.109511 3.5065e-05
12:127851380 T C 1.843493 -1.8315e-05
12:127853020 A C 0.098816 3.5047e-05
12:127854167 C G 0.036834 1.6884e-05
12:127855522 A G 0.046847 -1.2823e-05
12:127860333 C T 1.785188 -1.2836e-05
12:127861756 C T 1.866580 -1.5217e-05
12:127870384 G T 0.301310 5.6270e-05
12:127871299 A G 0.633462 -4.8329e-05
12:127871604 G T 0.611880 -1.6571e-05
12:127875131 G T 1.574956 -1.9199e-05
12:127875442 A G 1.463238 -2.8600e-05
12:127875884 C T 0.878898 1.9489e-06
12:127876255 G A 0.072080 2.2187e-05
12:127876570 A G 0.081746 1.1575e-05
12:127876663 C T 0.805676 -5.6907e-06
12:127879519 G T 0.066280 5.9244e-06
12:127882841 A G 1.424190 -9.6876e-06
12:127889011 A G 0.064988 -2.0990e-05
12:127890700 C T 0.029164 1.8755e-05
12:127896761 C T 0.065449 1.5093e-05
12:127897979 T C 1.183603 1.0271e-05
12:127898390 T C 0.268160 1.7170e-05
12:127899871 C G 0.065140 -3.4785e-05
12:127905254 G C 0.064202 -3.8014e-06
12:127905639 G A 1.250217 -4.9238e-06
12:127906145 T C 0.030757 -8.9550e-06
12:127906299 A G 0.056468 9.3271e-06
12:127908437 A G 0.502675 2.7323e-05
12:127909200 A G 1.007949 3.4716e-06
12:127915170 C T 0.495242 -2.6082e-05
12:127915666 C T 0.911025 -7.8208e-07
12:127916261 G C 0.246407 9.3763e-06
12:127918152 A G 0.235774 -2.0281e-05
12:127918463 A G 0.203056 1.2381e-05
12:127922010 G A 0.066971 1.1869e-05
12:127922107 A G 0.783130 1.9306e-05
12:127924596 A G 0.021689 8.6262e-07
12:127924638 T C 0.238834 3.9447e-06
12:127924639 G A 0.528248 1.7626e-05
12:127926728 G A 0.869946 1.7825e-05
12:127930640 C T 0.021569 -4.4441e-06
12:127930683 A G 1.382829 2.1954e-05
12:127932685 C A 0.046555 -1.5418e-05
12:127932885 G A 1.630265 3.2680e-05
12:127944690 A G 1.905271 -1.0463e-05
12:127949342 T C 0.031053 -1.7072e-05
12:127955638 C T 0.377957 -1.7132e-05
12:127966705 A C 0.755654 1.7992e-06
12:127971599 G A 0.112267 -2.8252e-05
12:127972233 C T 0.034428 -3.9439e-06
12:127973067 T C 0.034110 -1.5180e-05
12:127973871 G A 1.188810 1.5162e-06
12:127975455 G T 0.771241 7.6069e-06
12:127975672 T C 0.328835 -4.7260e-06
12:127977589 C T 0.071217 -1.0063e-05
12:127988416 T C 0.893183 5.3229e-06
12:127988948 C G 1.492457 2.3623e-05
12:127994686 G C 1.052001 -4.4680e-05
12:127994984 G A 0.802070 -7.0840e-05
12:127995219 A C 0.203926 9.3841e-06
12:127996955 C T 0.089802 2.9742e-06
12:128003080 T C 1.027359 2.0620e-05
12:128003246 C G 0.029761 9.0985e-07
12:128009705 T C 0.068211 -5.9448e-06
12:128017690 T C 0.187816 2.4489e-05
12:128021958 C T 0.892034 -6.1011e-05
12:128022512 A G 0.043961 1.5088e-05
12:128022772 A G 0.532877 3.7220e-05
12:128025702 G A 0.098306 -5.1932e-06
12:128026928 G T 0.086982 -2.3776e-05
12:128031915 T C 0.153248 4.1862e-05
12:128032490 C G 1.118723 -3.5232e-06
12:128036286 T C 0.230632 7.6611e-05
12:128036680 G A 0.458327 -1.2947e-05
12:128038626 G A 0.709570 9.1862e-05
12:128041839 A G 1.848079 9.6170e-06
12:128044645 C G 0.138561 3.9733e-05
12:128046161 T C 0.562755 3.8303e-05
12:128048281 T G 0.455561 1.2804e-05
12:128048413 T C 1.293750 2.3217e-06
12:128048583 G A 0.446230 2.6601e-05
12:128048949 T C 1.885442 -9.9789e-07
12:128049320 C T 0.422892 -1.0782e-05
12:128052636 C T 0.959752 9.1169e-06
12:128054753 C T 1.715968 4.6969e-05
12:128056223 G A 1.415670 -4.1176e-05
12:128059483 G C 0.565248 -3.1630e-05
12:128059531 G A 0.104327 -7.9521e-06
12:128061345 T C 0.205389 -6.0595e-05
12:128061606 A G 0.060888 3.0106e-06
12:128062971 C A 0.720132 2.4110e-05
12:128065186 A G 0.074596 -7.3451e-06
12:128065912 G A 1.823856 7.7079e-05
12:128066312 G A 0.064923 -8.7546e-06
12:128066314 T C 0.367619 -2.0983e-05
12:128068547 A C 1.416985 2.9994e-05
12:128071434 C T 0.043199 3.0138e-05
12:128072018 T G 0.300826 3.1813e-05
12:128073999 C T 0.087852 2.6633e-05
12:128074016 G A 0.939160 -3.9646e-05
12:128074422 G C 1.683964 -3.0620e-06
12:128078667 T G 1.528271 -1.7557e-06
12:128083119 A G 0.055559 2.9138e-06
12:128084264 C A 0.021273 6.9433e-06
12:128086999 C G 0.286915 4.4093e-05
12:128092257 C T 0.522643 -1.3409e-05
12:128117831 T C 0.265041 2.1121e-06
12:128120021 A G 0.031790 8.4777e-06
12:128121419 C T 0.151470 1.5811e-05
12:128129388 A G 0.055491 2.0501e-05
12:128132168 G T 1.391083 -2.4737e-05
12:128134474 G A 0.302495 -5.8529e-05
12:128135030 C G 0.069513 -7.0165e-06
12:128136598 A G 0.797172 -1.7034e-05
12:128144488 G A 0.038609 -1.0797e-05
12:128145564 G A 0.215169 -1.3780e-05
12:128148170 C T 0.076186 1.5920e-05
12:128149161 G A 0.208220 4.4193e-05
12:128153520 A G 0.613601 7.8851e-06
12:128156040 A G 0.127918 -1.3063e-05
12:128156294 A G 0.948943 3.3008e-05
12:128156784 C T 0.022520 1.8231e-05
12:128159336 C T 0.158546 -2.2520e-05
12:128160378 A G 0.847427 9.8102e-08
12:128161982 G A 0.222089 1.5733e-05
12:128162512 A G 0.059477 -1.1521e-05
12:128163235 A G 0.811950 -7.9022e-06
12:128164924 C A 0.031848 -2.3700e-05
12:128165743 C T 0.250412 -1.7880e-05
12:128166764 T C 0.252009 -4.5898e-06
12:128172486 C T 1.884572 2.1146e-06
12:128172771 A C 0.022912 -4.8129e-06
12:128174708 A G 0.050852 2.1343e-05
12:128186821 T C 1.515963 1.5795e-05
12:128195364 C T 0.051972 -2.1806e-05
12:128195525 T C 1.215912 -7.2368e-06
12:128197148 T C 1.867366 -6.7750e-06
12:128204790 A G 1.660081 -1.1228e-05
12:128211510 T C 0.129138 -8.7629e-06
12:128212154 C T 0.183409 -2.9524e-05
12:128219811 C T 0.023214 1.0174e-05
12:128223366 A C 1.412301 2.0540e-05
12:128225710 C T 0.089578 -3.6042e-05
12:128225850 A C 0.048259 -6.2408e-05
12:128228135 C T 0.253512 1.1848e-05
12:128231483 C T 1.414206 1.6298e-05
12:128234271 A G 0.267297 8.1564e-06
12:128235029 A G 0.072856 2.6177e-05
12:128238256 G T 0.023204 -2.6058e-05
12:128239057 A C 0.234602 -7.3599e-07
12:128244039 C T 1.688037 -6.7292e-06
12:128244331 T C 0.964435 1.7231e-05
12:128245614 T C 0.401343 -4.0742e-06
12:128246754 T C 0.163625 9.6571e-06
12:128250116 C T 0.765346 6.6578e-05
12:128250618 A G 0.027346 -2.2459e-06
12:128250824 G T 0.022150 2.2525e-05
12:128253456 A G 0.023526 1.7809e-05
12:128256105 C T 0.085953 -2.6260e-05
12:128256221 G A 0.038375 -5.2836e-06
12:128259849 A G 1.714822 -1.5996e-05
12:128267914 A G 1.733080 -1.0542e-05
12:128268143 T C 0.748065 -5.0126e-05
12:128273275 A G 1.600786 -2.1417e-05
12:128274026 A G 0.034958 -3.1214e-06
12:128274334 C T 0.511156 -1.7161e-05
12:128278899 C T 0.221362 1.0298e-05
12:128284655 A G 1.830341 -2.6206e-05
12:128298247 T C 1.737737 -2.1200e-05
12:128299389 A G 1.605272 -2.6421e-05
12:128300100 A G 0.052375 8.1767e-06
12:128304418 T C 0.428576 4.0166e-05
12:128304437 A G 0.103230 -4.1512e-05
12:128304581 A C 1.653495 -1.6732e-05
12:128310660 T C 0.374231 -3.8532e-06
12:128314387 A G 0.044984 -3.8455e-05
12:128315329 A C 0.377136 7.5938e-06
12:128323193 A G 1.671006 1.3790e-05
12:128337842 T C 0.582489 2.2769e-06
12:128339078 C T 1.102552 1.3078e-05
12:128339548 T C 0.429816 -6.6652e-06
12:128342974 C G 0.041508 -4.6809e-05
12:128347645 C T 0.475851 -1.1821e-05
12:128358772 C T 0.119842 -2.3674e-06
12:128363432 A G 1.704795 -1.4611e-06
12:128366959 C T 0.087537 -3.3060e-05
12:128369713 T C 0.038716 -1.5715e-05
12:128371110 A G 0.292069 2.4931e-05
12:128373594 A G 1.723099 -3.5288e-06
12:128373918 T C 0.102633 3.8356e-05
12:128376352 T C 1.792403 -4.4878e-06
12:128376726 G A 1.829656 -1.0608e-06
12:128377729 G A 1.328542 -4.0767e-05
12:128378677 A G 0.036756 6.3666e-05
12:128381650 T C 0.220476 5.4991e-06
12:128388257 T C 1.791693 -6.0851e-07
12:128397081 T C 0.035100 -1.6196e-05
12:128398289 C T 0.113779 1.4561e-05
12:128398673 A G 0.062304 1.7646e-06
12:128399419 T C 0.048483 1.4730e-05
12:128404626 G T 0.351981 2.1921e-05
12:128407843 T C 0.345888 2.9770e-05
12:128409122 C T 0.049057 1.0139e-05
12:128409586 C T 0.138921 7.7848e-06
12:128412076 T C 0.104350 -3.8215e-06
12:128413139 T C 1.504372 -6.4590e-06
12:128416394 C T 1.953202 -1.6046e-05
12:128421437 G A 1.531192 -3.8165e-06
12:128421809 A G 0.638762 1.1941e-05
12:128421906 G T 0.853344 1.8400e-05
12:128428308 A G 0.053420 3.7748e-05
12:128430459 T C 0.075381 2.5600e-05
12:128432048 A C 1.402317 -2.2082e-05
12:128442796 T C 1.476984 -1.3525e-05
12:128461885 T C 0.099936 -2.5309e-06
12:128465591 G A 0.081892 5.2366e-07
12:128466304 C T 1.447239 -2.5188e-05
12:128467201 G T 0.040242 9.2418e-06
12:128474521 T C 0.083518 -2.9464e-05
12:128477410 C G 0.052556 1.6315e-05
12:128481378 C T 1.516888 -3.4694e-08
12:128491794 A G 0.045740 -1.3325e-05
12:128498966 G T 0.080201 1.4342e-05
12:128499129 A G 0.031906 -2.2895e-05
12:128505875 G A 1.344953 1.0616e-05
12:128507397 T C 1.729701 -1.7560e-05
12:128508298 A G 0.061567 -1.6460e-05
12:128508495 A G 0.495514 -5.1783e-07
12:128509689 T C 0.040673 -2.3149e-05
12:128511615 G A 0.065351 3.4836e-05
12:128513470 A C 0.132128 -1.5088e-05
12:128514202 T C 0.020942 -1.6051e-05
12:128516813 G T 0.223582 -8.7700e-06
12:128518135 T C 0.069866 -1.6852e-05
12:128518899 G A 0.243895 -6.4060e-06
12:128519418 C A 0.068834 -2.0148e-05
12:128522433 G A 0.143089 -2.1495e-05
12:128523497 T C 1.595411 1.8719e-05
12:128524216 T G 0.131394 -7.7243e-05
12:128530188 T C 0.677683 -2.7568e-05
12:128531217 T C 0.088854 5.9392e-06
12:128533220 T C 0.178702 -9.9505e-06
12:128533612 T C 0.953536 -3.3358e-05
12:128534806 T C 0.540008 1.1140e-06
12:128538070 T C 0.032643 -1.8429e-06
12:128539566 G A 1.043738 -1.9523e-07
12:128543191 C T 1.183915 4.7204e-06
12:128546979 G A 1.588351 3.6819e-05
12:128550905 A G 0.881644 4.0075e-05
12:128550974 C T 0.259416 -7.4470e-05
12:128552615 A G 0.879197 6.8738e-06
12:128554178 G A 0.137766 -2.9189e-05
12:128556076 A G 1.788398 5.5358e-05
12:128556959 G A 0.295117 -1.9536e-05
12:128557973 T C 0.031988 -9.0403e-06
12:128558842 T C 0.159688 1.0728e-05
12:128559929 A G 0.090744 4.1894e-06
12:128560791 C T 0.042868 -2.5015e-05
12:128562426 G A 0.236488 8.0419e-07
12:128564011 T C 0.037908 -7.2498e-06
12:128564080 T C 0.552965 -1.2934e-05
12:128564652 A G 0.401668 9.7903e-06
12:128565362 T C 0.764515 -3.4466e-05
12:128566353 G A 0.379255 1.0257e-05
12:128567323 T C 0.777998 8.9063e-06
12:128567572 G A 0.652736 -2.3598e-05
12:128567608 A G 0.037389 2.0931e-06
12:128571204 T G 0.736832 1.0904e-05
12:128571903 A C 1.768258 -3.3375e-06
12:128574627 G T 1.389567 -8.3713e-06
12:128575805 A G 0.115951 -3.2314e-05
12:128579558 T C 1.125383 1.8930e-05
12:128581014 T C 0.264859 -4.7772e-05
12:128582366 C G 0.068471 -4.7957e-05
12:128582602 A G 0.642080 -2.1130e-05
12:128584302 T C 0.377714 1.9361e-05
12:128587033 G A 0.167173 -1.5492e-05
12:128587076 G T 0.749679 1.9220e-06
12:128587223 T C 0.934317 -6.8801e-05
12:128587699 T G 0.066932 -3.3411e-05
12:128587826 A C 0.402706 1.9972e-05
12:128587860 G A 0.133494 -3.3281e-05
12:128588106 C T 0.544727 -1.2655e-07
12:128588860 C T 0.065861 -1.7193e-05
12:128590189 G T 0.378363 2.1903e-05
12:128590434 T C 0.057977 1.9356e-05
12:128592497 C G 0.052524 3.0608e-06
12:128603160 T C 0.236530 -1.1095e-05
12:128603516 T C 0.912752 4.6909e-05
12:128606193 T C 0.081211 -3.8957e-05
12:128609085 T C 0.260088 -9.5339e-06
12:128610217 A G 0.087060 -7.0448e-06
12:128611392 G A 0.479194 1.7445e-05
12:128613506 G T 0.156050 -1.0617e-05
12:128616677 G A 0.048061 -1.3506e-05
12:128617839 T C 0.122131 1.7767e-05
12:128618636 T C 0.052852 -3.0373e-05
12:128618747 T C 0.853493 2.5155e-05
12:128622220 C T 0.749731 9.8143e-06
12:128626646 A G 0.123562 -6.5226e-06
12:128631596 C T 1.723021 4.8010e-07
12:128636218 T C 0.823190 3.4065e-06
12:128641379 A G 0.392839 1.3437e-05
12:128642545 T C 0.097135 -3.1499e-05
12:128643151 G A 0.035169 1.1501e-05
12:128645821 A G 0.765882 -4.0103e-05
12:128646039 T C 0.083262 7.9470e-06
12:128646379 A G 0.482748 8.6783e-08
12:128646619 T C 0.207642 5.9463e-06
12:128647684 C G 1.817510 -1.9675e-05
12:128647853 G A 1.321717 -1.0876e-05
12:128648018 C T 0.146792 8.0337e-06
12:128649758 C T 0.561194 1.2619e-05
12:128650895 T A 0.026645 1.3267e-06
12:128651244 C A 0.562891 1.4451e-05
12:128652033 A G 0.542056 -8.6222e-07
12:128652117 C T 0.197921 2.8995e-05
12:128653767 C T 0.827630 1.9539e-05
12:128654014 G C 0.073995 -3.4135e-05
12:128654964 A G 1.290183 7.3905e-05
12:128658131 G A 0.076757 1.7489e-05
12:128659634 T G 0.113081 -3.8328e-05
12:128659764 G A 0.055595 -5.6040e-06
12:128659851 G A 0.736153 4.3336e-05
12:128661123 C T 1.817565 -6.5834e-06
12:128663933 A G 0.418092 -2.0273e-05
12:128672049 C T 1.327131 -7.0832e-06
12:128675882 T C 0.110468 7.1791e-06
12:128684004 G A 0.047003 -2.0133e-05
12:128684906 A C 0.029592 1.7609e-05
12:128693526 C T 0.039349 6.6274e-06
12:128694470 G A 0.484589 -3.8645e-05
12:128696745 G A 0.034516 -1.0634e-05
12:128697286 T C 0.488198 -1.2594e-05
12:128700132 T C 1.941883 6.9516e-06
12:128700249 C T 0.023983 6.4236e-05
12:128704178 T C 0.249302 5.4799e-05
12:128713814 C T 0.254599 -9.3607e-06
12:128716165 A C 0.041634 8.9688e-06
12:128716321 T C 0.684593 1.4016e-05
12:128721243 G A 1.680189 4.5871e-05
12:128723827 T C 0.129109 -1.8639e-06
12:128724811 T G 0.052819 -2.3395e-05
12:128725359 G A 0.461849 1.8133e-05
12:128728546 A G 0.105869 -1.3474e-05
12:128731109 T C 1.218097 1.6607e-05
12:128731598 A G 0.049859 1.8824e-05
12:128733956 C A 0.154810 6.2227e-05
12:128737638 A G 0.176846 5.1359e-05
12:128737746 T C 0.766346 1.1280e-05
12:128739166 T C 0.028200 1.0557e-05
12:128740092 G T 0.099705 -1.7449e-06
12:128744682 C T 0.047097 -3.2446e-05
12:128746966 A G 0.134624 1.3544e-05
12:128751013 G A 0.246397 3.2422e-05
12:128752820 T G 0.751207 9.8552e-06
12:128753411 A G 1.712796 1.5578e-05
12:128755198 A G 0.088371 -1.8487e-05
12:128756533 T C 0.831623 3.1515e-05
12:128759264 A G 0.026791 -2.5927e-05
12:128767135 A G 0.035282 1.9989e-05
12:128774311 A G 1.950115 2.6452e-05
12:128774340 G A 0.629473 2.3252e-06
12:128777568 C T 0.361962 3.3052e-05
12:128778174 C T 0.068042 1.6606e-05
12:128781986 T C 0.150577 1.0798e-04
12:128784526 G A 0.037308 8.2518e-06
12:128785456 C T 0.031092 3.4676e-06
12:128785866 T C 1.452374 -3.9809e-05
12:128791042 C T 1.210216 -1.8918e-05
12:128791574 G A 0.037223 -1.7475e-05
12:128792381 A C 0.252415 -6.4892e-06
12:128796141 C T 0.539018 3.7204e-05
12:128798673 T C 0.746848 1.7945e-05
12:128800525 T C 1.824862 9.3856e-08
12:128801170 T A 0.867106 -3.2021e-05
12:128803478 C T 0.579789 1.2762e-05
12:128807385 C T 0.793806 -4.1241e-06
12:128807732 G A 0.097602 -1.1827e-05
12:128810574 G T 0.026460 9.1385e-06
12:128814703 G C 0.073891 -3.3668e-06
12:128814962 A G 0.038427 -6.6406e-06
12:128821130 T C 0.056438 3.6102e-06
12:128832808 C T 1.915712 -6.7034e-07
12:128834939 A G 0.058279 -2.4201e-05
12:128841668 T C 0.091276 2.5450e-05
12:128844390 T C 0.386331 -2.1421e-05
12:128844504 G A 1.150451 2.5378e-05
12:128844571 C T 0.259221 4.1834e-06
12:128846571 T C 0.912308 -5.1487e-05
12:128846640 T C 1.790566 -8.8406e-08
12:128848698 G A 0.246232 8.9771e-06
12:128849659 T G 0.150934 -4.9883e-06
12:128850734 T G 0.100832 6.6786e-05
12:128851700 G A 0.091639 1.3379e-04
12:128852659 A G 0.101731 -1.3891e-05
12:128855534 A G 1.801768 -1.4842e-05
12:128855567 C G 0.106226 2.2016e-06
12:128855587 G C 0.091175 3.1678e-06
12:128856618 T C 0.029927 -6.9320e-06
12:128858494 G T 0.232654 1.5268e-05
12:128860051 G C 0.224257 3.5612e-05
12:128860974 T C 0.058048 -1.0142e-06
12:128863145 A G 0.107177 -2.8737e-05
12:128864543 T C 1.809564 -3.3560e-06
12:128867908 G A 0.150921 -2.4663e-05
12:128867967 T C 0.038424 1.0228e-05
12:128868684 G A 0.634961 -3.3180e-05
12:128870114 A G 0.364182 -3.8926e-05
12:128870826 T C 0.047376 -4.1494e-06
12:128874101 A C 0.649058 1.2638e-04
12:128874764 A G 0.035850 -6.4150e-07
12:128876081 A C 0.358511 -5.4147e-05
12:128877512 C T 0.660405 1.1164e-04
12:128878403 A G 0.148286 -3.5447e-06
12:128879101 G A 0.070733 7.6502e-06
12:128884559 A G 1.166446 2.1005e-05
12:128889399 C T 1.522620 7.5579e-05
12:128892389 T G 0.092912 8.0536e-06
12:128892549 G A 0.953770 4.0087e-05
12:128893938 A G 0.106953 1.8986e-05
12:128899020 C T 0.926258 -2.5014e-05
12:128900005 A G 0.959064 3.8946e-05
12:128903318 C T 0.060139 6.4488e-06
12:128903505 A G 0.028567 3.1713e-05
12:128903893 C A 1.897640 3.5527e-05
12:128906595 C A 1.229123 2.3702e-05
12:128906894 A G 0.047185 3.6673e-05
12:128907411 A G 0.027749 -8.9531e-06
12:128908107 T C 0.088647 -3.6297e-05
12:128908868 A G 0.039937 -2.3596e-05
12:128909558 C T 1.528855 -8.2664e-05
12:128910954 C A 0.333272 5.6680e-06
12:128911483 C T 0.293910 6.8448e-06
12:128911730 G A 0.319039 1.3814e-05
12:128912053 C T 0.352279 1.9473e-05
12:128912199 T C 0.936073 -5.3217e-05
12:128913967 T C 0.436904 3.6218e-05
12:128916719 A G 0.706782 2.2491e-05
12:128918425 T C 0.477760 4.6281e-05
12:128919835 T C 1.656796 1.1100e-05
12:128922146 C T 0.267300 1.5830e-06
12:128923597 A G 1.222060 2.3008e-05
12:128923726 G A 0.669922 1.1645e-04
12:128927440 T C 0.074018 -6.1048e-05
12:128933398 C T 0.143907 1.5187e-05
12:128935718 T G 1.782364 5.0295e-05
12:128939053 G A 0.173463 -5.4063e-06
12:128949694 A G 0.307591 -2.6759e-06
12:128964458 G A 0.185191 5.5873e-06
12:128964885 C T 0.164469 -5.4125e-06
12:128968800 G A 0.186723 2.2149e-06
12:128971704 G A 0.136159 -5.3877e-06
12:128985502 C T 0.972933 9.1606e-05
12:128986649 A G 0.074781 -1.7118e-05
12:128988240 A G 0.076601 -4.3012e-06
12:128990405 A G 0.151113 -1.4488e-06
12:128995470 T C 0.066147 -6.5121e-05
12:128998635 T C 0.057740 3.2582e-05
12:128999121 G C 0.313940 6.6522e-05
12:129000542 T C 0.024188 1.1769e-05
12:129000870 T C 0.160123 1.0454e-05
12:129002100 C A 0.023428 -1.8817e-05
12:129007718 G A 0.187881 -7.2186e-05
12:129010301 A G 0.037911 -4.4254e-05
12:129011733 T G 0.034159 -3.1268e-05
12:129012578 T C 0.073300 -1.8958e-05
12:129014445 A G 0.155978 7.9579e-05
12:129015334 A G 1.105454 -2.2306e-05
12:129015784 G A 0.360916 2.0347e-05
12:129016579 C T 0.703319 -1.0665e-05
12:129017401 G A 0.176748 5.9316e-06
12:129019351 C A 1.317984 -6.0609e-05
12:129023735 C T 1.236582 -1.1856e-04
12:129024643 G A 0.862556 -2.1796e-05
12:129024709 A G 0.170185 2.1527e-05
12:129027568 C T 1.123040 2.1096e-06
12:129030333 G A 1.269975 -6.3634e-05
12:129030795 G C 0.089254 -5.6731e-06
12:129031615 A G 0.136799 -4.4546e-05
12:129045919 A G 0.051982 -6.2289e-05
12:129046109 A G 0.037321 5.6502e-05
12:129046920 A G 0.115373 1.9778e-05
12:129049118 T C 0.178189 3.7669e-06
12:129054511 C T 0.315085 2.1319e-05
12:129054706 C G 0.074836 1.1516e-05
12:129059355 G A 0.273928 2.9661e-05
12:129063628 A G 0.040550 1.3583e-05
12:129064383 T C 0.971914 1.6923e-05
12:129065488 G A 0.540875 1.4221e-05
12:129066132 A G 0.059376 -8.5735e-06
12:129066792 G A 1.117713 4.1604e-05
12:129066906 C G 1.745410 -8.2514e-06
12:129070742 T A 1.051213 2.4339e-05
12:129072585 G A 0.358187 4.7022e-05
12:129073878 G T 0.223748 1.0979e-05
12:129074780 C T 0.484144 1.0165e-04
12:129078389 G A 0.716441 -1.5933e-05
12:129082203 A G 1.757186 -1.3320e-05
12:129082588 G A 1.573963 -2.7899e-08
12:129083656 T C 1.947392 -8.0682e-06
12:129083981 G A 0.834901 1.2769e-05
12:129089812 G A 1.384439 -3.4526e-05
12:129093103 C A 0.484683 -4.2186e-06
12:129095072 C T 0.894147 -2.1012e-05
12:129095605 C T 0.564125 -3.0732e-05
12:129096013 G T 0.025963 -3.7742e-05
12:129098094 G A 1.975737 1.8876e-05
12:129100757 G C 0.033805 5.3778e-06
12:129101277 C T 0.641800 -4.0470e-05
12:129103889 G A 0.363406 6.1678e-05
12:129107481 G A 0.202822 3.3013e-05
12:129109167 A G 0.081045 -1.8391e-05
12:129109810 T C 0.210216 4.2886e-05
12:129113163 T C 0.122459 -4.4341e-05
12:129117140 T C 0.079383 3.5798e-06
12:129123079 T C 0.171808 -2.5669e-06
12:129128606 T C 0.302965 3.3692e-05
12:129135434 G A 0.138645 1.9259e-05
12:129135699 A G 0.078354 -1.4304e-05
12:129138044 A G 0.093087 7.9893e-06
12:129138278 G A 0.382199 2.9229e-05
12:129139574 C T 0.355970 2.9162e-05
12:129139691 A G 0.022335 7.8306e-07
12:129141487 C A 0.631307 -1.0392e-04
12:129141562 G C 0.081542 -1.2890e-05
12:129141888 G A 0.084320 -1.0753e-05
12:129143368 A G 0.051135 -3.0449e-05
12:129144273 T C 0.261179 2.4855e-05
12:129144472 A G 1.406692 3.6811e-05
12:129151893 G A 0.487977 -1.1797e-05
12:129152359 T C 0.034445 1.1778e-05
12:129153986 A G 0.487633 -1.2157e-05
12:129157188 C A 1.635043 -2.2084e-05
12:129163930 T C 0.091607 1.6041e-05
12:129164232 C T 1.102964 -1.7405e-05
12:129165051 T G 0.924327 -5.7886e-06
12:129170219 T C 0.109787 -3.0216e-05
12:129171159 C T 1.831405 -1.6517e-05
12:129171895 C T 0.326569 -7.9589e-06
12:129172288 C T 0.033877 4.7055e-06
12:129172984 T C 0.072466 -1.2736e-05
12:129173216 C A 1.440491 5.7015e-06
12:129174641 C A 0.320311 -3.6159e-07
12:129177545 A G 0.252022 3.1619e-06
12:129178435 T C 0.021851 3.8623e-06
12:129181625 G A 1.972553 -4.2074e-06
12:129181719 G A 0.180322 -8.1616e-06
12:129182069 A G 1.571554 -1.7643e-05
12:129182461 A G 0.048097 8.5999e-08
12:129186190 A G 1.014801 8.1495e-06
12:129189591 G A 1.960086 9.9685e-06
12:129189702 G C 0.038723 -6.8386e-06
12:129189941 A G 1.077481 -4.1246e-05
12:129193769 C T 0.359475 8.1491e-05
12:129194436 G A 0.103195 -1.3219e-05
12:129196984 A T 0.089510 9.5457e-06
12:129197216 T C 0.037820 8.2703e-06
12:129198187 A C 0.029115 -4.5289e-06
12:129198430 A G 0.411074 -1.7439e-05
12:129198630 T C 0.083421 2.1857e-05
12:129199135 A C 0.636854 -2.0592e-05
12:129200312 G A 0.962232 -1.7317e-05
12:129207353 T G 0.539239 -2.0464e-05
12:129208281 T C 0.162363 -2.3984e-05
12:129214583 A G 1.314287 -5.6669e-05
12:129215192 T C 0.045672 1.9708e-05
12:129218834 T G 0.025704 -1.7140e-06
12:129219153 T C 0.262548 7.9199e-06
12:129222206 C T 1.959443 -1.3897e-05
12:129223666 C T 1.931172 -2.2284e-05
12:129225994 A C 0.204338 -2.5609e-05
12:129226686 A C 0.590169 -4.6588e-05
12:129226689 T G 0.308334 -1.1640e-05
12:129226773 C T 0.841552 3.4581e-05
12:129229615 A G 0.047814 -1.3587e-05
12:129233988 A G 0.815637 1.9033e-05
12:129234811 T G 0.027963 1.3608e-05
12:129235129 C T 0.025285 -1.0934e-05
12:129235566 G A 0.530848 -1.2654e-04
12:129237297 G A 0.183824 4.2670e-05
12:129237882 A G 0.062021 -7.4554e-06
12:129238618 C T 0.257397 -1.6553e-05
12:129240036 G A 0.101419 -9.8059e-07
12:129243104 T C 0.073920 -2.0390e-06
12:129244618 C T 0.301440 -3.0081e-05
12:129244688 C T 0.691877 -9.5051e-06
12:129246995 C T 1.210294 1.1043e-06
12:129248461 C G 0.053955 -3.2007e-05
12:129248673 C T 0.331947 -2.1519e-05
12:129249940 A C 1.501915 -2.7941e-05
12:129250411 A C 0.071953 1.3279e-05
12:129250924 G A 0.029511 6.7869e-06
12:129252227 T C 1.865295 -3.6434e-06
12:129253370 A C 0.158030 1.5292e-05
12:129253499 A G 0.024720 -1.4716e-05
12:129253570 C T 1.117804 2.9936e-05
12:129254527 G A 0.100036 1.1091e-05
12:129254589 T C 0.286658 2.0003e-06
12:129254687 T C 0.151603 -1.9170e-05
12:129255462 C G 0.775204 8.5029e-06
12:129255808 A C 0.061859 -1.1733e-06
12:129257424 A G 0.441650 -7.1411e-06
12:129261096 A G 0.075605 1.0808e-05
12:129264108 G A 0.457820 1.8429e-05
12:129264838 C T 0.229587 1.3111e-06
12:129266824 A G 0.633939 -3.2336e-05
12:129267802 C T 0.478616 -2.1338e-06
12:129269960 T G 0.417092 1.3086e-05
12:129270059 A G 0.776006 -1.1097e-05
12:129274758 C G 0.226890 2.2668e-05
12:129275108 C T 0.191254 -1.6936e-05
12:129275893 A G 0.207808 8.0314e-06
12:129275961 T C 0.022055 -3.2989e-06
12:129277910 G A 0.050122 1.4323e-05
12:129286486 T C 1.459466 -5.1316e-06
12:129298131 A C 0.745235 -6.3659e-05
12:129299446 G A 0.217227 -7.6628e-06
12:129300694 T C 0.217915 -6.2831e-06
12:129304251 G A 1.514658 -1.3263e-06
12:129312109 G A 0.202017 1.8665e-05
12:129314523 A G 0.480187 -4.1345e-05
12:129324140 A G 1.623598 7.4388e-06
12:129325601 T C 0.207100 -6.8151e-06
12:129327371 A G 0.576011 3.1903e-04
12:129332807 A G 0.075751 -8.9618e-05
12:129334854 G A 0.854077 5.2913e-05
12:129336713 A C 0.114178 -2.4180e-05
12:129341226 A G 0.147429 8.9108e-06
12:129341950 T G 1.851328 -1.7529e-06
12:129344196 T C 0.129687 -6.8979e-06
12:129345023 G A 0.220145 6.0653e-06
12:129345055 A G 0.076118 -1.4640e-05
12:129345798 G A 0.534351 -3.5692e-06
12:129346208 G T 0.231067 -1.3229e-05
12:129349001 A G 0.067247 -3.8640e-06
12:129360498 A G 0.347803 1.0811e-05
12:129361972 T G 0.065319 -2.1461e-06
12:129366414 C G 0.211917 1.8519e-05
12:129368261 T C 0.052660 -1.4521e-05
12:129373100 A G 0.536986 -4.7590e-06
12:129381409 G A 0.082428 -1.8525e-05
12:129388805 T C 0.648763 -1.7237e-05
12:129388868 C T 0.121209 -1.4741e-05
12:129388977 C T 0.191306 6.8341e-06
12:129393117 A C 0.274603 -2.0696e-06
12:129394746 A G 0.769910 -2.2815e-05
12:129398265 T C 0.155897 -7.0588e-06
12:129400328 A G 1.222070 -1.0959e-05
12:129406391 A G 0.720281 -1.0939e-05
12:129411117 G A 0.480061 -3.0966e-05
12:129412669 A G 0.581626 1.1519e-05
12:129417220 C T 0.157179 -7.5550e-06
12:129417930 A C 0.020682 2.9973e-05
12:129418259 A G 0.490383 -4.1544e-05
12:129419258 C T 0.045889 1.6952e-05
12:129420616 A G 0.259254 4.1123e-05
12:129422605 C T 0.246222 8.1799e-06
12:129423031 A G 0.051109 5.1604e-06
12:129424758 A G 0.035143 1.5509e-05
12:129427151 T C 0.657176 -1.5114e-05
12:129427749 A G 0.096615 -3.9472e-05
12:129430216 G A 0.177732 6.1188e-05
12:129430316 G A 0.368057 -3.0464e-05
12:129430317 T G 1.685918 2.7009e-05
12:129432374 C T 0.025814 1.6611e-05
12:129433032 T C 0.370891 -1.6760e-05
12:129435102 G A 1.082798 -1.6971e-05
12:129436288 C T 0.330357 -1.5199e-05
12:129439711 G A 0.331668 -1.4660e-05
12:129441156 A G 0.034896 -2.4194e-05
12:129441929 G A 0.052923 -3.4904e-06
12:129442316 T C 0.066669 4.8434e-06
12:129444588 C T 1.345700 -1.0467e-05
12:129447147 G A 0.720547 5.1383e-06
12:129447693 G A 0.078783 -1.5874e-05
12:129449214 A G 0.627623 1.3776e-05
12:129450655 T C 0.030949 -4.0202e-05
12:129450856 G A 0.091626 -3.1520e-05
12:129455668 A G 0.624981 -4.3159e-05
12:129458743 A G 1.444814 -2.0156e-05
12:129458992 A G 0.561664 7.8918e-06
12:129459690 G A 0.512681 -4.1600e-05
12:129459959 C T 1.035655 2.5379e-05
12:129462178 G A 1.558889 3.8757e-05
12:129464368 G C 0.059421 5.5382e-06
12:129464689 T C 0.321525 4.1534e-06
12:129468005 T G 0.478805 -2.4977e-05
12:129470360 G A 0.037489 -2.3227e-05
12:129471963 G A 0.740285 1.4417e-05
12:129477131 A G 1.257219 -2.2003e-05
12:129479374 C A 0.097368 -2.0010e-06
12:129482110 G T 1.348943 -6.1082e-05
12:129483405 C T 0.278041 5.4379e-05
12:129483473 A G 0.105337 3.4307e-06
12:129485360 G A 1.630596 6.3607e-06
12:129486025 T C 0.087180 -3.5431e-05
12:129489071 T C 0.035000 -1.0531e-05
12:129490776 C G 0.030527 3.3992e-07
12:129494991 T C 0.148996 -8.0712e-06
12:129499021 A C 0.050213 -2.0910e-05
12:129503923 T C 0.279524 4.7839e-05
12:129507348 C A 1.124630 -1.8813e-05
12:129510169 T C 0.218058 -3.9789e-06
12:129510731 T C 0.077069 2.5013e-05
12:129512366 C T 0.092454 1.0976e-05
12:129512800 A G 0.614380 5.9143e-05
12:129512862 T G 1.489049 -1.5589e-05
12:129513182 T G 0.263227 5.5354e-06
12:129514603 C A 0.082853 -4.3402e-05
12:129517295 A G 1.165832 -1.5116e-05
12:129528907 G A 0.580672 -1.6867e-05
12:129529211 A G 0.069571 4.3635e-06
12:129530629 A G 0.441205 -3.8734e-05
12:129531938 G A 0.189394 -1.2263e-05
12:129536512 A G 0.230311 6.4180e-05
12:129537939 C T 1.112075 1.0736e-05
12:129537944 A G 0.021341 -1.8619e-05
12:129538093 A G 0.219006 5.8822e-05
12:129538179 T C 1.900194 -3.6646e-05
12:129538897 A G 1.288947 -1.1519e-06
12:129539634 G A 0.388155 3.1956e-05
12:129540189 C T 0.046470 1.3038e-06
12:129547125 T C 0.531598 -1.3576e-05
12:129550552 C A 0.217896 6.0517e-05
12:129550791 T G 0.335690 -1.0062e-06
12:129552625 A G 0.065449 -2.7869e-05
12:129555039 G A 0.052602 9.0754e-06
12:129556460 C T 0.505657 -3.2225e-05
12:129556884 C T 0.339364 -7.4553e-06
12:129558762 T C 0.035104 1.4369e-05
12:129559086 A C 0.064959 -4.5233e-06
12:129559421 T C 0.222664 5.5037e-05
12:129562707 T C 0.076306 -1.7386e-05
12:129563577 A G 0.369196 1.9629e-05
12:129565175 A C 0.091204 1.8848e-05
12:129568406 T C 0.279144 -1.3080e-05
12:129571781 A G 0.050995 -3.6508e-05
12:129575430 A G 1.874000 8.4582e-05
12:129581261 C T 1.220775 5.2850e-05
12:129582079 C T 0.044883 -2.8694e-06
12:129582840 G A 0.688816 7.0830e-05
12:129585299 T C 0.522948 -3.7652e-06
12:129587535 G A 0.024639 8.2667e-06
12:129591144 C T 0.812459 -1.9508e-05
12:129591990 G A 0.049768 1.0005e-05
12:129592752 G C 0.452335 -1.2966e-05
12:129593747 T C 1.169049 3.0239e-05
12:129595937 G A 0.427946 -6.5969e-06
12:129596211 T C 0.101883 -3.5977e-05
12:129596506 G A 0.178978 1.8510e-05
12:129599203 T C 0.069506 -3.5319e-05
12:129601389 C A 0.067643 1.4586e-05
12:129603556 C T 0.156205 -1.9145e-05
12:129604535 T G 0.159821 1.2712e-05
12:129605224 G A 0.092113 -1.3924e-04
12:129610885 C T 0.784958 -2.5482e-06
12:129612338 T G 1.604441 -1.4574e-05
12:129616485 G T 0.751750 3.8680e-05
12:129619025 G T 1.517274 1.5539e-05
12:129624974 T C 0.042722 -3.6936e-05
12:129625544 T C 1.491632 -6.0814e-05
12:129627812 G T 0.090533 1.6929e-04
12:129628366 C T 0.496069 -6.3574e-06
12:129630751 G A 0.991071 4.7345e-05
12:129632849 T C 0.066598 -6.1692e-06
12:129634856 T C 0.063443 4.7192e-06
12:129635762 A G 0.129489 -1.7956e-05
12:129637308 C G 0.401525 6.8806e-05
12:129641406 C T 1.358498 -2.3365e-05
12:129642505 C T 0.250480 5.5533e-05
12:129643914 G A 0.048243 -5.1491e-06
12:129648768 T C 0.030215 -1.4566e-06
12:129650124 T C 1.330331 -1.8810e-05
12:129650440 A G 0.039057 1.7558e-05
12:129654318 C A 0.504330 3.6010e-05
12:129656359 T G 1.684636 -1.4317e-05
12:129657564 A G 0.317510 3.2511e-06
12:129660556 C T 0.706256 -1.1747e-04
12:129663265 C T 0.051583 2.8858e-05
12:129666437 A G 1.004706 -3.8271e-05
12:129668156 A G 0.034594 -1.3611e-05
12:129670740 A C 0.651544 -1.2432e-04
12:129672988 T C 0.060755 2.1882e-05
12:129676486 G A 1.913554 -1.2927e-05
12:129677761 C T 1.805896 -3.2720e-05
12:129687420 A C 1.063086 5.7956e-06
12:129692381 A T 0.579081 1.0854e-05
12:129692847 A G 1.253837 4.0879e-05
12:129693416 A G 0.034334 2.3474e-05
12:129695388 C T 0.196359 -3.8043e-05
12:129696131 T G 0.971388 -8.4338e-07
12:129696168 T C 0.466695 -1.9874e-05
12:129697654 T G 0.968983 -4.7826e-06
12:129699960 A C 0.032267 -1.6228e-05
12:129700697 G A 1.062625 3.5800e-06
12:129701173 C T 1.715594 -3.2065e-05
12:129701288 A G 0.030128 -1.4632e-05
12:129702339 A G 0.050109 2.1561e-06
12:129705180 C T 0.095943 -5.8749e-05
12:129706282 T C 0.734358 4.0384e-05
12:129706625 C G 0.206444 -1.0318e-05
12:129706978 C T 0.267368 -3.9114e-05
12:129711446 A G 0.453416 4.5325e-06
12:129714026 G A 1.292014 2.2144e-05
12:129716470 T C 0.033555 1.0555e-05
12:129716682 G A 0.032601 -1.8037e-05
12:129717828 G A 1.150600 -2.2563e-05
12:129722498 C T 1.594184 2.1367e-05
12:129725196 C T 1.010955 -1.4982e-05
12:129725934 A G 0.073482 6.7169e-06
12:129726301 C T 0.506920 4.4965e-05
12:129726373 C G 0.044010 1.5959e-06
12:129728140 G A 0.063482 4.2684e-05
12:129736226 T C 0.052887 1.4390e-05
12:129736393 T G 1.500286 2.0646e-05
12:129738566 C G 0.069600 7.4535e-06
12:129740766 T C 0.035743 -1.6013e-05
12:129741711 G A 0.158224 1.1376e-05
12:129744874 T C 0.072700 1.2495e-05
12:129745014 G A 0.538632 1.0660e-05
12:129750628 G T 0.157429 4.1091e-06
12:129751331 T C 0.053968 7.2267e-06
12:129755366 G A 0.084148 8.5598e-06
12:129756837 T G 0.075686 7.0778e-06
12:129758787 C T 0.729769 2.2129e-05
12:129761498 G C 0.031371 2.7101e-06
12:129768365 A G 0.040222 5.8723e-06
12:129771129 G A 0.114656 3.8318e-05
12:129773186 C T 0.049739 2.6281e-05
12:129773811 A G 0.050008 2.7559e-05
12:129776066 T C 0.168371 1.6099e-05
12:129776766 C T 0.257173 -1.1285e-05
12:129776844 C G 0.789128 1.3614e-05
12:129777620 A G 0.105207 2.0823e-05
12:129779173 C T 0.667222 -1.9143e-06
12:129786584 T C 0.984066 3.0653e-05
12:129787518 G A 1.118430 -2.7661e-05
12:129795862 T G 0.229000 1.9520e-05
12:129804638 A G 0.029024 -8.6960e-07
12:129805479 T C 0.466081 -9.1641e-06
12:129812936 A C 0.071603 4.4018e-05
12:129813099 C G 0.714689 1.8657e-05
12:129821823 T G 0.051235 1.1337e-05
12:129823235 A G 0.142531 -2.6434e-05
12:129824245 A G 1.563703 -1.1680e-05
12:129824300 A G 0.415219 -2.5496e-05
12:129839544 C A 0.344807 2.0396e-06
12:129846030 G C 1.247770 -1.9052e-05
12:129847634 G A 0.116691 6.9719e-06
12:129849398 A G 0.157500 2.0811e-05
12:129853352 C T 0.211060 -2.6517e-05
12:129853660 T C 0.103263 1.7368e-05
12:129858883 T C 0.058736 5.8131e-06
12:129864810 A C 0.136510 6.6710e-05
12:129865543 T G 0.097417 1.8697e-05
12:129865880 C T 0.073891 1.6574e-05
12:129866048 T C 0.954052 -1.4258e-05
12:129866581 T C 0.134351 -4.8322e-05
12:129871885 T C 0.150853 -2.6553e-05
12:129874422 A G 0.124198 -2.5483e-05
12:129875489 G A 0.562842 -1.6726e-05
12:129878413 T C 0.040394 -4.6534e-06
12:129879041 A G 0.152859 2.2617e-05
12:129882795 C T 0.024607 -3.9527e-05
12:129883054 G T 0.432393 3.5046e-05
12:129884017 T G 0.486978 2.4650e-05
12:129886184 A G 0.279488 4.5819e-05
12:129888001 T C 0.078195 -1.3625e-04
12:129888558 T G 0.182075 7.3749e-06
12:129889215 G A 0.026716 1.4340e-05
12:129891295 C T 0.419539 -3.1070e-05
12:129892494 G T 0.051067 1.0676e-05
12:129892649 C T 0.292569 6.3775e-05
12:129896761 T C 1.482531 2.5243e-05
12:129899314 A G 0.368161 -1.2434e-05
12:129903692 C T 0.208960 7.2889e-05
12:129903996 T C 0.161723 5.9795e-06
12:129905287 A C 1.395923 -1.5099e-05
12:129910240 T G 0.710261 -9.2586e-07
12:129918582 T C 0.038840 5.8322e-05
12:129921543 T C 0.024006 -1.8357e-06
12:129927822 G A 0.520893 1.5416e-04
12:129932635 T C 0.073735 1.8405e-05
12:129932700 G A 0.029307 1.6680e-05
12:129933778 G A 0.869005 2.8297e-05
12:129934200 G T 1.873455 -3.6885e-05
12:129935733 C A 0.275931 -1.6059e-05
12:129936760 A G 0.283906 2.0991e-05
12:129937144 C T 0.488623 -3.5234e-06
12:129937204 C T 1.420474 1.4963e-06
12:129938046 C T 0.030121 -9.4376e-06
12:129938908 G C 0.073021 -5.0797e-05
12:129941035 T C 0.371472 -1.2901e-06
12:129951678 T C 0.477656 -4.8354e-05
12:129958373 C T 0.376597 1.7254e-06
12:129958551 A G 1.523724 -3.3946e-05
12:129964732 T C 0.058931 -8.6894e-05
12:129972758 C T 0.059769 2.2221e-05
12:129978517 C T 0.519972 -9.3821e-07
12:129980184 T C 0.023049 7.2003e-06
12:129980931 A G 0.962209 3.6196e-05
12:129994779 T C 0.076180 2.8563e-05
12:129995286 C T 0.118054 -7.3612e-06
12:129996032 T G 0.102162 1.4328e-05
12:129998912 C A 0.291404 -4.3024e-05
12:130000106 G A 0.467402 -3.5927e-05
12:130000364 T C 1.453578 -5.6874e-06
12:130004698 T G 0.550404 -3.0864e-05
12:130006298 A G 0.046532 6.2087e-08
12:130009075 C T 0.642527 1.0251e-05
12:130013435 A G 1.203517 -2.4272e-05
12:130014848 A G 0.410500 -2.5992e-05
12:130015993 A C 0.309369 3.2452e-06
12:130018258 T C 0.482028 -8.6003e-06
12:130020814 T C 0.020481 -2.0334e-06
12:130030752 G A 0.485222 -1.5216e-05
12:130031612 T C 0.042072 -2.0549e-05
12:130035062 T C 0.370358 -3.5948e-05
12:130039506 C T 1.725705 1.4396e-05
12:130043112 C T 0.169552 3.8975e-06
12:130044447 C T 0.032166 1.1165e-05
12:130045423 T C 0.154118 -1.2048e-05
12:130046454 C T 1.694529 3.6158e-05
12:130047526 C T 0.021082 -5.0471e-06
12:130054440 T C 0.701066 -4.9114e-05
12:130054905 G T 0.586144 6.8760e-05
12:130056480 T G 0.833960 9.5044e-05
12:130059260 C T 0.258154 1.5876e-05
12:130063808 C T 0.173165 3.0866e-05
12:130064448 T C 0.807591 -5.7425e-05
12:130067146 C G 1.503376 2.2474e-05
12:130068252 C G 0.056834 -4.1069e-06
12:130069226 A G 0.841188 -1.1627e-04
12:130076888 G A 1.274188 3.6124e-06
12:130077566 A G 0.462098 3.1230e-05
12:130078280 T C 1.865688 -1.1310e-05
12:130080276 A G 0.049658 6.2125e-07
12:130081951 G A 1.733057 -1.1770e-05
12:130083700 G T 0.153875 4.3565e-06
12:130089640 G A 0.035285 -2.6954e-05
12:130091658 A G 0.118732 -1.6915e-06
12:130092461 C T 0.060155 -2.7488e-05
12:130093883 C T 0.096914 -1.3580e-05
12:130095196 C T 0.389269 3.6991e-05
12:130096075 C T 0.426680 -3.8589e-06
12:130096502 T C 0.047632 -3.2899e-06
12:130097213 A G 1.021267 -2.2840e-05
12:130097838 C G 0.218522 1.1610e-05
12:130100717 G A 0.053452 1.7916e-05
12:130101770 C T 0.642050 4.0260e-05
12:130105436 A G 0.117746 -8.2210e-06
12:130105893 T C 0.670253 -5.3720e-05
12:130107246 A C 0.035178 1.0492e-05
12:130112828 C T 0.564602 -3.6873e-05
12:130119219 G A 0.036645 6.4308e-06
12:130120222 A G 0.796074 3.7669e-05
12:130120959 C T 0.133994 -5.5986e-05
12:130124148 T C 0.034399 -9.9245e-06
12:130148685 G A 0.434824 -1.9886e-05
12:130149998 A C 0.050002 -1.1874e-08
12:130157276 G A 0.825254 2.3733e-05
12:130159705 T G 0.630531 3.1866e-05
12:130161084 A G 1.234946 -2.7257e-06
12:130163457 T C 1.240474 1.2503e-05
12:130173777 T C 0.314955 1.4271e-05
12:130173910 C A 0.028005 -2.2324e-05
12:130174334 A C 0.031517 -4.9463e-06
12:130176419 T C 0.521627 4.0105e-06
12:130178052 C T 0.052261 5.4082e-06
12:130178389 T C 0.086232 5.9763e-06
12:130180073 C T 0.764538 2.0865e-06
12:130181513 C T 0.740288 -5.3567e-05
12:130181655 A G 0.064215 9.0017e-06
12:130182505 T G 0.038158 2.0620e-05
12:130185048 G A 0.023169 -3.1969e-06
12:130196477 C G 0.800239 4.5039e-05
12:130196584 C T 0.064641 1.0644e-05
12:130200235 C T 0.684898 -3.8245e-05
12:130204461 A G 1.149107 7.3855e-06
12:130209689 C T 1.937914 6.2707e-06
12:130209829 C A 0.131339 -1.2420e-05
12:130211749 A G 0.069113 3.5869e-05
12:130212701 T C 0.267196 -1.1016e-05
12:130215827 T C 0.072849 -4.6959e-05
12:130219454 G C 0.286194 1.3514e-05
12:130220833 C T 0.081107 -1.1876e-06
12:130222486 T C 0.039606 -1.3451e-05
12:130225459 T C 0.653287 8.2379e-06
12:130229924 C T 0.089890 3.9146e-06
12:130229980 C T 0.109034 -9.1292e-05
12:130231010 G A 0.152164 9.5020e-06
12:130233721 G A 0.095755 1.2588e-05
12:130235061 G T 1.089702 2.4660e-06
12:130238318 A G 0.060525 -3.9685e-05
12:130240470 A G 1.205461 1.9540e-05
12:130240636 A C 0.029657 -2.4844e-05
12:130241781 A G 0.032056 2.7851e-05
12:130242016 G A 0.334008 5.0017e-05
12:130244348 C T 0.548558 -1.2017e-05
12:130250741 G T 1.387023 1.9665e-05
12:130256599 G A 1.736614 2.5257e-06
12:130261054 G A 0.171633 -4.2290e-06
12:130261817 G A 1.645754 -1.7057e-05
12:130264270 A G 1.795597 -1.0047e-04
12:130264458 T C 0.053660 4.0651e-07
12:130265810 T C 0.244541 1.5928e-05
12:130268539 T C 0.152645 -1.4467e-05
12:130272945 A G 0.228214 -9.7285e-06
12:130276410 G A 0.115220 1.2928e-05
12:130278402 C T 1.780472 -2.0605e-05
12:130280270 T C 1.429647 -2.3209e-05
12:130281962 A C 0.136432 3.3168e-05
12:130284281 G T 0.049593 -2.2400e-06
12:130284395 A G 0.034691 2.1900e-05
12:130293303 T C 0.222729 -4.2035e-05
12:130295147 T C 0.067432 -4.7827e-05
12:130299753 A G 0.309045 -1.9494e-07
12:130299985 A G 0.125503 -6.1227e-05
12:130301142 C A 0.586242 5.0661e-05
12:130303768 C A 1.705922 -5.8863e-07
12:130303997 C A 1.514314 -5.3013e-05
12:130305529 T C 1.286915 -5.5081e-05
12:130306177 G A 1.802021 -1.3635e-05
12:130306802 T C 0.081636 -3.0559e-05
12:130306856 T C 0.115006 3.5661e-05
12:130306950 C A 0.064845 7.5710e-06
12:130308203 A G 0.227808 1.3498e-05
12:130308529 T C 0.059736 -1.5473e-05
12:130309024 G A 1.333794 1.9695e-05
12:130309316 T C 0.033208 2.6790e-05
12:130309991 T A 0.292478 -1.5356e-05
12:130310256 A G 1.035597 1.8157e-05
12:130311166 G C 1.179812 3.6959e-05
12:130311337 A G 0.228730 7.5434e-06
12:130312447 C T 0.157147 -3.5764e-06
12:130315450 T C 0.140100 1.3068e-05
12:130315930 G A 0.387013 3.4340e-06
12:130319560 T C 0.190403 1.1122e-06
12:130320330 A G 0.932526 -4.0186e-05
12:130320635 T C 0.063053 4.9743e-05
12:130324973 C T 0.022500 1.1853e-05
12:130325960 A G 0.171023 -6.4761e-06
12:130330857 A C 0.224455 -8.9550e-06
12:130332403 C T 0.492304 8.2636e-06
12:130335952 C T 1.442224 -8.1222e-06
12:130337369 C A 0.193321 -4.4394e-06
12:130345587 C T 0.054186 1.6408e-05
12:130346839 G A 0.124322 1.3621e-05
12:130350200 C G 0.023604 2.3091e-05
12:130352047 A G 0.039550 -1.4154e-05
12:130354349 A G 1.781588 1.6840e-05
12:130356227 G A 0.079967 6.6456e-05
12:130356692 T G 1.695532 1.6092e-05
12:130362198 C A 1.815364 -8.3938e-05
12:130362735 A G 0.084985 1.9223e-05
12:130365180 T C 0.145497 2.2670e-06
12:130367568 T C 0.077660 5.1501e-05
12:130369383 C T 0.169198 -1.1360e-06
12:130370130 T G 0.987023 3.3042e-05
12:130371802 C T 0.065267 1.8922e-05
12:130376768 C T 1.483021 1.7065e-05
12:130376855 G T 0.364854 -3.1275e-05
12:130377745 A G 0.260013 -3.7387e-05
12:130379021 C T 0.057006 -4.7522e-05
12:130379396 T C 0.083580 3.3325e-05
12:130379565 A G 0.084645 3.4422e-05
12:130382617 C A 0.179209 -3.7161e-06
12:130384665 A G 0.089679 -2.3622e-05
12:130385841 C T 0.139979 6.9741e-06
12:130390845 A G 0.448869 -1.4651e-05
12:130392794 T C 0.059866 4.1164e-06
12:130393290 T G 0.149000 2.6883e-05
12:130394624 G A 0.334599 4.6505e-06
12:130394648 T G 0.106700 6.6369e-06
12:130395910 T C 0.081921 1.0927e-06
12:130398578 A G 0.067948 -2.1141e-05
12:130399772 C T 0.770234 2.5908e-05
12:130400273 G A 1.767712 4.0347e-05
12:130408894 G A 0.935645 -2.5074e-06
12:130411651 C T 0.160467 5.7710e-06
12:130412739 G A 0.031118 7.3709e-06
12:130413227 A C 0.035503 2.8826e-06
12:130416007 T C 1.732223 -2.0477e-05
12:130416252 G A 0.081678 -9.5479e-06
12:130426830 C T 0.663908 1.0625e-05
12:130428362 C T 0.606963 -2.6522e-05
12:130444817 T G 0.257887 1.8851e-05
12:130447466 A T 0.048661 1.6418e-05
12:130448331 A G 1.722647 5.3009e-06
12:130452904 G T 0.061450 -1.5780e-05
12:130453411 T C 0.028086 1.6170e-06
12:130456662 T C 0.034205 -1.0519e-05
12:130460305 T G 0.590208 1.3126e-05
12:130467472 A G 0.859673 1.7073e-06
12:130468349 C T 1.967039 -5.7977e-06
12:130480439 A G 0.392492 -1.0316e-05
12:130486202 C T 0.327144 -3.5402e-06
12:130493235 A G 0.221609 1.7199e-05
12:130497472 G A 0.753561 -2.9584e-06
12:130497717 T C 0.248212 3.6311e-06
12:130498011 C T 0.047753 1.5800e-05
12:130499183 A G 0.131758 -1.1396e-05
12:130511806 A G 1.390619 6.3864e-07
12:130512544 A G 0.084002 -2.7606e-05
12:130515283 G C 0.172564 -9.2291e-06
12:130515738 T C 0.034954 -1.8746e-05
12:130515821 T C 0.302715 1.6993e-05
12:130517652 A G 1.008147 2.1908e-07
12:130518694 G T 0.047032 1.6510e-05
12:130519867 A G 0.157572 -1.3759e-05
12:130521339 A G 0.028605 1.1402e-06
12:130521584 A G 1.567211 -2.8123e-05
12:130526726 G A 0.800976 -3.1084e-05
12:130527285 T C 0.028080 4.5907e-06
12:130528673 A G 0.138951 -4.4858e-05
12:130535549 G C 0.182659 -4.0700e-06
12:130536632 C A 0.236215 3.3225e-05
12:130538916 T C 0.051498 -7.7860e-06
12:130541023 C T 0.995469 2.6744e-05
12:130545468 G A 0.051443 -3.0930e-06
12:130549840 C A 1.248302 3.8923e-05
12:130554692 T G 0.158903 -4.0113e-05
12:130557949 C T 0.739318 1.5234e-05
12:130558815 G A 0.421847 1.4149e-05
12:130563555 T C 0.074677 2.2367e-05
12:130565998 T C 0.379041 -2.2838e-05
12:130566133 T C 0.038742 -1.1916e-05
12:130568569 C G 0.435976 5.1691e-06
12:130570684 A G 0.032348 1.0326e-05
12:130571078 T C 0.071603 2.8945e-05
12:130572485 G A 0.896117 1.9677e-08
12:130578130 G A 0.557357 -1.5661e-05
12:130580429 A G 0.137772 -6.7575e-06
12:130580553 A G 0.140713 1.5109e-05
12:130581898 T C 0.065832 4.0752e-05
12:130582922 G C 0.108722 -4.5542e-05
12:130584210 A C 0.024662 -2.9934e-05
12:130584245 A G 1.430481 1.4383e-05
12:130589007 A G 1.344739 1.5993e-05
12:130589503 A C 0.764077 -2.7223e-06
12:130593594 G A 0.104714 -6.9596e-06
12:130594356 A G 0.902112 -9.3515e-06
12:130595915 A G 0.147961 -4.9592e-05
12:130596288 G A 0.512957 1.0124e-05
12:130596348 A G 0.149480 6.6897e-06
12:130602428 C T 0.727286 -1.5005e-05
12:130605900 T G 0.234504 1.4834e-05
12:130610756 G A 0.095343 4.5728e-05
12:130611682 T C 0.840633 5.5563e-06
12:130613822 T C 1.167387 -1.0538e-05
12:130614201 T C 0.064167 5.1243e-05
12:130614701 G A 0.945402 2.2536e-06
12:130615025 G A 0.158682 -3.0804e-06
12:130615035 G A 1.488322 -5.7965e-06
12:130615216 C A 0.325021 -3.5198e-06
12:130615940 A G 1.324076 -4.5969e-05
12:130615968 C T 0.104555 3.7633e-05
12:130617444 A G 1.317075 2.4443e-07
12:130617840 T C 0.326199 3.9221e-05
12:130622165 T C 0.060765 -7.5018e-05
12:130622872 C T 0.179666 -5.2600e-07
12:130623236 A G 0.676777 2.9179e-05
12:130623806 G T 0.219655 -2.0244e-05
12:130623844 A C 0.889674 1.7392e-05
12:130625556 C T 0.585771 -2.8915e-05
12:130629335 A G 1.174486 -1.8921e-05
12:130629871 A G 1.211164 -1.4239e-05
12:130630309 C T 0.554806 1.1351e-05
12:130630556 A C 0.109131 1.5317e-05
12:130631431 A G 1.326514 1.7065e-05
12:130631471 C T 0.035032 1.3433e-05
12:130632573 A G 0.115461 -1.2584e-05
12:130633508 T G 0.436852 3.0023e-05
12:130634692 T C 1.319516 -3.8596e-05
12:130635460 C T 1.562554 9.8428e-06
12:130638364 C T 0.093016 -7.6819e-06
12:130638562 G A 1.439462 -4.5341e-05
12:130639154 C A 0.165998 -3.8783e-05
12:130639187 G A 0.049242 -3.9407e-05
12:130639386 A G 0.347810 -7.0340e-06
12:130641266 T C 1.279264 -5.9635e-06
12:130642620 G A 0.647341 1.3695e-05
12:130643069 A G 0.135984 -9.3049e-06
12:130650180 G A 0.224095 1.3017e-05
12:130650287 A T 0.138006 4.6939e-06
12:130650422 C T 0.530478 2.7400e-06
12:130652969 T C 0.103500 1.0507e-05
12:130654782 A G 1.869927 -3.7136e-05
12:130655075 C A 0.225303 9.0072e-06
12:130656024 T C 0.034166 -3.6110e-07
12:130656182 G A 0.126740 -2.1951e-05
12:130656984 T G 0.224270 -5.9735e-07
12:130659495 G T 0.044676 6.4567e-05
12:130659726 A G 0.839442 7.7333e-06
12:130660879 G T 0.636386 -1.7619e-04
12:130662797 A G 0.196067 7.6881e-05
12:130665881 A G 1.148185 2.5178e-05
12:130666036 T C 1.770806 3.1209e-06
12:130666981 C T 0.064861 -3.6603e-06
12:130667378 A G 0.548879 -1.5839e-05
12:130668546 T C 0.258277 3.0741e-05
12:130669779 A G 0.134176 -2.2964e-05
12:130670641 C A 0.946775 2.0685e-04
12:130687830 G A 0.170166 -1.8082e-05
12:130689311 G C 0.756498 -6.0475e-05
12:130689939 T C 0.023019 -2.8092e-05
12:130691025 T G 0.276827 2.0892e-05
12:130692527 C T 0.061268 4.0459e-05
12:130697865 G A 0.791485 4.7003e-05
12:130698165 A G 0.030501 -4.6151e-06
12:130700729 G A 0.702270 2.6425e-05
12:130700960 A G 0.477597 -2.9651e-05
12:130702123 G T 0.259514 2.3162e-06
12:130703585 G A 0.742061 -5.0558e-06
12:130704113 C T 1.617259 -9.5115e-06
12:130704852 T C 0.742762 1.0357e-05
12:130706512 G A 0.045091 4.0449e-06
12:130709314 A G 0.466516 2.0507e-05
12:130712930 T C 0.057808 -1.8068e-05
12:130714392 A C 0.305588 -8.2594e-06
12:130718511 C A 0.136766 -1.2326e-05
12:130719648 C G 0.245092 1.4297e-05
12:130720444 C T 0.054828 2.0199e-05
12:130721455 T G 0.049716 -6.6121e-06
12:130723615 C T 0.222544 -6.2052e-06
12:130724201 G A 0.941734 -8.3501e-06
12:130727521 C A 0.045247 -4.9709e-06
12:130729799 A G 0.463689 -4.6180e-06
12:130731109 T C 0.076751 1.1324e-05
12:130735224 C T 0.705337 1.6040e-05
12:130735717 G A 0.035156 -4.6342e-06
12:130736044 T C 1.639736 -2.7033e-05
12:130736459 G A 0.082567 2.9088e-05
12:130737404 C A 0.023487 3.1267e-05
12:130737484 C T 0.591932 -8.8261e-06
12:130738365 A G 1.955948 6.0440e-06
12:130739147 C T 0.236822 -1.1783e-05
12:130743650 G A 0.576900 2.8083e-05
12:130746011 C T 0.057542 4.7189e-05
12:130747428 A G 0.054751 -2.5315e-05
12:130761041 A G 0.044987 -6.3132e-05
12:130761831 G A 0.266632 -1.4385e-05
12:130764940 C T 1.692263 1.9959e-05
12:130772172 T G 0.619557 3.3470e-05
12:130772229 T C 0.080996 -3.0405e-08
12:130773785 A G 0.181461 2.1656e-05
12:130780226 T C 0.857184 -1.0287e-05
12:130781313 G A 0.079610 1.0970e-05
12:130784571 A C 0.032127 5.8150e-05
12:130787293 T C 0.043419 -1.3572e-05
12:130787732 G A 0.286509 4.7839e-06
12:130795155 G C 0.081756 1.1368e-05
12:130795939 T C 0.697106 -3.2606e-06
12:130796928 A G 0.046448 -1.6128e-05
12:130812061 G A 0.126211 -5.6857e-06
12:130812335 C T 0.781290 -6.8731e-07
12:130814262 C T 1.857615 5.4429e-06
12:130815992 C T 0.027203 8.1192e-06
12:130816989 G T 0.067601 -5.3808e-05
12:130825855 G A 1.174363 9.4277e-06
12:130829414 T C 0.088293 3.9256e-05
12:130829753 C T 0.037632 -1.0429e-05
12:130829957 T C 0.046130 2.4276e-05
12:130832922 T G 0.324784 2.2632e-05
12:130841638 A G 0.115684 -3.2499e-05
12:130849869 A G 0.046490 -1.4332e-05
12:130850356 C T 0.851971 -8.9600e-06
12:130852650 T G 0.101325 1.5500e-05
12:130854823 G A 0.151129 -2.4115e-05
12:130855506 A C 0.142849 -8.0315e-05
12:130857497 C T 0.656861 9.4978e-06
12:130859784 T C 1.187297 1.8261e-05
12:130861567 A G 0.038495 4.2544e-06
12:130861788 A G 1.159097 -1.3628e-05
12:130865277 G A 0.152242 2.9093e-05
12:130868327 C T 1.435554 1.9933e-06
12:130870107 A G 0.142875 -4.0419e-05
12:130874992 G C 0.188784 -3.6400e-06
12:130878875 T C 0.286162 -1.9476e-05
12:130886987 A G 0.583794 -4.2183e-05
12:130887730 A G 0.210784 5.0548e-08
12:130888094 C T 0.588796 7.1451e-06
12:130892844 G A 1.464799 -1.2415e-05
12:130895719 G T 0.432626 -7.4225e-07
12:130896028 T C 0.033253 2.4519e-05
12:130896877 A G 0.042637 -1.6448e-05
12:130897035 T C 0.095168 4.1697e-05
12:130898414 T C 0.788077 -1.3628e-05
12:130899360 G C 0.589533 -1.5314e-05
12:130901820 A G 0.070632 1.2071e-05
12:130903100 T C 0.197619 -3.4873e-05
12:130903910 T C 0.129788 -2.3260e-05
12:130904400 G A 0.185914 1.2169e-05
12:130906013 G A 0.168815 -4.6712e-05
12:130906183 A G 0.118106 -2.3722e-05
12:130906425 A G 0.069837 1.3825e-05
12:130907895 G A 0.606061 -5.2402e-06
12:130910508 G A 0.713575 7.5351e-07
12:130917377 T C 0.143667 -1.3735e-05
12:130917475 A C 0.225919 -2.3096e-05
12:130918358 A C 0.063544 1.6191e-05
12:130918757 T G 0.023464 -1.5663e-05
12:130920016 T G 0.213971 -3.9885e-05
12:130920372 T G 0.042877 -1.4439e-05
12:130926063 A G 1.015580 5.0631e-05
12:130927752 C A 0.065189 1.4298e-05
12:130929055 T C 0.092444 -1.8374e-05
12:130933687 G A 0.399253 -1.2427e-05
12:130933735 A C 0.241658 -3.1734e-05
12:130938131 C T 0.246728 -2.5937e-05
12:130943793 A G 0.691634 1.9113e-05
12:130945457 A G 0.144653 -1.5720e-05
12:130948500 A G 0.126840 6.2809e-06
12:130953899 G A 0.038330 5.1069e-06
12:130954131 T C 0.613279 -3.1364e-06
12:130954492 T C 0.035912 -1.0798e-05
12:130958706 G A 0.721128 2.3322e-05
12:130959935 G A 0.188138 -6.0520e-06
12:130960534 A G 0.155014 4.0693e-06
12:130961260 C A 0.821843 1.4382e-05
12:130962191 A C 0.901259 2.4702e-05
12:130963148 C T 1.290024 3.2586e-06
12:130964718 G A 1.518845 -5.9441e-06
12:130966902 A G 0.156303 7.9656e-06
12:130969027 A G 0.094051 -3.2794e-07
12:130970417 G T 0.029446 2.1650e-05
12:130972823 A G 0.022250 2.5318e-05
12:130973659 G A 1.246374 -9.0160e-06
12:130978356 A G 0.078633 2.5881e-05
12:130980401 T C 1.141625 -2.8957e-06
12:130980564 G A 0.204237 2.6772e-05
12:130984458 G A 0.870764 -8.6886e-06
12:130986586 C T 0.288200 -9.4817e-06
12:130992170 G A 0.196502 3.1308e-05
12:130995621 G A 1.212829 -1.0610e-05
12:130998050 G A 0.289236 -1.7010e-05
12:131002740 A G 0.517592 7.3032e-07
12:131003683 G A 0.172519 -1.3511e-05
12:131005336 G A 0.226546 -2.9029e-05
12:131005859 G C 0.121981 -1.7454e-05
12:131005899 T A 1.306348 -2.3176e-05
12:131006296 C T 1.766184 -6.6899e-06
12:131006547 T C 0.135721 2.2846e-05
12:131007356 G T 0.063203 5.6444e-06
12:131007760 T C 0.040518 1.9597e-05
12:131008165 A G 0.226877 2.3293e-05
12:131008520 T C 0.073307 -3.6700e-06
12:131008550 G A 1.602088 -1.0123e-04
12:131008699 A G 0.024941 -1.3621e-05
12:131009071 T C 0.550417 6.7006e-05
12:131009309 C G 0.495686 4.5996e-05
12:131009985 A C 1.041365 3.0792e-06
12:131014242 T G 0.134858 -2.4480e-05
12:131015848 T G 1.413028 -1.6466e-05
12:131019232 T C 0.164924 -5.9211e-05
12:131021963 T C 0.216682 -1.6605e-06
12:131022010 C A 1.373569 -1.4061e-05
12:131023561 C T 0.904378 4.4710e-05
12:131024990 C G 0.028080 1.6036e-05
12:131026098 C T 0.052397 3.7867e-05
12:131027277 T C 0.192163 -3.0321e-06
12:131028575 C A 0.106067 -1.3614e-05
12:131036199 A G 0.021822 3.7436e-06
12:131037228 G A 1.012548 2.5399e-05
12:131039772 A G 1.629129 2.1712e-05
12:131043922 A G 0.293854 -3.6230e-05
12:131047655 C T 0.235511 9.1440e-07
12:131049552 C T 0.259802 -3.4606e-05
12:131056956 T G 1.878781 -4.0901e-05
12:131057010 A G 0.675658 -1.4059e-05
12:131057666 G A 1.102698 5.6638e-06
12:131060554 C T 0.168384 -1.1000e-06
12:131062900 A C 0.669925 6.8268e-06
12:131074383 A G 0.135523 -3.6099e-05
12:131074621 T C 0.299810 1.7170e-05
12:131078425 A G 0.040258 8.5434e-05
12:131078489 A G 0.401083 -5.4153e-05
12:131082639 A C 1.670562 2.3989e-05
12:131084576 A G 0.156829 -2.8783e-05
12:131085414 T C 0.141333 2.9993e-05
12:131086479 A G 1.264665 7.3572e-05
12:131091028 T C 0.390375 -5.5214e-05
12:131091048 A G 0.107167 1.0805e-05
12:131092741 A G 1.539580 1.8959e-06
12:131095065 T C 0.025155 4.2304e-05
12:131095527 T C 0.251633 -2.7947e-05
12:131103499 C A 1.719304 -1.5499e-05
12:131104144 A G 0.684324 -3.1679e-05
12:131105588 G T 0.078448 -5.3398e-06
12:131105877 A G 0.252464 -2.4391e-05
12:131106864 A G 1.930828 2.8268e-05
12:131111896 G A 0.377519 -1.5028e-05
12:131115125 T C 0.027904 3.5966e-05
12:131115291 T C 1.323865 -2.1273e-05
12:131120448 C T 1.815754 -1.9927e-05
12:131121837 C T 1.903187 -3.1591e-05
12:131127159 A G 0.708687 6.6541e-05
12:131127253 C G 0.496102 4.3215e-05
12:131127560 C T 0.465335 9.9522e-05
12:131128036 G A 1.929079 -1.2636e-05
12:131129382 G T 0.595840 4.4064e-06
12:131130448 C T 0.069026 3.7958e-06
12:131131166 T C 0.030436 -2.3457e-05
12:131135587 A G 0.041738 -2.8717e-05
12:131136885 G T 0.503619 9.2662e-06
12:131137436 T C 0.146997 6.7461e-05
12:131140241 C T 0.024883 -2.6434e-05
12:131140759 G T 0.040495 7.9453e-06
12:131140769 A G 0.476072 -2.8514e-05
12:131143362 A G 1.256946 -4.9069e-05
12:131145440 T C 0.131855 -1.9893e-05
12:131148525 G T 0.256764 5.6072e-06
12:131150526 T C 0.042095 1.1305e-05
12:131155886 C T 0.063810 8.0891e-06
12:131156926 T C 0.621066 -3.2344e-05
12:131157438 G A 0.612666 3.9219e-05
12:131157686 G A 0.770601 -1.5918e-05
12:131157748 C T 1.381576 1.9985e-05
12:131159672 A C 1.921694 -3.4552e-05
12:131159935 T C 0.029021 4.0446e-06
12:131164312 A G 0.795328 4.3848e-06
12:131164508 T G 0.163833 4.2551e-06
12:131164897 T G 0.657283 -3.6568e-07
12:131165518 C T 0.049690 -3.2881e-05
12:131167181 T C 0.429952 -2.7928e-05
12:131174960 G A 0.431013 -5.4086e-05
12:131179602 T C 0.378291 -3.6408e-05
12:131186608 A C 0.053498 3.3795e-05
12:131190301 A C 0.062258 5.3545e-06
12:131191409 T C 1.496764 2.0038e-05
12:131196703 T C 0.087251 -1.6013e-05
12:131197427 A G 1.605606 -7.2050e-06
12:131199728 T C 0.111880 3.5427e-05
12:131201301 C T 1.233940 -1.2583e-05
12:131204633 A G 0.105249 -3.3633e-05
12:131212565 G A 1.131495 -9.8497e-06
12:131217685 C T 0.744463 -1.6500e-06
12:131218157 C T 1.062644 -2.0854e-05
12:131219128 T C 0.049716 3.2026e-06
12:131219491 A G 0.114672 -3.5721e-06
12:131223891 T C 0.092928 9.8571e-05
12:131223980 A G 0.972576 -7.7428e-05
12:131224803 C T 0.972125 -6.3608e-05
12:131225119 T C 1.297444 -1.5099e-05
12:131225337 C A 1.083216 -2.9980e-05
12:131225471 G A 0.982447 -2.7486e-05
12:131226051 G C 0.582736 8.2118e-06
12:131226209 G A 0.889911 2.0663e-07
12:131226821 A G 0.746839 -1.8607e-07
12:131226895 T C 0.113169 1.3363e-05
12:131227029 A G 0.119135 5.4636e-06
12:131229887 A G 0.177686 -1.0073e-05
12:131230977 T C 1.360498 -2.0038e-05
12:131232982 C T 1.571226 -2.3786e-05
12:131236604 A C 0.201543 -1.7754e-05
12:131247471 T C 0.292634 -2.0530e-05
12:131248257 T C 0.606109 -2.2000e-05
12:131251053 C T 0.903031 5.3005e-05
12:131256451 A G 0.072067 3.4137e-05
12:131258678 T C 0.160746 2.8126e-05
12:131259520 C T 0.034630 1.5550e-05
12:131260786 A G 0.213157 2.0712e-05
12:131269681 G C 0.184499 -1.8820e-05
12:131269951 A G 0.818467 -2.9379e-05
12:131271889 A G 0.913674 1.1403e-05
12:131272286 A G 0.100338 -3.6522e-06
12:131275693 C T 0.036918 -2.5742e-05
12:131279022 A G 1.158685 7.4304e-07
12:131284736 C G 0.042757 -2.2222e-06
12:131285212 C T 0.567107 -6.0214e-06
12:131290967 A G 0.273409 1.3090e-05
12:131306314 G C 1.335232 -1.8380e-05
12:131311749 C A 0.063826 -1.8084e-05
12:131323055 T C 0.175051 -2.9076e-05
12:131325326 G C 0.184158 -2.4608e-05
12:131325361 A C 0.328150 -1.1830e-05
12:131327175 A C 0.044702 -2.5735e-06
12:131332439 A G 0.147500 -1.4252e-05
12:131334934 A C 0.184132 -2.1872e-05
12:131339016 T C 0.273795 1.5540e-05
12:131353095 A G 0.284201 3.6887e-05
12:131356046 G A 0.647273 3.0124e-05
12:131360004 G A 0.165936 -2.4665e-05
12:131360352 C G 0.218279 2.7794e-05
12:131363916 G C 0.593639 -3.1541e-05
12:131367868 A G 0.244894 -1.9764e-05
12:131370733 G A 0.699816 2.8524e-05
12:131375525 A G 0.145786 -2.0134e-05
12:131385505 C T 0.040118 3.7646e-05
12:131390754 G C 1.063677 7.3813e-06
12:131396073 A G 0.188534 -4.1187e-06
12:131400707 A G 1.006625 -1.0984e-05
12:131401591 A G 1.689024 -2.4395e-05
12:131401800 T C 0.256479 4.9539e-05
12:131405133 A G 0.034672 3.8338e-07
12:131407537 C T 0.799155 -3.0480e-05
12:131407836 T C 1.576193 -4.1703e-05
12:131409864 A G 0.105168 -2.7285e-06
12:131413869 A G 0.593347 -1.0932e-05
12:131415831 T C 1.609514 1.9344e-05
12:131420576 G A 0.495271 -3.9104e-06
12:131420811 T C 0.405663 -2.6141e-05
12:131427663 G A 0.413953 5.6069e-05
12:131428214 G A 0.041001 -7.1226e-06
12:131430360 A G 0.025827 1.0979e-05
12:131436874 C A 0.126925 -2.1110e-05
12:131438089 T C 0.027956 -2.9202e-05
12:131440049 T C 0.538521 -5.9042e-05
12:131440191 T C 0.744047 5.3381e-05
12:131441854 G A 1.710187 -1.5651e-05
12:131442567 T C 0.403726 -7.8035e-05
12:131443453 A G 0.086732 -4.8627e-05
12:131444560 A C 0.844327 9.2388e-05
12:131445721 A G 0.083866 1.0011e-05
12:131446113 G A 0.168192 3.3404e-05
12:131449500 T C 0.101516 -3.2904e-05
12:131453461 T G 0.201764 3.4551e-05
12:131455221 G T 1.894796 -1.0360e-06
12:131456432 T C 0.068857 2.2464e-05
12:131458250 C T 1.881057 -1.6156e-05
12:131459547 T G 0.025236 -1.6247e-05
12:131467500 T C 0.148114 3.4155e-05
12:131467769 A G 1.758647 -3.4618e-06
12:131471699 A G 0.035996 1.7110e-05
12:131474456 T C 0.243924 -3.2692e-06
12:131475888 A G 0.070847 2.8905e-06
12:131477075 C T 1.060801 -3.2346e-05
12:131483980 A G 0.236215 3.8101e-05
12:131486565 T C 0.032572 -1.0522e-06
12:131489210 G A 0.640087 3.6613e-05
12:131491270 G A 1.952799 -1.5657e-05
12:131491840 G A 0.340789 -1.4755e-05
12:131492288 T C 0.592581 -3.5568e-05
12:131495315 G A 1.347482 3.4730e-05
12:131496099 T C 0.023493 -4.6308e-06
12:131498451 A G 0.261270 -2.0756e-05
12:131503244 A C 1.236848 1.3852e-05
12:131507020 A G 0.326244 -1.9238e-05
12:131509430 T C 0.074699 -4.4424e-05
12:131511795 C T 0.022997 -5.9902e-06
12:131513072 C T 0.606976 3.0404e-05
12:131513207 A G 0.091338 -1.5942e-05
12:131513563 G A 1.158361 -9.0000e-06
12:131515285 A G 0.031845 -2.0986e-05
12:131515964 A C 0.827663 3.1574e-05
12:131516733 C T 0.331175 -6.9628e-06
12:131518695 C T 0.088556 -2.0617e-05
12:131522967 T C 0.037687 -1.6125e-05
12:131524747 A G 0.026807 -1.2755e-05
12:131525053 T C 0.900051 2.0819e-05
12:131528851 A G 0.068256 -2.6107e-05
12:131529005 T C 0.025476 -1.5593e-05
12:131533611 A G 0.272422 -9.4491e-06
12:131533977 C T 1.787350 2.3792e-05
12:131538298 T C 0.141450 1.8115e-05
12:131542315 C T 0.023594 -4.1339e-05
12:131563279 G A 1.844239 3.9572e-05
12:131563631 C A 0.058678 -1.5333e-05
12:131567094 A G 0.669961 1.4597e-05
12:131569105 T C 0.058282 -1.8336e-05
12:131576002 T C 0.700926 1.7157e-05
12:131576191 A C 0.222748 2.2913e-05
12:131576656 A G 0.258231 -1.4108e-05
12:131581822 T G 0.137704 -2.7106e-05
12:131595520 C T 0.424259 -1.8647e-05
12:131596253 T C 0.122228 1.1494e-05
12:131596499 T C 0.614133 3.2107e-05
12:131597524 T G 0.021981 1.8037e-05
12:131598584 A G 0.382297 -1.4906e-05
12:131605443 T C 0.083379 -3.4996e-07
12:131607033 T G 1.848202 2.3395e-05
12:131611538 A G 0.052099 -3.8246e-05
12:131611908 T C 0.604889 1.1545e-05
12:131616141 C T 1.909149 1.2931e-05
12:131619836 C T 0.146818 2.8848e-05
12:131621762 G A 1.333359 3.1808e-05
12:131622735 C T 1.313784 -1.4670e-05
12:131624934 C T 1.689099 2.7423e-05
12:131627905 G A 1.165839 1.3495e-05
12:131637484 G A 0.216234 1.6015e-06
12:131639801 T C 0.994226 2.4309e-06
12:131639874 A G 0.187073 2.6369e-05
12:131641608 A G 1.351617 8.7662e-06
12:131647160 T C 0.350900 1.1921e-05
12:131648849 T C 0.038557 -1.0950e-06
12:131650270 T C 0.035581 -2.5990e-05
12:131650769 A G 0.061476 -1.2585e-06
12:131656086 G T 0.054387 -4.0911e-05
12:131657567 C T 0.062988 -2.3340e-05
12:131673424 A G 0.027908 -1.4809e-06
12:131675454 C T 1.961105 1.0089e-06
12:131676396 A C 1.776882 1.6750e-05
12:131677339 A G 0.356684 -1.8941e-05
12:131680976 G A 0.094970 -4.8715e-06
12:131681154 T C 0.019903 -8.3041e-06
12:131690579 A G 0.333057 1.9803e-05
12:131691694 A G 0.926365 2.6380e-05
12:131703666 A G 0.028112 -1.3651e-05
12:131706742 A G 0.926083 3.1326e-05
12:131708190 T C 0.058740 4.4727e-06
12:131708478 A G 0.166842 -1.2404e-05
12:131708860 A G 0.065919 -1.1119e-05
12:131713899 G T 0.151561 -3.3467e-05
12:131715433 A G 0.334168 -7.2973e-06
12:131722521 T C 0.838897 -7.1967e-05
12:131723385 A C 0.057428 2.4160e-05
12:131724156 C A 0.279605 -1.8978e-05
12:131736813 T C 0.841347 7.9055e-05
12:131741406 C T 0.702952 -4.9823e-05
12:131755862 C T 0.040836 2.3959e-05
12:131763498 C T 0.139898 -3.9141e-05
12:131769084 A G 0.031082 1.9725e-05
12:131769165 G T 0.633037 -2.5994e-05
12:131777176 C T 0.222381 -8.6888e-06
12:131793658 G T 0.036194 -1.2959e-05
12:131799832 A G 0.022938 8.3462e-06
12:131813804 G A 0.914787 -5.2923e-05
12:131818420 T C 0.310194 -1.2728e-05
12:131818650 T C 0.260312 1.0084e-05
12:131825001 A G 0.031734 5.3150e-06
12:131825359 T C 0.420205 7.9807e-05
12:131831249 A G 0.800226 -3.5216e-05
12:131833106 A G 1.097005 2.6720e-05
12:131834324 G A 0.940364 -3.4138e-05
12:131840418 G T 0.162892 -1.1261e-05
12:131841297 T C 0.190381 5.0874e-06
12:131841695 G A 0.080996 -2.4173e-05
12:131842494 T C 0.082743 8.5452e-06
12:131843365 C T 0.676252 -3.2596e-05
12:131845340 G A 0.870891 -4.1053e-05
12:131846237 A C 1.353399 -8.5462e-05
12:131849002 C T 0.057305 -3.5958e-07
12:131850267 T C 0.341990 -6.8330e-05
12:131855050 G T 1.937709 -3.9491e-06
12:131855990 C T 0.682815 -1.0821e-04
12:131859392 C A 0.060291 1.1353e-05
12:131862903 A G 0.175453 3.2940e-07
12:131863371 A G 1.025684 -1.2553e-05
12:131863633 A C 0.170477 3.1927e-06
12:131869406 T G 0.275639 7.2959e-06
12:131871408 A G 0.078585 1.3619e-05
12:131874726 T C 0.101140 -2.4228e-05
12:131874839 A G 0.953348 -6.1133e-05
12:131875493 A G 1.175982 -3.7983e-05
12:131882843 T C 0.223274 2.1508e-05
12:131888805 T C 0.030972 -1.2480e-05
12:131890366 T C 0.020757 2.0380e-05
12:131891262 A G 1.184425 -3.6162e-05
12:131894082 T G 0.050635 -5.9090e-06
12:131905068 G A 0.222878 1.8803e-05
12:131906902 A G 0.138029 1.8439e-05
12:131907970 C A 0.113373 6.3605e-06
12:131910051 A G 0.137509 -4.0732e-05
12:131917296 C A 0.065767 -1.7676e-05
12:131919264 C T 0.743830 5.5566e-05
12:131922065 A G 0.249899 2.7812e-05
12:131925771 T G 0.875010 2.5334e-05
12:131927974 T C 1.221810 -2.1406e-05
12:131930486 G A 0.636253 7.5163e-05
12:131936445 G T 1.074099 -1.8388e-05
12:131939920 T G 0.214351 -3.0752e-05
12:131939969 A G 0.068039 6.4053e-05
12:131940194 A G 0.026197 3.5343e-06
12:131942818 C T 0.098537 1.2431e-05
12:131944995 A C 1.294734 -5.8623e-06
12:131949720 A C 0.104493 -2.9573e-05
12:131958370 G C 0.202981 -3.0402e-05
12:131963851 G A 0.103552 -1.5958e-05
12:131971078 A G 0.290722 -7.3993e-06
12:131973524 G T 1.668455 -2.1812e-05
12:131978029 C T 0.078406 -3.0644e-05
12:131990433 A G 0.023357 2.3772e-05
12:131998070 T C 1.380193 -6.1859e-06
12:132006291 C T 0.219616 1.1125e-05
12:132006503 A C 0.235942 3.1707e-05
12:132010571 T C 0.052216 2.8334e-05
12:132014206 C A 0.607784 4.5031e-05
12:132017860 T C 0.231512 1.1613e-05
12:132018701 T C 0.544133 1.0911e-05
12:132020047 C A 0.032780 -4.3404e-06
12:132022361 T C 0.199336 6.8269e-06
12:132028014 C T 0.062031 2.6124e-05
12:132030416 T C 0.056140 2.3835e-05
12:132038557 C T 0.111572 1.0387e-05
12:132038980 T C 0.216584 4.6177e-06
12:132042236 T C 0.069152 4.4190e-05
12:132050085 C T 1.785659 -6.4805e-06
12:132054175 T C 0.812810 -2.2200e-06
12:132054691 G A 0.757491 -8.0784e-06
12:132056657 T C 0.053900 -4.1568e-05
12:132059458 A C 0.238292 -7.0648e-06
12:132059733 A G 0.296503 -1.4586e-05
12:132069364 A G 0.140775 1.0016e-05
12:132069961 A G 0.055309 2.8892e-07
12:132076082 C A 0.139928 6.8362e-06
12:132078847 G A 1.411438 2.8961e-05
12:132084618 A G 0.188842 -9.7251e-06
12:132084788 A G 0.232852 -8.5274e-06
12:132085196 A G 0.895183 1.2526e-05
12:132086801 A G 0.067198 -4.4975e-06
12:132088401 T C 0.105658 2.5150e-06
12:132090234 A G 0.040492 2.8445e-06
12:132092020 A G 0.082885 -6.1741e-06
12:132095919 T G 0.559097 -1.6549e-05
12:132096632 A G 0.237296 1.8396e-05
12:132098722 C T 1.403307 -4.7210e-06
12:132100359 A G 0.818954 6.0536e-06
12:132101949 C T 1.673175 1.3686e-05
12:132102939 G A 0.455931 7.9025e-06
12:132103518 T C 1.034601 9.7984e-07
12:132103961 A G 0.033958 -2.7764e-06
12:132104793 T C 1.287882 -2.0912e-05
12:132105915 T C 0.144829 2.4876e-05
12:132105984 A G 0.300791 4.7013e-06
12:132113474 T C 0.836888 4.1312e-06
12:132113593 T C 0.102435 3.0838e-05
12:132113655 A G 0.931010 -4.0621e-05
12:132113796 A G 0.630644 -3.7279e-05
12:132116848 C T 0.205565 1.0715e-06
12:132124096 T C 1.608761 -1.0381e-05
12:132124118 A G 0.041404 9.9668e-06
12:132124660 A G 0.570580 -3.4956e-05
12:132126290 A G 1.970187 -2.1106e-05
12:132126556 A G 0.196846 -4.6216e-06
12:132127552 G A 1.901330 -1.0183e-04
12:132128544 A G 0.174892 3.5618e-06
12:132153792 T C 0.026849 -2.2713e-06
12:132156008 A G 1.371894 -1.8575e-06
12:132159491 T C 0.065043 1.5789e-05
12:132174651 C T 0.824239 4.3190e-06
12:132178537 A G 1.141463 -8.3469e-06
12:132178571 T C 0.143894 1.3067e-05
12:132178598 T C 0.370936 -4.5790e-06
12:132179930 G C 0.825686 -3.3848e-05
12:132187959 T C 0.036801 2.3801e-06
12:132207169 A C 0.245326 7.7786e-06
12:132213882 C T 1.672642 -1.1872e-05
12:132223826 G A 0.054176 -6.0987e-06
12:132230175 A G 0.055896 -3.2086e-05
12:132230627 T C 0.259169 -2.0170e-05
12:132230857 G C 0.896429 1.5178e-05
12:132234918 A G 0.542313 -1.5876e-05
12:132238519 T C 0.048895 1.6742e-05
12:132240010 A G 0.055689 -1.6295e-05
12:132247954 G C 0.083389 1.4310e-05
12:132257854 C G 0.132835 1.8201e-06
12:132258860 G A 1.870573 -8.8053e-06
12:132262713 T C 0.026827 9.4311e-06
12:132266449 T C 0.032870 5.0238e-06
12:132268844 C A 0.878892 1.4789e-05
12:132268961 C T 0.214851 -1.2515e-06
12:132272725 C T 0.093259 9.0631e-06
12:132272822 T C 0.051894 -1.0250e-05
12:132283582 T G 0.026567 1.8071e-05
12:132290791 G A 0.095366 1.4711e-05
12:132296509 T C 0.029112 -1.1814e-05
12:132297091 G T 1.138220 2.9980e-05
12:132302268 G C 1.059340 1.7774e-05
12:132302284 A G 0.161850 2.0528e-05
12:132308123 T C 0.580211 -2.8319e-05
12:132313943 T C 0.875029 -1.6860e-05
12:132315486 G C 0.134530 1.4222e-05
12:132316178 T C 0.112124 1.8720e-05
12:132317582 A G 0.866214 5.9522e-06
12:132319541 G A 0.028229 -1.6647e-05
12:132325239 A G 0.970700 1.1346e-05
12:132325861 A G 0.057831 3.3023e-06
12:132325943 A G 0.027323 1.7444e-05
12:132326051 T C 1.291134 3.8111e-05
12:132326298 A G 0.318584 2.4994e-05
12:132326763 T C 0.024113 -1.7386e-05
12:132328361 C T 0.050333 1.0830e-05
12:132329165 A G 0.033812 -1.8305e-05
12:132330315 T G 0.630252 -4.1368e-05
12:132332237 T C 0.148471 4.8382e-05
12:132335034 T C 1.347901 1.2350e-05
12:132347929 A G 0.121261 2.4172e-05
12:132348309 T C 0.135633 -9.7515e-06
12:132351733 C T 0.343801 5.3061e-06
12:132353460 T C 1.496842 -1.3752e-05
12:132356408 T G 1.848209 3.4563e-05
12:132361416 A G 1.777083 -1.0672e-05
12:132365551 A C 0.055341 -7.6604e-06
12:132377937 A G 0.052599 2.4413e-05
12:132386399 A G 0.107427 -2.3307e-05
12:132391411 T C 0.052728 1.4290e-05
12:132396343 T C 1.536077 2.3820e-05
12:132396603 T C 1.663483 1.0265e-05
12:132399004 G C 0.027447 5.8826e-06
12:132401566 T C 0.604912 2.4474e-05
12:132409775 T C 0.175213 -1.7540e-05
12:132419533 T C 0.279972 2.0240e-05
12:132424561 A G 0.107661 1.5898e-05
12:132439627 C A 0.074349 9.2593e-06
12:132444112 G C 0.138090 -2.7074e-05
12:132445158 A G 0.042939 -9.0278e-06
12:132445421 G A 0.024892 5.3494e-06
12:132467128 T C 0.100247 -1.5171e-05
12:132472834 A G 0.029738 8.1899e-06
12:132474936 A G 0.068461 3.3488e-05
12:132477280 T C 1.773961 -1.2295e-05
12:132479566 T G 0.076663 8.3421e-06
12:132492323 C T 0.023204 -1.5540e-06
12:132501996 C A 0.036886 -1.7881e-05
12:132507075 C T 0.099342 -2.3066e-06
12:132509804 T C 0.062641 -3.6860e-05
12:132512472 A G 0.155910 1.7120e-05
12:132522889 A G 0.428933 4.0043e-06
12:132526136 C A 0.254911 2.9202e-05
12:132526835 C T 0.132891 -3.2698e-05
12:132552040 A G 0.229038 1.4201e-05
12:132560114 A G 0.044575 1.7923e-05
12:132562126 A G 0.291913 2.7816e-05
12:132570074 T C 0.047392 6.1909e-06
12:132570198 C G 0.376623 3.9609e-05
12:132572406 T C 0.034831 1.9464e-05
12:132592522 C T 0.258945 4.6660e-05
12:132592715 G A 0.270228 3.2433e-05
12:132593231 T C 0.034948 2.6538e-05
12:132593644 G A 0.114039 3.1176e-06
12:132606886 T C 0.295588 3.4445e-05
12:132609257 G A 0.152976 -2.2437e-06
12:132616439 T C 0.064261 2.3937e-05
12:132624310 T C 0.044244 2.4763e-05
12:132624434 C T 0.055491 -4.9950e-06
12:132625643 T C 0.382582 5.6184e-05
12:132626425 A G 0.373270 3.6818e-05
12:132626668 C T 1.342577 -6.5503e-06
12:132627195 A G 0.031734 -4.6888e-06
12:132630822 T C 0.670630 -3.0457e-05
12:132639984 A G 0.319272 3.3809e-05
12:132644230 C T 0.900103 -2.0850e-05
12:132652431 A G 0.082457 7.2866e-07
12:132654139 C G 0.316887 2.2277e-05
12:132655286 A G 0.051378 -5.0352e-06
12:132656223 A G 0.217707 7.2525e-06
12:132657786 T C 0.334366 4.6015e-05
12:132659320 A G 0.525522 -8.6402e-05
12:132660037 T C 0.092603 4.7208e-05
12:132660712 A G 0.132212 3.1567e-05
12:132663167 A G 0.094473 3.3038e-05
12:132664101 A G 0.383274 1.3501e-05
12:132665291 T C 0.026622 1.9760e-05
12:132665693 G A 0.161486 -1.4878e-05
12:132666811 T G 0.028505 1.2489e-05
12:132667666 A G 0.056984 5.7873e-05
12:132671437 T G 0.658406 -1.9036e-05
12:132678089 G A 1.060275 -4.1834e-06
12:132685123 A G 0.264545 -1.2350e-05
12:132685240 C T 1.163385 -1.7966e-05
12:132689741 A C 0.028583 4.3278e-06
12:132691718 T C 0.091448 1.1003e-05
12:132692640 G A 0.094668 1.3243e-05
12:132696306 C T 1.534529 5.5520e-06
12:132702922 T G 1.188193 7.0412e-07
12:132704783 A G 0.083278 -3.6812e-06
12:132809023 A G 0.029300 -2.3024e-05
12:132809250 T C 0.286717 -6.6120e-06
12:132819844 C T 0.195386 -4.5899e-06
12:132828834 T C 0.279349 -1.4374e-05
12:132831372 G A 1.851143 -2.6968e-05
12:132832385 G A 0.070899 7.4158e-06
12:132833522 G A 0.165586 1.8732e-05
12:132834995 A G 0.889249 4.1637e-05
12:132853389 A G 0.042267 7.5217e-06
12:132859890 A G 0.070889 1.1429e-05
12:132861018 A G 0.128522 5.4778e-06
12:132863704 A G 0.119258 4.1051e-06
12:132864049 C T 0.572833 -2.6475e-05
12:132868626 A G 0.135867 7.0986e-06
12:132869296 A G 0.181000 -2.5456e-05
12:132870204 T C 0.055793 1.1375e-05
12:132871440 A G 0.234498 -4.8211e-06
12:132874775 A G 0.277937 1.9853e-05
12:132878216 G A 0.871358 5.7400e-07
12:132878998 T C 0.063268 -9.9220e-06
12:132883395 G C 0.746102 -1.7066e-05
12:132883937 C T 1.536369 9.4272e-05
12:132886695 T C 0.215117 -8.7632e-05
12:132886880 T C 0.021361 -1.6896e-05
12:132889076 A G 0.075605 2.9456e-05
12:132890880 G A 0.117148 3.1833e-05
12:132891349 C T 1.063628 4.6213e-05
12:132891546 T C 0.063102 -2.0549e-05
12:132892657 A G 0.283851 2.1697e-05
12:132897257 T C 0.778424 3.0621e-05
12:132899661 A G 0.043945 1.2566e-05
12:132901911 G A 0.469324 2.8155e-05
12:132902101 A G 0.281429 5.5136e-06
12:132904299 A G 0.051735 -8.1606e-06
12:132908385 G A 0.144017 5.9345e-05
12:132912556 T G 0.026356 -5.5118e-05
12:132914674 A G 0.035993 2.0989e-05
12:132914813 G A 0.639152 -7.2907e-06
12:132915262 C T 1.578254 3.0050e-05
12:132917013 A G 0.773854 1.4057e-05
12:132920383 T C 0.027411 -2.0311e-05
12:132920866 A G 0.022127 1.3016e-05
12:132921386 G C 0.775178 1.6833e-05
12:132923538 A G 0.034889 -8.8019e-06
12:132925714 G A 0.567474 -2.0306e-05
12:132929514 A G 0.069065 5.6913e-06
12:132930047 A G 0.708116 3.6078e-06
12:132930243 A G 0.053436 -1.9976e-05
12:132932162 A G 0.046678 -2.7477e-05
12:132939686 T C 0.208950 8.7597e-06
12:132940038 G A 1.157354 1.2382e-05
12:132944034 G T 1.472479 1.4773e-05
12:132945605 A G 0.826030 4.0362e-06
12:132946447 T C 0.321421 -1.6888e-06
12:132949919 A G 0.090682 7.4583e-06
12:132952257 C T 0.052417 3.3209e-05
12:132962214 T C 0.108372 -4.1824e-05
12:132962509 C A 0.758640 -2.9181e-05
12:132965880 A G 0.752223 -2.3930e-05
12:132966867 T C 0.057399 1.2258e-05
12:132966897 G A 0.034490 -3.9561e-05
12:132967411 G A 1.668725 8.2448e-06
12:132968140 A G 0.348952 4.8468e-05
12:132970007 T G 0.071421 8.0486e-07
12:132970130 T C 0.501899 2.9071e-06
12:132970416 T C 0.072986 -1.4816e-05
12:132975717 G A 1.643956 2.0708e-05
12:132976058 T G 0.042309 -2.1671e-05
12:132976365 C T 0.031043 1.7966e-05
12:132980188 A G 0.101030 2.0124e-05
12:132981675 A G 0.072908 8.1283e-06
12:132982204 A G 1.111040 2.2524e-05
12:132982565 A G 0.061534 -2.7590e-05
12:132983242 A C 0.274120 2.7470e-06
12:132984214 T G 0.212890 1.5677e-05
12:132984559 C T 0.665258 1.6356e-05
12:132991957 A G 0.041566 -9.7945e-06
12:132993822 T C 0.100935 6.7573e-06
12:132995784 C T 0.383673 -2.0251e-05
12:132999198 C T 1.411684 -2.3832e-05
12:133001501 C G 0.125841 1.2290e-05
12:133002065 A G 0.646374 -1.7867e-05
12:133002723 A G 0.041556 4.2749e-06
12:133004255 G A 0.691244 -2.2450e-06
12:133005545 T C 0.078913 1.4934e-05
12:133007780 G A 0.470541 1.3669e-05
12:133011252 C A 0.172503 -4.1404e-06
12:133012587 G T 1.130518 -6.2466e-05
12:133015038 T C 0.138331 1.4078e-06
12:133018351 A G 1.009348 -5.1636e-06
12:133019243 T C 0.027197 2.3382e-06
12:133020006 A G 0.022555 1.4668e-06
12:133020240 C T 1.353363 -4.0459e-06
12:133020683 A G 0.598329 -8.9592e-06
12:133020800 A G 0.852750 5.2870e-06
12:133021219 T C 0.260724 -3.6155e-06
12:133024182 G T 0.738140 9.9835e-06
12:133024477 T C 0.050525 1.0792e-05
12:133026304 T C 0.925807 -6.7716e-06
12:133028325 T C 0.246676 -2.0358e-05
12:133028672 A G 0.117772 2.4487e-05
12:133030868 G C 0.600452 -3.8700e-05
12:133035112 T C 0.037804 3.3161e-05
12:133036993 C T 1.757092 -2.2709e-05
12:133037983 A G 0.067351 3.2901e-05
12:133038077 C T 0.527518 1.7471e-05
12:133038710 A G 0.413239 -2.2095e-06
12:133041961 G A 0.174619 9.2819e-06
12:133044914 T C 1.366074 3.0831e-05
12:133051210 C T 0.561473 -7.3728e-05
12:133057104 T C 0.144826 3.0241e-07
12:133058066 A G 1.296649 9.0945e-05
12:133058157 A G 1.028492 8.7383e-05
12:133069134 A G 0.658974 -3.2446e-06
12:133072330 G T 0.063644 -1.3665e-05
12:133074735 G A 1.979584 6.3387e-05
12:133076177 A G 0.093567 -1.2918e-05
12:133076439 A C 0.625282 -4.8214e-05
12:133084202 T G 0.244739 -7.6478e-06
12:133090295 G T 0.034841 3.6990e-05
12:133090939 A G 0.065692 1.5914e-04
12:133093519 T G 0.051310 5.2278e-05
12:133093580 T C 0.148643 -1.8624e-06
12:133094111 T C 0.283487 2.5576e-04
12:133098165 G C 0.112669 1.3472e-05
12:133102822 A G 0.022471 -5.2584e-06
12:133106090 G T 1.866149 7.5550e-06
12:133107186 G T 0.100997 -5.8079e-05
12:133107745 T C 0.081259 -1.5688e-06
12:133108036 A G 0.045792 -1.4238e-06
12:133126373 A C 0.060778 -3.0915e-06
12:133133969 T C 0.060768 -2.4261e-06
12:133140262 C T 1.005713 -8.2286e-05
12:133145017 A G 0.607093 -2.3117e-05
12:133155907 T C 0.755122 -5.4327e-05
12:133156187 A G 1.604655 -1.4741e-04
12:133156451 C T 1.420880 -5.0526e-05
12:133160398 A G 0.128486 -1.7197e-05
12:133165554 G A 0.273286 -3.1506e-05
12:133167429 C T 1.654300 -5.1748e-05
12:133168145 T C 1.004080 -1.0668e-04
12:133168250 T G 0.058168 1.2301e-05
12:133170081 C T 1.958953 3.0528e-06
12:133170821 T G 0.266411 -2.1959e-05
12:133172565 C A 0.042426 -9.8434e-06
12:133176926 C T 1.103772 -4.4332e-05
12:133179080 A G 0.039515 -1.0949e-05
12:133179101 T C 1.109267 -3.6978e-05
12:133181399 C T 1.164959 -2.1145e-05
12:133186519 T C 0.329666 -2.2989e-05
12:133188055 G A 1.932198 -1.1711e-05
12:133190627 T C 0.070941 -2.4691e-06
12:133196037 T C 0.034834 5.8712e-06
12:133197018 A G 1.184626 -2.0532e-05
12:133202428 A G 0.604762 -6.3232e-06
12:133202816 T C 0.044367 2.2538e-05
12:133206648 C T 1.347862 -4.6545e-05
12:133208979 C T 1.172175 -1.6076e-05
12:133220526 C T 0.269232 -4.5830e-07
12:133223685 C A 0.245939 5.9961e-06
12:133224267 T C 0.039125 1.8125e-05
12:133243621 G A 0.075514 1.7058e-05
12:133245032 T A 0.035295 1.4033e-05
12:133245680 G A 0.030056 5.6274e-06
12:133250442 G A 0.863614 -8.2094e-06
12:133251256 T C 0.028943 5.4745e-05
12:133252556 C T 1.081422 -3.5842e-05
12:133253672 C T 0.091847 -2.0296e-05
12:133253974 T C 0.026914 1.3245e-05
12:133255345 A C 0.175963 -2.5169e-05
12:133257837 A C 0.053355 -5.3420e-05
12:133262950 T C 0.037583 1.1253e-05
12:133266813 T G 0.049603 -3.2782e-05
12:133272095 A G 0.039495 2.4421e-05
12:133272470 T G 0.217104 -3.6889e-05
12:133275050 C T 1.140350 1.0910e-05
12:133276316 T C 0.108125 8.1589e-06
12:133277983 C T 1.909691 1.7100e-05
12:133278075 T G 1.271254 -6.0454e-06
12:133280973 T G 0.041751 1.3934e-05
12:133284139 T C 0.045620 -9.7344e-06
12:133284266 A G 0.043283 -2.1301e-05
12:133290082 T C 0.091383 3.3339e-05
12:133294371 G A 0.090643 2.1238e-05
12:133295353 T C 0.069331 -4.3555e-05
12:133301803 T C 0.034601 5.8342e-06
12:133305113 A C 0.133157 2.4850e-06
12:133306589 T C 0.802728 1.2666e-05
12:133306710 T C 0.141862 -1.1341e-04
12:133306808 T C 0.037587 1.2691e-05
12:133313337 A G 0.131472 -2.1910e-06
12:133313789 G C 1.193471 -9.9939e-06
12:133318406 T G 0.158185 -7.1137e-06
12:133318660 G T 1.379937 -7.2619e-06
12:133322375 G A 0.045964 -9.2078e-05
12:133324589 A G 0.054845 3.1081e-06
12:133325074 A G 0.083353 2.3792e-05
12:133327147 T C 0.043367 4.2869e-06
12:133327808 T C 0.800064 3.8555e-06
12:133331364 A G 0.092551 -2.5282e-05
12:133331459 C G 0.127931 2.2572e-05
12:133331537 A G 0.780141 4.0014e-06
12:133337805 G A 1.483605 3.6452e-05
12:133340971 T C 0.158244 4.1875e-05
12:133341070 A G 0.364727 -2.8658e-05
12:133342381 T C 0.923782 -1.3438e-05
12:133342964 T C 0.390823 1.9995e-05
12:133345601 G A 0.035844 1.2066e-07
12:133346171 T C 0.138720 -5.1448e-06
12:133346476 A G 0.055630 2.1326e-05
12:133349620 G C 1.711102 -2.7361e-05
12:133352533 T C 0.476893 -1.1100e-06
12:133354262 T C 0.089627 -2.9060e-06
12:133354313 C T 0.056461 4.4577e-05
12:133356964 T C 0.079769 -9.5557e-06
12:133357412 C T 0.476932 1.7576e-05
12:133361224 G A 1.110770 1.0014e-06
12:133361766 C T 1.432013 -1.2961e-06
12:133363376 T G 1.588708 3.3803e-05
12:133365065 T C 0.035798 1.5771e-06
12:133365135 G T 0.490493 -2.4461e-05
12:133373504 A G 0.620401 2.2282e-05
12:133378851 T C 1.113730 -2.9319e-05
12:133383758 A G 0.022705 1.5542e-05
12:133384298 A G 0.063083 5.3446e-05
12:133384516 C T 0.048188 2.7090e-05
12:133384864 A G 0.622958 -3.3333e-07
12:133385188 T A 0.759815 -2.1456e-05
12:133393323 T C 0.175064 -9.8506e-06
12:133403307 A G 0.310619 1.7222e-05
12:133406374 A G 0.021497 -3.4677e-06
12:133409739 T C 0.619183 2.5752e-05
12:133415811 A G 0.032601 -1.5500e-05
12:133417866 A G 0.029589 3.2618e-06
12:133428242 A G 0.608969 2.2941e-05
12:133432585 T C 0.059720 3.3168e-05
12:133434503 C A 0.370040 -7.4226e-05
12:133440188 A G 0.039031 2.3452e-05
12:133440287 A G 0.067679 -4.5222e-05
12:133442823 T C 0.053095 -1.9907e-05
12:133444434 T C 0.103905 -1.3500e-05
12:133446245 T C 0.023230 3.8259e-06
12:133454294 T C 0.368330 -8.2928e-05
12:133455939 C T 0.039914 2.0659e-05
12:133460416 C T 0.380375 2.2495e-05
12:133462182 A G 0.617733 9.2188e-06
12:133465751 T C 0.032721 -1.5309e-05
12:133479757 C T 0.278346 8.5028e-06
12:133484722 G A 0.602701 1.7032e-05
12:133488642 G C 0.113146 4.2915e-05
12:133490463 C T 1.002954 3.4848e-05
12:133498344 A G 0.395371 -3.2894e-05
12:133498521 A G 0.402281 1.4798e-04
12:133498766 G A 0.143040 1.5912e-05
12:133499481 T C 0.976354 -6.2510e-05
12:133501738 C T 0.373010 -3.3894e-05
12:133519141 A G 0.479259 -1.4965e-05
12:133520195 A G 0.280337 -7.0479e-06
12:133522929 G A 0.208438 -2.0068e-05
12:133525734 C T 0.766550 3.6152e-05
12:133688707 C T 0.371585 -7.0482e-05
12:133691341 C G 0.324375 -2.1090e-06
12:133693142 T C 1.208145 4.1866e-05
12:133694384 T C 0.590159 4.0352e-05
12:133697941 A G 0.034958 -7.4704e-06
12:133699101 A G 0.521909 -1.2437e-06
12:133704743 C T 0.141849 1.6153e-05
12:133713440 A G 1.214491 3.9138e-05
12:133713835 T C 0.030358 1.2453e-05
12:133716087 T C 0.049736 -1.9325e-05
12:133727843 A G 0.058558 -1.1606e-05
12:133728600 A G 0.602269 4.1732e-05
12:133732512 G A 0.095609 1.1327e-05
12:133732624 T C 0.693958 5.4175e-05
12:133733678 T A 0.047639 1.8024e-05
12:133749633 C T 0.035977 -3.5641e-05
12:133758849 C T 0.553270 5.8343e-05
12:133760457 C A 0.035711 -3.0511e-05
12:133765180 T C 0.055793 1.6441e-05
12:133777338 A G 0.058749 1.4773e-05
12:133778796 T C 0.696382 4.6218e-05
12:133778887 A G 0.031916 -2.4696e-05
12:133780309 T G 0.360309 -7.4445e-05
12:133780851 C G 0.516930 -2.8877e-06
12:133803551 C G 0.434603 -1.1509e-05
12:133810935 T C 0.022951 3.0974e-05
12:133831319 C T 0.663788 5.6213e-05
13:19022393 A G 0.295643 3.0778e-05
13:19121950 T G 0.863335 -2.3809e-05
13:19168996 A C 0.022429 3.6193e-05
13:19177014 A G 0.206490 -2.0504e-05
13:19199500 C T 1.875201 2.0956e-05
13:19204676 G C 0.033779 -3.3130e-05
13:19212262 C T 1.424927 3.9953e-05
13:19215106 G C 1.529586 1.6549e-05
13:19216865 T C 0.754917 3.9909e-06
13:19237159 T C 1.482398 -5.5142e-06
13:19242479 T C 0.130976 -2.9151e-05
13:19256191 G A 0.389561 9.5532e-06
13:19259939 C T 1.041865 4.3782e-06
13:19260565 T G 0.650431 2.8098e-06
13:19267289 A G 0.544841 -1.2237e-05
13:19273727 C T 0.191815 -1.5877e-05
13:19281799 C T 0.948648 -6.8659e-05
13:19287521 A C 0.190816 -2.1849e-05
13:19311241 T C 0.170493 1.5353e-05
13:19311350 T C 0.172704 2.5824e-05
13:19315307 G A 0.147273 1.2839e-05
13:19319800 G C 0.080600 8.4292e-06
13:19325508 T C 0.632962 -1.2735e-04
13:19327556 T C 0.454620 -6.3787e-05
13:19328656 G A 0.031205 9.4558e-06
13:19385502 T C 0.150561 1.8669e-05
13:19386548 T C 0.157345 2.7637e-06
13:19404361 A G 0.062930 2.4435e-07
13:19421095 A G 0.257693 -9.0479e-06
13:19426562 G T 0.122975 -1.6919e-06
13:19444061 A G 0.343954 -4.4010e-05
13:19448609 A C 0.098303 3.2933e-06
13:19458371 T C 0.932295 -1.4285e-05
13:19459139 T C 0.782452 -1.1911e-05
13:19486352 T G 0.098732 -9.7515e-06
13:19502787 G A 0.103659 3.1607e-05
13:19503422 T G 0.063719 2.9143e-05
13:19504197 A G 1.911652 5.5209e-06
13:19509358 T C 0.791832 9.9694e-06
13:19509431 C T 1.044903 -2.3948e-05
13:19510349 C T 0.090289 -1.1782e-05
13:19510482 C T 0.070009 -5.5069e-05
13:19512697 C G 0.037106 -2.3402e-06
13:19520922 A G 1.961900 -3.4883e-05
13:19523949 C G 0.640781 -5.0779e-05
13:19525105 T C 0.051998 -9.2106e-06
13:19529548 A C 0.033263 1.4868e-05
13:19533776 A G 0.190657 9.5561e-06
13:19535694 A G 1.044286 -2.0229e-05
13:19536105 A C 0.548431 -4.3134e-06
13:19540816 G T 0.088517 1.6589e-05
13:19542317 C T 0.817847 -3.7623e-05
13:19552402 A G 0.048635 -4.5031e-05
13:19552473 C A 0.081581 -2.2270e-05
13:19555521 A G 1.211774 -7.1166e-05
13:19566501 A G 1.159253 -3.8220e-05
13:19567806 A G 0.033017 -5.7796e-05
13:19590149 C T 0.052173 3.5419e-06
13:19590736 T C 0.034214 -2.4036e-05
13:19592526 C T 1.109254 -1.5945e-05
13:19593396 T G 0.112786 -2.5699e-05
13:19596215 C T 1.270884 -3.6511e-05
13:19597979 T C 0.037609 -2.3843e-06
13:19601782 T C 0.123260 -2.8464e-05
13:19615453 A G 0.114529 2.0405e-05
13:19619210 C G 0.061025 -7.2863e-06
13:19623713 G A 0.550197 4.8920e-05
13:19624545 A G 0.216581 -1.8520e-05
13:19627489 C T 1.939637 7.5126e-05
13:19632457 A G 0.033218 4.5413e-06
13:19633215 G A 0.158653 -1.3802e-06
13:19633907 C T 0.955337 -8.2955e-06
13:19633920 T C 0.120323 4.1410e-05
13:19634404 G A 0.037502 -1.6104e-05
13:19636980 A G 0.081045 -8.1510e-06
13:19639814 G C 1.218389 1.8064e-05
13:19644786 T C 0.047094 -4.4433e-05
13:19644927 C T 0.166160 -1.1579e-05
13:19645957 G A 0.094677 5.7147e-06
13:19647684 A C 0.030504 -2.0626e-05
13:19650597 A G 0.067007 8.7418e-06
13:19654587 C G 0.069746 -1.8699e-05
13:19654694 C A 0.380060 -1.7419e-06
13:19659081 A G 0.142229 1.5069e-06
13:19660118 C T 0.359699 -5.0395e-06
13:19660702 T C 1.744359 -3.8563e-05
13:19661785 C T 0.112403 2.1786e-05
13:19664258 C T 0.184425 -1.9022e-05
13:19664705 C T 0.125646 5.2810e-05
13:19666481 G T 0.203059 -3.1514e-06
13:19671629 T C 0.113403 2.4414e-05
13:19674842 C A 0.156069 1.4826e-05
13:19675536 C T 0.397575 1.8052e-05
13:19683890 T C 0.366947 1.4250e-05
13:19685523 A G 0.030008 -1.0275e-05
13:19688678 T C 0.042163 1.1727e-05
13:19690076 A G 0.216318 3.9649e-05
13:19696913 A G 1.515960 -3.3302e-05
13:19703657 A G 0.161723 -1.8593e-05
13:19706472 A G 0.022867 -1.4026e-05
13:19720804 A G 0.231797 -5.5563e-05
13:19724001 T C 0.045578 1.7007e-05
13:19727092 T C 0.166540 2.0286e-05
13:19732341 C T 0.800408 1.9505e-05
13:19736368 G A 0.036003 2.7543e-05
13:19739264 A G 0.139265 3.5783e-05
13:19745579 C T 1.930520 -2.0216e-05
13:19746331 T C 0.191877 -1.4341e-05
13:19747375 A G 0.031160 -1.6787e-05
13:19747678 G A 0.736325 2.2606e-05
13:19751245 C T 0.029290 1.8073e-05
13:19751932 T C 0.382670 3.4585e-05
13:19752789 G A 0.040751 -3.4124e-05
13:19753449 G A 0.128853 5.9563e-06
13:19753484 G C 0.037226 1.8100e-05
13:19754551 G A 0.222755 -2.0787e-05
13:19756063 C T 0.131894 1.2975e-05
13:19756094 A G 0.088215 1.4354e-05
13:19761432 C T 0.131362 8.7473e-06
13:19762399 C G 0.134614 -2.8300e-05
13:19764874 G A 0.086907 -1.0518e-05
13:19767538 A C 0.026148 -1.6940e-05
13:19771298 T C 0.030001 1.6760e-05
13:19772942 T C 1.060778 -2.0360e-05
13:19775784 T C 0.038619 -3.4553e-06
13:19781745 C T 0.315799 -4.9558e-06
13:19799682 G A 0.037642 8.9957e-06
13:19807373 G A 1.883423 -1.1789e-05
13:19807558 T C 1.554342 -1.3677e-06
13:19809417 C A 0.078497 8.9783e-06
13:19812124 A G 1.044890 -5.7328e-05
13:19816695 T C 0.130563 1.1687e-05
13:19823262 T C 0.162259 -5.9279e-07
13:19835713 A G 1.105532 -3.8804e-05
13:19868583 A C 0.719989 4.4647e-05
13:19869324 G A 0.056409 6.1236e-06
13:19884488 C T 0.590692 3.4711e-05
13:19886468 T G 1.228130 -5.9091e-05
13:19894041 A G 0.049142 1.4390e-05
13:19894363 A G 0.122686 -1.6375e-05
13:19908867 A G 0.027960 -1.1821e-06
13:19921166 T C 0.048519 -9.0218e-06
13:19923740 A G 0.122867 -2.2215e-05
13:19930016 C T 0.048736 -7.9694e-06
13:19934191 C T 0.179656 2.2000e-05
13:19938842 G A 0.109216 -6.6055e-06
13:19939951 G A 0.748523 4.4232e-05
13:19942440 T C 0.066066 -1.6261e-05
13:19945944 T C 0.115103 -4.8042e-06
13:19950211 T C 0.111189 1.3261e-05
13:19954046 T C 1.414911 -4.7778e-05
13:19957226 G A 0.036168 2.9707e-06
13:19959364 A G 1.418147 -4.1137e-05
13:19960452 A G 0.034818 2.3201e-05
13:19969056 C T 0.476137 4.2165e-05
13:19972233 T G 1.524672 -3.4120e-05
13:19972706 G C 0.310723 3.1020e-05
13:19973449 C T 0.047090 4.1439e-06
13:19973805 A G 0.037301 5.3388e-06
13:19993564 T C 0.717762 -6.1205e-06
13:20004762 C T 1.546302 -2.7381e-05
13:20045420 G T 0.166738 -1.0152e-05
13:20084573 A G 1.954068 5.9670e-06
13:20094267 T G 0.066176 1.2512e-05
13:20102803 T C 1.716665 -2.5981e-05
13:20138421 T C 1.515901 -1.3963e-05
13:20142224 A G 0.037989 -1.3926e-05
13:20147008 A C 0.033429 2.5029e-06
13:20149108 C T 0.525110 2.9386e-05
13:20160344 A G 0.022416 -2.1251e-05
13:20165993 A G 0.060093 9.8384e-07
13:20179268 T G 0.055595 -4.7622e-06
13:20180260 T C 0.071785 -3.6314e-05
13:20206996 G A 0.185395 -9.6683e-06
13:20207264 C T 0.044413 1.7448e-05
13:20210611 C T 0.077763 2.0451e-05
13:20212806 G A 0.030602 1.9612e-05
13:20216720 A G 1.575871 1.4969e-05
13:20216910 C T 0.192955 -1.5970e-05
13:20224118 T C 0.051803 -6.4321e-06
13:20224202 T G 0.077439 1.5413e-05
13:20231374 A G 1.383348 -1.5411e-05
13:20240461 G T 0.023931 -1.3121e-05
13:20242821 C T 0.071363 -1.8692e-05
13:20247697 A G 0.143641 -1.7946e-06
13:20247798 C T 1.585239 -4.7274e-05
13:20252847 G A 0.312781 -1.3825e-05
13:20261819 G A 0.121949 -4.1029e-05
13:20261939 A C 1.967227 6.9485e-07
13:20262481 T C 0.089351 1.1612e-05
13:20267157 G A 0.041439 6.8632e-06
13:20267733 C T 0.344392 -1.4157e-05
13:20270158 T C 1.709602 -5.4836e-05
13:20287516 G A 0.063008 -2.7653e-05
13:20307226 A G 0.067396 -1.1291e-06
13:20310307 T G 0.143943 1.7643e-06
13:20312298 G A 0.040128 4.4455e-05
13:20325337 A G 0.033033 -2.1950e-06
13:20330988 T C 0.342318 -1.7310e-05
13:20336230 G T 0.082376 1.6629e-05
13:20336974 A G 0.181549 1.2800e-05
13:20365845 A G 0.052657 2.6832e-06
13:20377448 C T 1.539755 -2.0864e-05
13:20392141 T C 0.061038 3.4438e-06
13:20394008 G A 0.037850 1.9974e-06
13:20398742 T C 1.738412 -6.1341e-05
13:20403348 T C 0.173067 -1.5789e-05
13:20407353 T C 1.599540 -4.0860e-05
13:20411701 T C 0.140080 -8.6414e-06
13:20427358 A G 0.133884 -7.0221e-07
13:20427586 T C 0.062430 -3.0744e-05
13:20446865 A G 0.259020 5.5548e-05
13:20461245 C T 0.127321 3.8937e-05
13:20474838 T C 1.554942 -1.7375e-05
13:20475269 A G 0.133562 -3.7076e-06
13:20485489 G A 1.728659 -4.9501e-05
13:20488237 A G 0.044452 4.8856e-05
13:20491046 G A 1.561164 -3.8774e-05
13:20493020 A G 1.515152 -3.4449e-06
13:20493667 C T 0.050164 -3.1675e-05
13:20494558 G A 0.860040 3.1534e-05
13:20499700 T C 0.084466 6.2342e-06
13:20508699 G A 0.925843 2.6955e-05
13:20509203 G A 0.815491 2.3674e-05
13:20526761 C T 1.909850 -2.1728e-05
13:20538578 A G 0.044945 1.0022e-05
13:20542865 G A 0.022711 -4.2035e-06
13:20544107 G A 0.025045 -2.7322e-06
13:20546048 A G 0.045906 3.2712e-07
13:20546676 G C 0.028427 5.5282e-06
13:20572007 G T 0.282578 -2.0587e-05
13:20581132 G A 1.742703 -2.3368e-05
13:20586853 A C 0.097456 1.7569e-06
13:20588537 C T 0.059035 4.5149e-05
13:20596565 G A 0.520270 -1.4879e-05
13:20608648 C A 0.128833 -7.0152e-07
13:20609200 C G 0.188651 3.4088e-06
13:20622817 G A 0.034289 -4.8255e-05
13:20628533 C T 0.025223 -3.2786e-05
13:20632893 T C 0.061388 3.4822e-05
13:20658553 A G 1.892725 -1.9191e-05
13:20661930 C T 0.048408 -1.0435e-05
13:20671255 C T 0.643878 1.2984e-05
13:20673022 A C 0.027031 1.4670e-05
13:20676866 G T 0.722187 -2.0070e-05
13:20678513 C T 0.069801 -9.5506e-06
13:20687171 T C 0.029780 -7.2306e-06
13:20687495 T C 1.384374 1.5907e-06
13:20688035 G A 0.827023 -5.8115e-05
13:20688150 G A 0.466062 4.6890e-05
13:20691844 G A 0.744693 -7.1371e-05
13:20692349 A G 1.204347 -1.5762e-05
13:20693443 T C 0.371865 5.8870e-05
13:20696171 C A 1.381206 -8.4345e-07
13:20696886 A G 0.745751 3.5457e-05
13:20697363 A G 0.143462 -3.6065e-05
13:20698380 G A 1.650214 -5.9029e-06
13:20698738 G A 0.269277 -3.7219e-06
13:20703831 A G 0.249432 1.8291e-06
13:20706747 G A 0.294575 5.5493e-05
13:20707144 C T 0.461388 8.3442e-06
13:20708886 A G 1.475536 9.1822e-05
13:20708994 T C 0.047584 1.1219e-05
13:20709546 T G 0.197534 2.2227e-06
13:20713651 G A 0.230515 3.3008e-05
13:20715877 T C 0.428355 -2.5598e-05
13:20716411 T C 0.411068 -1.7222e-05
13:20716885 A G 0.069918 3.0699e-07
13:20719866 A G 1.279157 -5.4720e-05
13:20721985 C T 0.210657 -2.4762e-05
13:20722322 A C 0.095710 -4.3765e-05
13:20723698 T C 0.899766 1.3646e-05
13:20727210 A G 0.379155 2.5377e-05
13:20728013 C T 0.731100 1.5012e-05
13:20733872 C T 0.068172 -1.1852e-05
13:20736316 C T 0.103798 7.6690e-05
13:20745581 A G 1.526953 1.8192e-05
13:20746699 C T 0.100332 -2.0444e-05
13:20746968 A G 0.390866 -3.9555e-05
13:20747839 G A 0.243109 3.9519e-05
13:20749741 A G 0.122264 2.4223e-05
13:20750262 C A 0.072216 -1.3853e-06
13:20752120 A G 0.105207 -1.4881e-05
13:20753801 G A 0.049431 1.6334e-05
13:20754588 A G 0.120576 -1.6693e-05
13:20758460 A G 1.804533 4.3617e-05
13:20758924 T C 0.059272 1.8433e-05
13:20759623 G T 0.043176 8.2304e-06
13:20762872 C T 0.130560 1.9180e-06
13:20763620 G A 0.029125 2.5889e-05
13:20764074 T G 1.923288 6.4839e-05
13:20764326 T C 0.038314 -6.6835e-06
13:20765434 A G 0.271744 6.8280e-06
13:20765601 T C 0.488055 4.0900e-05
13:20767957 T G 1.595018 4.8841e-06
13:20778208 T C 0.084895 1.2835e-05
13:20784018 T C 1.634371 3.9359e-05
13:20791688 C T 0.205626 -3.1681e-05
13:20794956 G T 1.109371 -6.9491e-05
13:20801005 C A 0.115558 -1.0749e-05
13:20801474 G A 0.195564 -2.7672e-05
13:20803087 G A 0.051265 3.2139e-05
13:20807243 G C 1.444357 6.3537e-06
13:20810296 T C 0.262026 -1.1895e-05
13:20814781 C T 0.063742 7.4164e-06
13:20815777 A G 0.032604 3.7663e-05
13:20820622 T G 0.255326 -8.2718e-06
13:20823807 T C 1.445827 2.5910e-05
13:20829582 C T 0.357096 1.0865e-05
13:20831472 G A 0.053027 2.2803e-05
13:20834090 T C 0.255914 -1.0664e-05
13:20836418 C T 0.038255 3.0336e-05
13:20836930 G A 1.969690 5.4436e-06
13:20836940 C T 0.051901 -2.6126e-06
13:20838486 C T 0.239308 -1.1918e-06
13:20840297 T C 0.022766 1.7400e-05
13:20842465 T C 1.965026 1.5909e-06
13:20844536 A G 0.250763 -3.0725e-06
13:20847602 C G 1.677550 2.0688e-05
13:20850011 G A 0.117444 1.4114e-05
13:20854763 G A 1.666264 1.9855e-05
13:20856460 T C 0.244343 -5.1541e-06
13:20858880 C T 0.868667 -3.0132e-05
13:20861005 A G 0.093587 1.3522e-05
13:20861130 T C 0.062544 3.2751e-05
13:20862086 A G 0.055075 2.6563e-05
13:20865048 A G 0.680786 4.0090e-05
13:20869865 C A 0.821509 -7.2981e-06
13:20870152 G A 0.038184 -2.1653e-05
13:20870391 A C 0.134296 -3.1185e-06
13:20870528 C T 0.069289 6.3137e-05
13:20871295 A G 1.237468 2.0938e-05
13:20877128 A C 0.079990 -9.7620e-07
13:20877547 C T 0.149383 -2.3073e-06
13:20880080 G T 0.042218 -1.0305e-05
13:20880173 T C 0.026596 4.4478e-05
13:20881859 G A 0.719006 -8.2730e-06
13:20882649 G A 0.467513 -8.4069e-06
13:20900169 A G 1.079993 -2.0919e-05
13:20902676 G A 1.521783 -3.5014e-05
13:20905801 T C 0.117541 8.8166e-06
13:20912067 G A 0.132423 1.0917e-05
13:20917309 A G 0.990078 -2.0899e-05
13:20918736 C T 1.813683 -1.6535e-05
13:20920373 T G 0.940530 -3.9408e-05
13:20923983 A G 0.026184 1.2954e-05
13:20924535 T C 1.458405 -5.1420e-06
13:20924631 G A 0.065673 1.2610e-05
13:20925015 G T 1.241967 -2.8091e-05
13:20926341 A C 1.338166 -3.7216e-05
13:20926553 T C 0.421925 5.7143e-05
13:20930005 G A 0.075164 2.6209e-05
13:20933064 A G 1.716737 -7.7561e-06
13:20933834 G A 0.047649 -6.5032e-06
13:20938795 A G 0.280621 7.0043e-06
13:20939136 G A 0.045581 -6.2210e-06
13:20941489 A G 0.039976 -2.7371e-05
13:20942316 C T 1.572129 -9.3346e-05
13:20945625 G A 0.212086 -2.9801e-05
13:20946791 T C 0.054153 4.2235e-05
13:20949225 G A 1.329961 -4.1845e-05
13:20950092 A G 0.195379 3.0954e-05
13:20952699 A C 0.029511 3.1483e-05
13:20954344 G C 0.039128 5.6136e-06
13:20954973 C T 0.918429 2.2957e-05
13:20956043 T C 0.321999 -1.0314e-06
13:20956834 A G 1.027223 1.4235e-05
13:20959098 G T 0.036649 3.7690e-06
13:20961323 T C 1.007676 1.9525e-05
13:20963670 A G 0.311366 3.1303e-05
13:20964298 C G 1.072723 1.7801e-05
13:20967603 G A 1.029725 -4.1764e-05
13:20969210 T C 1.036340 -2.2440e-05
13:20974586 T C 0.420763 -2.1027e-05
13:20975390 T C 1.513003 8.4528e-06
13:20977597 A G 0.071113 1.4076e-05
13:20981386 A G 1.514252 8.8773e-06
13:20984808 C G 1.515152 7.4292e-06
13:20987677 T C 0.058902 5.0580e-05
13:20990323 G A 1.535535 -1.4622e-06
13:20990644 A C 0.024142 2.1463e-05
13:20996715 G A 0.131433 -2.4487e-06
13:20998937 G A 1.621183 2.2114e-05
13:20999808 T C 0.032241 -1.6108e-06
13:21006781 T C 1.037850 -1.3320e-05
13:21008995 C T 0.086806 2.0238e-05
13:21009654 A G 0.622793 9.4025e-06
13:21012107 C T 1.341435 -7.9385e-06
13:21012562 G A 0.463127 7.6526e-06
13:21013176 A G 0.084589 3.3547e-05
13:21018681 T C 1.577569 -1.9172e-05
13:21020682 C T 0.110303 3.4393e-06
13:21020918 G T 0.609806 4.8017e-08
13:21034126 C T 0.065348 1.8075e-05
13:21034990 A G 0.398565 2.3717e-06
13:21037992 T C 0.038950 -9.1710e-06
13:21038647 C T 0.668371 -4.8880e-06
13:21039517 C A 0.882702 3.3873e-06
13:21042270 G A 1.642427 1.4161e-07
13:21043496 G C 0.045461 -3.9442e-05
13:21048488 A G 1.343165 5.4342e-06
13:21051639 T C 0.030985 2.3648e-05
13:21052496 T C 0.027703 3.2383e-05
13:21054990 C T 1.395196 7.2342e-06
13:21060542 C G 0.486400 -1.1070e-05
13:21060669 T C 1.464718 1.4114e-05
13:21067080 G A 0.474874 9.3325e-07
13:21067941 A G 1.188453 3.1952e-05
13:21081593 C T 0.790336 3.8795e-05
13:21085644 G A 1.898042 1.3496e-05
13:21086373 G A 1.888516 4.4718e-06
13:21086599 A G 0.281530 -2.2719e-05
13:21087533 T C 0.166225 -6.8196e-05
13:21093078 G T 0.128398 -2.2359e-06
13:21093840 A G 1.951601 8.0285e-06
13:21095594 T C 0.025314 -2.3201e-05
13:21100414 G T 0.366840 -8.0782e-06
13:21112935 A G 1.577153 6.2681e-07
13:21120780 T C 0.060343 7.2885e-06
13:21121468 T A 0.098504 1.7799e-05
13:21121844 T C 0.191260 -3.4276e-05
13:21121976 A G 0.051177 -3.8051e-05
13:21122864 T C 0.038911 -1.6212e-05
13:21146232 G A 1.205175 -4.0487e-06
13:21147044 T C 1.048856 -4.7195e-06
13:21159200 A G 0.412895 -3.0504e-06
13:21159455 G A 0.079529 -1.2754e-05
13:21168412 G A 0.080591 -3.2042e-05
13:21189941 A G 0.287006 5.5730e-05
13:21193746 C T 0.056938 -3.6092e-05
13:21195977 T G 0.021478 -1.7169e-05
13:21205192 A G 1.463410 -6.9428e-06
13:21209512 A G 0.413979 -8.5909e-07
13:21212368 T C 0.057023 9.6011e-06
13:21228420 T C 0.040284 2.6650e-05
13:21232093 A G 0.097417 -2.7121e-05
13:21232683 A G 0.080717 -3.6286e-05
13:21236145 A G 0.020712 9.5949e-06
13:21242275 A G 0.022016 -1.3672e-05
13:21251171 G A 0.082889 2.6952e-05
13:21254366 T C 0.195989 -2.8415e-05
13:21261267 C T 0.370345 2.3962e-05
13:21270201 T C 1.446444 3.8358e-05
13:21277375 A G 0.039083 -2.3548e-05
13:21280034 G A 1.489542 3.0593e-05
13:21280525 A G 0.037002 3.3432e-05
13:21284079 A G 0.021007 -1.0491e-05
13:21302225 T C 0.080230 -1.7426e-05
13:21309266 A G 0.282241 -2.0283e-05
13:21311695 A G 0.369615 -8.3445e-06
13:21312825 T A 0.027833 2.2016e-05
13:21312992 G A 1.668105 -3.7639e-05
13:21321459 G T 0.027051 -2.2756e-05
13:21329972 A G 0.184525 6.4514e-07
13:21338827 A G 0.308607 -2.1531e-05
13:21348952 T C 0.026992 -2.0788e-05
13:21361028 A G 0.032465 -2.2696e-05
13:21374333 G A 0.279320 -1.7551e-05
13:21389459 T C 0.025464 3.4297e-05
13:21406933 C T 0.088540 7.4087e-06
13:21424258 T C 0.973099 4.0710e-08
13:21424404 A G 1.629190 -2.9001e-05
13:21429776 C T 0.053368 -7.4454e-06
13:21429874 C T 0.069289 1.0175e-05
13:21456501 G A 0.026827 -1.8656e-05
13:21467112 A G 0.023613 2.4191e-05
13:21467197 T C 0.983196 -6.4490e-06
13:21473399 T C 0.110167 -2.8206e-05
13:21483158 G T 0.125338 -1.0689e-05
13:21483892 A G 0.558386 2.7682e-05
13:21487599 T G 0.453786 -1.8384e-05
13:21495509 C G 0.438742 1.7955e-05
13:21498318 T C 1.229201 -8.2962e-06
13:21501256 G A 0.194263 -1.3618e-05
13:21507690 C T 1.913930 7.6195e-06
13:21512594 T G 0.543913 3.6827e-05
13:21518361 A G 0.077299 -7.3805e-06
13:21519081 T C 1.614178 -1.7711e-05
13:21520092 A G 0.166469 4.1557e-05
13:21520471 G A 1.595080 2.3610e-05
13:21520609 C T 0.187466 1.8124e-05
13:21526255 A G 1.336842 -1.0625e-05
13:21529215 C A 1.382121 -4.1671e-06
13:21534856 T A 1.721765 5.9602e-06
13:21534901 T C 0.427813 -2.8192e-06
13:21539147 G A 0.140203 1.1127e-06
13:21544585 T C 0.968123 8.1497e-05
13:21546891 T C 0.058545 -5.9216e-06
13:21554393 C A 1.888142 5.4984e-06
13:21554784 A G 0.662100 -4.0655e-05
13:21555060 T C 1.713218 1.8006e-05
13:21555544 G C 0.993554 9.0490e-05
13:21558645 A G 0.055299 -2.9789e-05
13:21562832 T C 1.770682 7.7753e-06
13:21564287 C T 0.059139 -4.4151e-05
13:21573501 A G 0.059116 -2.0205e-06
13:21578150 C T 0.088429 -2.8173e-05
13:21582920 T C 0.120462 -4.8518e-06
13:21593431 A G 0.512987 -3.8619e-05
13:21594699 T C 1.383186 5.8508e-05
13:21595673 A G 0.061294 5.3030e-05
13:21600231 T C 0.028748 2.0855e-05
13:21605560 G A 0.060301 -9.4144e-06
13:21608971 G A 1.450689 7.3479e-05
13:21609764 A G 0.049697 -2.6027e-05
13:21609837 C T 0.126026 1.6737e-05
13:21618185 G A 1.696366 1.1118e-05
13:21620872 T C 0.057169 -1.1749e-05
13:21621558 T C 1.637091 1.4079e-05
13:21625226 A C 0.193549 -2.8768e-05
13:21630136 A G 0.453166 1.5978e-05
13:21639469 G A 0.090464 -5.2635e-06
13:21645906 G C 0.165751 -6.1856e-06
13:21651036 G A 1.317224 4.6401e-05
13:21654579 A G 0.055510 -3.3398e-05
13:21654589 A G 0.091818 -8.3864e-06
13:21663732 A G 1.170481 8.8538e-05
13:21667280 T C 0.194380 1.0161e-05
13:21667784 A G 0.040764 4.8643e-05
13:21667964 T C 0.085768 3.2687e-05
13:21669598 T C 0.065540 -3.3324e-05
13:21670401 C T 0.097560 2.3238e-05
13:21676128 A G 0.056205 -1.5013e-05
13:21676454 G A 0.039907 -2.6895e-05
13:21676586 G C 0.276645 -5.6919e-05
13:21678894 G A 1.363120 5.1166e-05
13:21681963 A G 0.074553 -4.9969e-06
13:21683039 T C 0.098920 -2.2875e-05
13:21683287 T C 0.057253 3.5664e-06
13:21687123 G A 1.170461 6.0001e-06
13:21687412 C T 0.230061 1.6884e-05
13:21688377 T C 0.028839 -6.4344e-06
13:21688465 T G 0.031287 -3.0690e-06
13:21688974 C G 0.191971 -2.1345e-05
13:21689938 A G 1.218937 -1.4123e-05
13:21690000 A G 0.053417 -2.6075e-05
13:21690365 A G 0.081522 1.5741e-05
13:21690477 C G 0.537892 3.0351e-05
13:21690867 A G 0.065416 5.7197e-06
13:21691101 G A 0.527294 5.7555e-06
13:21692404 C T 1.116428 3.2995e-06
13:21694356 T C 0.030163 -8.7066e-06
13:21694661 A G 0.039833 -2.8855e-05
13:21696983 C T 0.129229 1.1700e-06
13:21697825 A G 0.246293 1.8085e-05
13:21700503 A C 0.898503 1.9118e-05
13:21704356 T G 0.922055 2.7002e-05
13:21707810 T C 0.276376 8.5555e-06
13:21714267 C G 0.125880 2.4787e-05
13:21726635 C T 0.214377 -8.1720e-06
13:21732432 T C 1.744875 -1.0240e-05
13:21734691 A G 1.892216 3.5127e-06
13:21734949 G T 0.948787 9.5244e-06
13:21735998 C T 0.262685 4.6873e-06
13:21741482 G A 0.098741 -1.7917e-05
13:21747864 A C 0.069451 3.0379e-05
13:21747869 C T 1.899068 -2.5696e-06
13:21751164 T C 0.028164 5.5385e-05
13:21777768 C A 0.116567 4.3682e-06
13:21779035 C A 1.899801 -3.0169e-06
13:21779096 G T 0.479074 2.4660e-06
13:21787832 T C 0.816971 6.1184e-06
13:21788862 T C 0.028242 -1.2675e-05
13:21796971 G A 0.254259 3.2714e-05
13:21797762 G A 0.049736 4.1230e-05
13:21799667 A G 1.764571 -4.8069e-06
13:21799768 T G 1.552118 1.2683e-06
13:21801501 A G 0.627817 2.0822e-05
13:21803104 C A 0.456623 -1.3012e-05
13:21805468 T C 0.714497 -1.9389e-06
13:21807268 T C 0.105885 3.9109e-05
13:21807445 T C 0.030654 1.5673e-05
13:21809970 C T 1.844135 -4.2240e-05
13:21816602 C T 0.687554 1.2558e-06
13:21827641 G A 0.301709 -1.5295e-05
13:21827793 T C 0.442565 2.3747e-05
13:21834901 C T 0.048100 -1.6978e-05
13:21840941 G A 0.194616 3.7072e-06
13:21855213 A C 0.324203 1.9885e-05
13:21858670 T C 0.646565 3.9776e-05
13:21861226 A G 1.171451 -4.4543e-05
13:21863577 A G 0.024230 -4.3338e-05
13:21867942 T C 0.301829 1.9467e-05
13:21870166 G A 0.790628 5.4860e-05
13:21883882 T C 0.316871 3.5382e-05
13:21889774 T C 0.517420 3.3044e-05
13:21896549 A G 1.118846 -4.3927e-05
13:21899209 C T 1.111630 -5.2632e-05
13:21901534 T C 0.524305 4.0381e-05
13:21903440 C T 0.245995 -8.6166e-05
13:21904115 C T 0.445619 9.4421e-06
13:21904478 G A 0.671211 -4.6877e-06
13:21907126 A G 0.846252 -6.2368e-05
13:21915114 G A 0.514093 4.9400e-05
13:21916512 G A 0.637675 -1.8320e-05
13:21921501 T G 1.812313 -1.5102e-05
13:21922795 C T 0.459437 8.0900e-05
13:21926900 T C 1.167504 8.6792e-06
13:21929336 A G 1.147831 -3.7988e-05
13:21934340 A G 0.043124 -8.6578e-06
13:21937611 A C 0.029251 -5.4512e-06
13:21955635 T C 0.064030 1.8244e-05
13:21962773 G A 1.194753 4.1094e-05
13:21963934 C T 0.264736 1.3775e-05
13:21964620 T C 0.060171 4.6979e-06
13:21968268 A C 0.055189 -1.0186e-05
13:21970107 T C 0.403450 -3.7420e-05
13:21976837 C T 0.193007 -3.1492e-05
13:21989385 C T 0.653998 3.8719e-06
13:21993739 T C 0.536967 4.1345e-05
13:21994556 A G 0.046415 -8.8232e-06
13:21994849 T C 0.056653 2.1722e-05
13:22007076 A G 0.192182 -2.4895e-05
13:22010086 G A 1.379924 3.2620e-05
13:22011562 T C 0.521280 3.6860e-05
13:22019654 G A 0.079730 -3.3762e-05
13:22030993 T C 1.784860 -1.2718e-05
13:22033783 G A 0.856077 -7.7742e-06
13:22039315 T C 0.031657 2.2525e-05
13:22047405 T C 0.758222 -1.8315e-06
13:22049325 G A 1.630459 2.3404e-05
13:22063447 A C 0.255917 5.9379e-06
13:22066172 A C 0.023441 -5.2187e-05
13:22082960 G T 0.023769 4.1462e-06
13:22100890 C T 0.357132 -2.8513e-05
13:22102655 G C 0.300518 -2.8296e-05
13:22104766 C T 0.094171 6.9084e-08
13:22110965 G T 0.058749 -1.0987e-05
13:22111054 T C 0.041391 -1.0908e-05
13:22111521 A C 0.783309 5.3944e-07
13:22125178 T C 0.033627 -1.5206e-05
13:22140382 G A 0.334187 -4.2250e-05
13:22153280 G A 1.119894 -2.6545e-05
13:22160494 A G 0.583651 2.7019e-05
13:22178764 G A 0.046399 -9.1470e-06
13:22181307 A G 0.276411 -4.8452e-05
13:22182573 A G 0.714371 -1.8779e-06
13:22183553 G C 0.696470 1.1315e-05
13:22186030 A G 1.829721 1.8345e-05
13:22188074 A G 0.357362 -8.2589e-06
13:22188468 T G 0.031501 -2.7349e-05
13:22193104 C T 0.398433 -1.9373e-07
13:22196537 G A 0.386919 -2.2240e-05
13:22197063 C T 0.343266 -2.3348e-05
13:22197910 C T 0.796123 -3.7472e-05
13:22204233 A G 0.164242 2.3372e-06
13:22209012 A G 0.288252 -2.7281e-05
13:22217576 T C 1.015074 -1.1895e-04
13:22219046 A G 0.214637 -3.1441e-05
13:22219470 T C 0.062998 2.3477e-05
13:22222662 T C 0.222540 -2.5770e-05
13:22233373 T C 1.219311 -3.6694e-05
13:22235014 G A 0.317533 2.2238e-05
13:22235525 C T 0.107739 1.1631e-04
13:22235632 G C 0.156426 -2.4873e-05
13:22239305 A G 0.141297 1.9625e-05
13:22241354 C T 1.755041 -3.0127e-05
13:22243370 C A 0.896637 -1.3525e-05
13:22247014 C A 0.087407 1.6375e-05
13:22248941 A G 0.057948 3.3563e-05
13:22251383 C A 0.691867 -6.5933e-05
13:22259641 G A 0.780553 -6.0280e-05
13:22267406 C T 1.727188 1.4602e-05
13:22270139 T C 0.040239 -7.1525e-06
13:22274442 C T 0.916336 5.4134e-05
13:22275946 T A 0.269592 -4.9745e-06
13:22276070 T C 0.097647 -1.3441e-05
13:22279516 A G 1.100815 2.6921e-05
13:22280806 G C 0.080282 1.1093e-05
13:22286754 T A 0.039628 -2.5092e-05
13:22294708 C T 0.087137 1.7471e-05
13:22299883 G A 0.419562 -4.4664e-06
13:22305099 T C 0.416787 2.4774e-05
13:22305783 T C 0.031024 -5.2564e-06
13:22313165 C T 0.385903 3.1782e-05
13:22314146 C T 0.744573 -4.4826e-05
13:22321690 T C 0.970891 -1.1941e-05
13:22323392 A G 0.099991 4.7144e-05
13:22323683 G T 0.043118 -2.9892e-06
13:22324655 C T 0.068954 -3.6726e-05
13:22328512 C G 0.041904 5.3899e-06
13:22336209 T C 0.923661 3.0061e-06
13:22336428 T C 0.065377 2.3655e-05
13:22340878 A G 0.758413 -2.7669e-05
13:22341951 G A 0.075982 -1.0168e-05
13:22343943 T C 1.328815 -1.3146e-05
13:22345028 C G 0.072463 2.0451e-05
13:22349783 C T 0.194675 5.2874e-05
13:22358238 C T 1.612179 -3.0391e-05
13:22359236 T C 0.256690 1.1288e-06
13:22364234 C T 0.549830 -5.9563e-06
13:22365310 G A 0.219671 1.0943e-05
13:22365974 G A 1.780011 -2.3849e-05
13:22368864 G A 1.415041 -2.2529e-05
13:22370456 T C 0.226598 2.6499e-05
13:22370489 A G 0.027213 -1.2393e-05
13:22372116 T C 0.095732 -2.6489e-05
13:22375647 G A 0.390853 -7.7229e-06
13:22375922 C A 0.290985 5.8084e-05
13:22376082 G A 0.583002 -7.5758e-06
13:22376303 G A 0.041151 1.3944e-06
13:22379480 G T 0.835294 -1.4014e-06
13:22380035 G A 0.118914 1.9044e-05
13:22383905 C T 0.179523 -3.8822e-05
13:22384658 G A 0.041339 2.7377e-05
13:22385504 T G 0.054910 -4.4286e-05
13:22385583 T G 0.027262 -6.8779e-06
13:22386787 C T 0.081360 1.9996e-05
13:22387359 C T 0.624026 -3.4704e-05
13:22388266 C A 0.182165 1.6507e-05
13:22389021 A G 0.346041 -3.8979e-05
13:22391861 C A 0.103367 7.9866e-05
13:22402927 G T 0.399045 -1.1196e-05
13:22407458 A G 0.024285 8.9333e-06
13:22407840 T C 0.375406 -1.6607e-05
13:22419282 A C 1.268884 -4.8710e-05
13:22420129 T C 0.248595 2.6283e-05
13:22421262 C T 0.052933 2.3393e-05
13:22422224 G A 0.039362 -1.0886e-05
13:22423925 T C 0.931273 -3.5527e-05
13:22425082 C A 1.014665 -1.4618e-05
13:22425690 A G 0.166378 3.0529e-06
13:22426354 G A 0.057097 -4.2662e-05
13:22427787 C T 0.247523 1.6812e-05
13:22440620 A G 0.197375 -2.0869e-05
13:22445361 T C 0.027375 -1.9229e-05
13:22445548 T C 0.087475 -1.2341e-04
13:22451371 C T 0.564423 4.0111e-06
13:22452355 A G 0.025162 4.1826e-05
13:22455199 A G 0.057714 3.3012e-06
13:22455566 C A 0.203945 3.0628e-05
13:22455893 C T 0.048885 -4.4870e-06
13:22458190 T G 0.671694 4.5842e-05
13:22458709 G A 0.028281 3.0671e-05
13:22460282 T C 1.804484 3.3701e-05
13:22460805 C T 0.212089 -1.2462e-05
13:22467697 T C 0.102789 2.0151e-05
13:22467989 A G 0.972703 6.7581e-06
13:22469240 A G 0.077267 -3.8675e-05
13:22469526 G A 0.471421 -2.0230e-05
13:22471401 A C 0.587881 6.2102e-06
13:22472526 C A 0.083025 1.7944e-05
13:22477858 T C 0.078409 8.4411e-06
13:22479008 T C 0.076270 9.4736e-06
13:22479031 T C 0.099296 1.4412e-05
13:22479690 T C 0.303504 1.1900e-05
13:22481001 T C 0.165842 -1.2524e-06
13:22482827 C T 0.034406 3.0524e-05
13:22483451 T C 0.300336 -7.0367e-05
13:22484207 A C 0.179137 2.9068e-05
13:22484460 G A 0.296123 -7.7638e-05
13:22487625 A G 0.383001 -6.2179e-06
13:22489329 T C 1.285577 -2.8108e-05
13:22489566 T C 0.052472 -1.0185e-05
13:22489741 A G 0.173058 -9.8489e-06
13:22489972 A G 1.358157 -4.7019e-05
13:22491833 A C 1.557321 -2.9720e-05
13:22499293 A G 1.304653 -1.2516e-05
13:22499954 C T 0.038093 8.7657e-06
13:22501496 T C 0.266541 -7.5618e-06
13:22503802 A G 1.722248 -1.1437e-06
13:22505306 A G 0.306247 1.1717e-06
13:22506609 T C 0.024409 -1.3838e-05
13:22509456 A G 0.026113 6.4737e-06
13:22510278 G A 0.730463 -6.5797e-07
13:22511626 G A 0.619823 -6.9477e-06
13:22516824 G T 0.113049 2.2046e-05
13:22522283 A G 0.096618 3.9086e-06
13:22524163 A C 0.235011 1.1789e-05
13:22528150 A G 0.146676 9.6481e-06
13:22534122 A C 1.639467 -1.3984e-05
13:22539285 G A 0.226945 -5.2783e-07
13:22543217 G A 1.314822 -1.6388e-06
13:22546969 T G 0.092889 1.6603e-05
13:22547878 G A 0.180332 6.2846e-06
13:22548164 T C 0.560268 1.3153e-05
13:22548493 A C 0.061632 -1.3776e-05
13:22549257 G A 1.432133 -3.9548e-05
13:22549442 C T 0.651431 3.5409e-05
13:22550579 G T 0.358187 -6.8216e-05
13:22552176 C T 0.107164 -4.4377e-05
13:22555745 G A 0.697457 5.2864e-05
13:22555886 T C 0.080769 -8.6539e-06
13:22557130 G A 0.036266 3.6327e-05
13:22560221 T G 0.057811 8.6259e-07
13:22560254 T C 0.040015 2.8320e-05
13:22561025 C A 0.127574 -1.8850e-08
13:22561137 A G 0.039284 -2.5911e-05
13:22561178 T C 1.292735 -2.7003e-05
13:22561282 A G 0.107755 1.5339e-05
13:22561684 A G 0.203520 -4.9314e-07
13:22563178 T G 0.207843 -4.3137e-06
13:22563930 A G 1.832337 -6.4976e-05
13:22565569 C T 0.097570 -1.3452e-05
13:22565585 A G 0.246232 -1.4743e-04
13:22567097 G A 1.418968 -3.2229e-05
13:22568793 A C 0.206535 -2.2403e-05
13:22568971 G A 1.589228 2.9324e-04
13:22569496 A G 0.043935 1.3011e-05
13:22573798 C A 0.206311 -2.6935e-05
13:22577826 A G 0.055166 1.7759e-05
13:22579636 A C 0.021893 2.8269e-05
13:22580473 G A 0.087816 -1.5936e-05
13:22585365 T C 0.039839 -2.6968e-06
13:22586380 C T 0.339711 -3.4304e-05
13:22586791 G A 1.913515 4.0912e-06
13:22587860 A G 0.022812 8.1670e-06
13:22588273 A C 1.052040 3.4586e-05
13:22598466 T C 0.596135 1.1346e-05
13:22599022 T C 0.044296 6.8165e-06
13:22601033 T G 0.088170 -1.0901e-05
13:22605283 G A 0.378282 -4.6991e-05
13:22605580 G A 0.443662 -4.4473e-05
13:22606626 T C 1.801930 1.8931e-05
13:22608209 C T 0.159669 3.7008e-05
13:22617265 G A 1.120063 -3.5312e-05
13:22617876 G A 0.048103 -2.3125e-05
13:22618416 G A 1.433973 -3.2560e-05
13:22618585 C T 0.067234 1.8754e-05
13:22619414 G A 0.026492 2.0718e-06
13:22619575 A G 1.886321 4.9725e-06
13:22619768 A G 0.024944 -1.0873e-05
13:22620207 A C 1.785392 1.0239e-05
13:22620850 C T 1.376084 -1.3390e-05
13:22622237 T G 0.061005 -1.7645e-05
13:22623529 G T 1.076131 -2.2414e-05
13:22624086 G A 0.104886 4.0677e-07
13:22625668 A G 1.816351 -3.0081e-05
13:22625690 T C 0.093681 -1.9853e-05
13:22626602 A G 1.641862 -1.2269e-05
13:22627330 T C 0.024386 -1.0354e-07
13:22629693 A G 1.874598 -2.5934e-05
13:22632735 C T 0.096135 -3.3819e-05
13:22634836 C T 1.629677 -1.1479e-05
13:22635412 C T 0.156241 1.0179e-05
13:22643951 C T 0.237530 6.4586e-06
13:22644341 G A 0.088718 1.6808e-05
13:22645245 A G 0.094934 -3.0067e-05
13:22645879 A G 0.048954 2.0433e-05
13:22646210 G A 0.151411 8.0299e-05
13:22646308 C T 0.946684 -3.9654e-05
13:22647818 G A 1.603305 -2.5379e-05
13:22649250 T C 0.075414 2.2292e-05
13:22653053 G A 0.292829 5.8997e-05
13:22661666 T C 1.599082 -2.1455e-05
13:22662890 T G 0.043780 1.9042e-05
13:22669050 T C 0.048327 1.9237e-05
13:22669398 A G 0.029271 1.8712e-05
13:22670379 G T 0.202747 -2.7010e-06
13:22671648 A G 0.056367 2.9965e-05
13:22674221 C T 1.862812 2.1022e-06
13:22676829 A G 1.974968 -9.1373e-06
13:22684678 C T 0.067555 -2.0162e-05
13:22689479 A G 0.112663 -6.0643e-06
13:22690127 A G 0.381742 1.7008e-05
13:22694394 G A 0.025483 3.1378e-05
13:22701087 A G 1.957885 -1.9042e-05
13:22703307 A G 0.044919 -7.0097e-06
13:22706485 A G 0.105736 3.0802e-05
13:22709453 G C 0.060074 7.5359e-05
13:22709670 C A 1.114120 1.2542e-05
13:22710015 G A 0.331097 -6.4277e-06
13:22712282 G A 0.257027 -1.5969e-05
13:22713389 C A 0.082285 8.0109e-06
13:22716081 C A 0.329296 -1.2852e-05
13:22717898 C G 0.062693 -3.0240e-05
13:22718842 C A 0.371086 -2.8545e-05
13:22728349 G A 0.555841 2.0762e-06
13:22729205 T C 0.064965 -3.0578e-06
13:22729648 C G 0.020124 -3.5446e-05
13:22731267 G A 1.094460 2.5147e-06
13:22733832 G A 0.097832 -3.8418e-07
13:22734604 G A 0.067880 -2.4204e-05
13:22735722 G A 0.245092 1.5130e-05
13:22735957 G C 0.959800 -2.1815e-05
13:22736104 A G 0.070856 -8.3788e-06
13:22737141 G T 0.406102 -7.2566e-05
13:22737851 C T 0.051628 6.2359e-05
13:22740581 C T 0.033568 4.2635e-06
13:22745202 G A 1.263808 5.3772e-06
13:22745797 A G 0.118333 2.2437e-05
13:22746994 G A 0.022831 -2.7803e-05
13:22747193 C A 0.145546 1.6660e-05
13:22748556 G A 0.118502 -5.2894e-05
13:22753632 A G 0.024418 8.3837e-06
13:22754289 G A 1.279813 -5.1164e-06
13:22762222 G A 0.446161 3.5675e-06
13:22763034 C T 0.167829 7.0747e-06
13:22764198 T G 0.129570 -6.8908e-06
13:22766483 C T 0.060311 -6.5004e-06
13:22768194 C T 1.359592 6.5669e-07
13:22768476 A G 0.430001 1.9893e-05
13:22770079 G A 0.235076 -3.2749e-05
13:22776823 G A 0.021955 -1.7751e-06
13:22778889 A G 0.117531 -7.7013e-05
13:22779214 A G 0.547246 -1.6791e-05
13:22779935 T C 0.502671 1.8177e-06
13:22780779 T C 0.781949 2.3040e-05
13:22783635 A G 0.054553 2.8057e-05
13:22785243 C T 0.385643 -4.6556e-06
13:22788029 A G 0.224942 -5.9559e-05
13:22790988 A G 0.159292 -9.3953e-05
13:22791027 C T 0.135935 1.3601e-05
13:22794240 G A 1.377908 -5.1135e-05
13:22794884 G A 0.810022 -8.6819e-05
13:22797186 G T 0.552504 3.5329e-05
13:22799397 G A 0.087975 -3.9627e-05
13:22799567 C T 0.174768 -2.4939e-06
13:22800583 A G 0.069831 -1.2636e-05
13:22801475 A G 1.604253 3.3924e-05
13:22802237 G A 1.433337 2.7311e-05
13:22803494 A G 1.363604 3.7755e-05
13:22804312 A C 1.156971 4.4950e-05
13:22804903 T A 1.004479 2.5231e-05
13:22806404 G A 0.283156 3.1141e-05
13:22806590 T C 0.067695 1.5912e-05
13:22810964 A C 1.676021 -1.0749e-05
13:22811269 A G 0.052466 2.2819e-05
13:22811940 A G 0.670149 -4.8482e-05
13:22813108 C T 0.285367 1.7368e-05
13:22813272 G T 0.072460 1.1083e-05
13:22813291 G A 0.058470 -1.4349e-05
13:22814675 C A 0.142222 3.3483e-05
13:22815115 G C 0.418507 1.9138e-05
13:22816821 C T 1.676790 2.0713e-05
13:22817174 C A 1.688780 2.2705e-05
13:22818145 G A 0.154310 2.5654e-05
13:22823001 A G 0.133403 2.2077e-05
13:22823517 T C 1.572765 8.0520e-06
13:22825569 A C 0.226114 2.1423e-05
13:22827752 T C 1.236903 -1.4529e-04
13:22829915 A G 0.153167 -1.9558e-05
13:22831455 A G 0.083544 3.1052e-05
13:22834866 G A 0.233628 1.5093e-05
13:22835572 G A 0.160717 -2.6602e-05
13:22837366 G A 0.146650 2.7442e-05
13:22843543 G T 0.020283 -2.9150e-05
13:22847348 C T 0.131138 -1.9997e-05
13:22848093 C T 0.045889 -4.6183e-06
13:22849324 T C 1.873698 3.9994e-07
13:22850481 G A 0.149402 -1.5478e-05
13:22851429 A G 0.075897 -1.4063e-06
13:22852274 G A 1.319162 -7.8654e-07
13:22852518 T C 1.338556 3.4211e-05
13:22854227 G A 1.373857 4.3001e-05
13:22855312 C T 1.585037 5.5389e-05
13:22857026 G A 0.624250 -1.7905e-05
13:22861295 G A 0.856372 -3.3544e-06
13:22862729 T C 0.425343 9.2562e-06
13:22864816 G A 0.090046 -9.2965e-07
13:22865690 T C 1.030394 3.6165e-05
13:22866283 A G 0.033286 8.7914e-06
13:22869813 C A 0.113591 -3.3048e-06
13:22870819 T C 1.130836 3.6945e-05
13:22872451 T C 0.729688 -7.9343e-05
13:22873003 T C 0.154563 3.7182e-05
13:22891222 T C 0.565851 -4.6884e-05
13:22891393 A G 0.646039 -4.3783e-05
13:22894016 G A 0.899499 -3.6855e-05
13:22894544 C T 0.085855 2.3167e-07
13:22895518 C T 0.041008 -2.4919e-05
13:22896816 A G 0.297905 5.3291e-06
13:22902249 G T 0.897406 -4.9001e-05
13:22905549 A G 0.061641 8.6184e-06
13:22906405 C T 0.208242 -7.6383e-06
13:22906527 A G 0.054150 1.2475e-05
13:22910088 C T 0.102633 3.0031e-05
13:22914909 A G 0.127743 -2.9297e-05
13:22915217 A C 0.423879 -3.7032e-05
13:22929386 G C 0.105859 3.4750e-05
13:22930608 T C 0.040748 -1.0555e-05
13:22941279 A G 0.580286 -7.3794e-06
13:22951811 T G 0.085239 3.9882e-06
13:22953132 A G 1.088056 -1.3073e-05
13:22958205 C T 0.157968 4.7673e-05
13:22960876 G A 0.149035 2.2095e-05
13:22963702 C A 0.056117 3.7622e-05
13:22964371 G T 0.096969 3.5453e-05
13:22964751 C A 0.100997 -1.2138e-06
13:22965815 A G 1.766911 -2.0076e-05
13:22970669 A G 1.866921 -2.8859e-05
13:22976184 C T 1.916430 -4.5555e-06
13:22978753 C T 1.472982 -1.0504e-05
13:22980985 C G 0.029310 -2.2734e-05
13:22981910 T G 0.041095 8.4823e-07
13:22988735 G C 0.024782 4.4660e-05
13:22990055 C T 0.672788 1.3985e-05
13:22992501 T C 0.021036 -1.9330e-05
13:22996106 C T 0.121391 8.8748e-05
13:22997464 A C 0.052972 9.3529e-06
13:22997756 T C 0.094424 2.6679e-05
13:22998914 C T 0.048415 4.4878e-05
13:22999359 T C 0.038505 -8.2203e-06
13:23000044 C T 1.926362 2.0268e-05
13:23002284 A G 0.061226 4.0947e-05
13:23004332 C T 0.505602 2.3579e-05
13:23010995 G A 0.458207 1.2888e-05
13:23011886 T C 0.301729 7.7459e-06
13:23023542 A C 0.195483 1.8669e-05
13:23025459 C G 0.068909 -6.1183e-05
13:23026451 G T 0.444435 3.2651e-06
13:23027376 G A 0.020144 7.9981e-06
13:23029741 T C 0.139386 7.7612e-07
13:23029868 C G 0.261889 1.9193e-05
13:23030446 G A 0.037470 3.7844e-06
13:23033120 G A 0.371735 1.3108e-05
13:23033166 T C 0.285902 3.6871e-05
13:23033514 A G 0.033903 -2.7010e-05
13:23034528 C T 0.081931 -5.8007e-06
13:23045489 A G 0.020283 1.0207e-05
13:23045977 A G 0.047370 -1.1778e-06
13:23046507 T C 0.222774 1.8545e-04
13:23046740 G A 0.474313 1.0783e-04
13:23053136 A G 1.289654 -1.0595e-04
13:23062861 G C 0.206671 4.0697e-06
13:23070862 C G 0.107521 3.5764e-06
13:23071038 C T 0.042267 9.6580e-05
13:23072051 T C 0.030326 -3.8260e-05
13:23080269 G A 1.742525 2.3310e-05
13:23087983 T C 0.227120 -3.0060e-05
13:23090074 T G 0.046263 -1.5949e-05
13:23095534 A G 0.186288 -1.0424e-05
13:23097299 A G 0.045481 -9.1108e-06
13:23108657 T C 0.059142 3.3711e-05
13:23116781 C T 0.169620 -3.9286e-05
13:23132970 G A 0.397536 -4.8692e-05
13:23147804 A G 0.211349 -3.5193e-05
13:23162021 A G 0.031952 -2.1386e-06
13:23163638 G A 0.029933 -5.9517e-06
13:23166933 A G 0.371774 8.3345e-06
13:23172305 G A 0.067266 -2.6515e-05
13:23172848 T G 0.025967 2.0207e-05
13:23173003 C T 0.704396 -1.4063e-05
13:23178514 A G 0.022711 1.3094e-05
13:23189476 T C 0.377077 -2.5274e-06
13:23200776 G T 0.063177 -3.4393e-06
13:23211229 A G 0.170831 -3.9334e-05
13:23212388 T G 0.031147 -1.4065e-05
13:23224008 T G 1.386159 3.6444e-05
13:23224082 C G 0.065173 -1.1862e-05
13:23225614 A G 0.123007 -2.0558e-05
13:23227913 A G 0.492197 3.2150e-06
13:23228691 A C 0.548337 4.3112e-06
13:23229262 G A 0.123189 -1.3666e-05
13:23233401 A G 0.062784 -5.4697e-05
13:23239730 G A 0.032247 -2.2697e-06
13:23245878 C T 0.284818 4.0180e-05
13:23247694 A G 0.025158 -4.8856e-06
13:23252146 C T 0.746498 -8.8584e-06
13:23252934 T G 0.068250 2.9260e-05
13:23253313 C T 1.910918 -9.8576e-06
13:23254052 G A 0.183068 -3.5535e-06
13:23254068 G A 0.073128 -9.9958e-06
13:23256074 A G 0.591217 -6.3391e-05
13:23257534 C G 0.024951 2.0595e-05
13:23257952 C T 0.227282 2.8819e-07
13:23259556 T G 1.651363 -3.2561e-05
13:23264571 A G 0.680572 -5.7959e-05
13:23272244 C T 0.105041 4.5289e-05
13:23274737 C T 0.163625 -4.4924e-06
13:23277817 T C 0.056455 2.5419e-05
13:23279254 A G 0.804426 4.5081e-05
13:23279834 C T 0.256712 4.5463e-05
13:23281777 T C 1.025898 5.2282e-05
13:23291540 T C 0.104632 5.4339e-05
13:23292562 C T 0.047860 1.8523e-05
13:23293714 C T 0.685528 6.3528e-06
13:23296822 A G 0.330065 -3.6094e-05
13:23300381 G A 0.914586 6.5862e-06
13:23300707 T C 0.344210 -1.2890e-05
13:23308440 G A 1.018125 2.9115e-05
13:23312495 A G 0.203286 3.0135e-05
13:23319711 A C 0.376175 -1.2040e-05
13:23320655 T G 0.387169 -4.6303e-05
13:23322189 C A 1.195697 2.5590e-05
13:23325037 C T 0.549453 -1.0994e-05
13:23329181 A G 0.201949 -2.3911e-07
13:23331220 T G 0.029378 -1.5809e-06
13:23333330 T C 0.039443 8.8016e-06
13:23337187 C T 0.504002 -2.9365e-05
13:23339874 C T 0.779836 -3.5271e-06
13:23341005 C T 0.595992 -1.6079e-05
13:23344260 T C 0.026700 -3.5040e-06
13:23345378 C G 0.071830 -1.9049e-05
13:23348178 C T 0.905254 2.6578e-05
13:23349557 A C 0.066689 -1.0203e-06
13:23350118 G A 0.055445 1.8487e-05
13:23353752 G A 0.062456 -9.8514e-06
13:23359525 G A 1.660383 3.3200e-05
13:23361301 C T 0.024717 -8.8933e-06
13:23363139 C A 0.181591 6.7353e-06
13:23373129 C A 0.787535 1.2448e-05
13:23382283 C G 0.226805 2.9482e-05
13:23398653 C A 0.203117 2.6737e-05
13:23398788 A G 0.497867 1.8191e-05
13:23398906 G A 0.039583 2.0163e-05
13:23402928 G A 1.036331 -3.2569e-05
13:23404003 G A 0.024126 -3.0128e-05
13:23416672 T C 0.481401 -1.6794e-06
13:23420400 C A 0.070496 -9.5347e-06
13:23425498 G A 0.250094 5.9669e-06
13:23434866 T C 1.116269 3.4927e-06
13:23439188 G A 0.347777 5.3140e-06
13:23444288 C T 0.904102 3.9865e-05
13:23448866 C G 0.285467 2.1060e-05
13:23449281 T C 0.044069 3.8009e-05
13:23450354 C A 1.799291 4.9714e-05
13:23455040 C T 0.190053 1.0381e-05
13:23455139 C A 0.215640 -1.1231e-05
13:23462130 A G 0.077413 3.9574e-06
13:23468718 G A 0.411843 2.0113e-05
13:23468785 A G 0.550057 -3.7447e-05
13:23468934 G T 0.239802 5.5480e-05
13:23469295 G A 0.185083 3.9122e-06
13:23470001 C T 0.037940 1.7177e-05
13:23471815 A G 0.054114 -3.4153e-05
13:23475636 A C 0.062576 -4.1508e-05
13:23476108 G A 0.089302 -2.3128e-06
13:23478133 G A 1.417124 -2.4955e-05
13:23481660 G T 0.673999 -4.0465e-05
13:23483611 A G 0.141908 8.2305e-06
13:23485248 C T 0.056068 2.3122e-05
13:23485539 T G 0.344116 3.5122e-05
13:23492031 T C 0.350747 2.6499e-05
13:23496702 A G 0.060466 -3.0512e-05
13:23500247 G A 1.141865 -2.6520e-05
13:23501576 A C 0.118242 7.6902e-07
13:23502042 T C 0.628392 -4.2084e-05
13:23503803 G C 0.241616 2.2407e-05
13:23504908 G C 1.035191 -1.5458e-05
13:23506750 C T 0.088462 3.6556e-06
13:23511625 A G 0.124688 6.0054e-06
13:23512201 C G 1.729428 3.3867e-06
13:23515553 T G 1.246358 8.2466e-06
13:23518038 G A 0.223485 8.0826e-06
13:23522803 C G 0.035324 4.6649e-06
13:23524030 T C 0.080623 -1.4957e-05
13:23530819 G A 0.659987 1.0471e-06
13:23535395 A C 0.071418 8.3002e-06
13:23536294 C A 0.115016 4.8634e-05
13:23539563 A G 0.170935 2.5704e-05
13:23546454 A C 0.041326 2.2518e-05
13:23548828 G A 0.262574 4.7710e-05
13:23549853 A G 0.321928 -3.6831e-05
13:23552500 G A 0.442039 -2.9514e-05
13:23554283 T C 0.779212 6.7183e-06
13:23559035 C G 0.480558 6.2669e-05
13:23561212 C T 0.894537 -3.7968e-05
13:23567326 A G 0.057977 -3.4680e-05
13:23571532 T G 0.348297 -3.4137e-05
13:23573569 A G 0.037512 -1.6633e-05
13:23573931 C A 1.658020 -1.1586e-05
13:23574697 A G 0.042871 1.6536e-05
13:23576022 A G 0.879035 -1.3215e-04
13:23580194 A G 0.941186 -6.5878e-05
13:23580624 T C 1.710255 -2.5458e-05
13:23585830 A G 0.162454 -2.1745e-06
13:23589264 A C 0.345375 -2.4816e-06
13:23594054 G C 0.219282 3.7038e-05
13:23596127 T C 1.524714 8.2129e-06
13:23596330 A G 0.243232 1.2582e-05
13:23598201 A G 0.398782 -4.3000e-05
13:23598966 C T 0.942964 -3.3150e-06
13:23600969 A G 1.483368 4.9711e-06
13:23602923 T C 0.619641 6.6565e-08
13:23606441 G A 0.264360 2.1275e-05
13:23607940 T C 0.098998 -1.9065e-05
13:23612058 C T 0.422568 -2.7316e-05
13:23612608 G A 0.579549 -2.7898e-05
13:23613189 T C 0.374919 -1.8802e-05
13:23613791 A G 0.366707 1.8281e-05
13:23616490 G A 1.341438 2.7620e-06
13:23617859 T C 0.407702 -1.2409e-05
13:23617891 A G 0.045627 1.9873e-05
13:23620231 C A 0.152797 1.1361e-05
13:23620343 C G 0.512782 1.5010e-05
13:23626711 T C 0.171717 -4.2933e-05
13:23631192 A C 0.100669 1.0992e-05
13:23631340 C T 0.085784 1.2908e-05
13:23640886 C T 0.525084 3.4243e-06
13:23641288 G A 0.052417 -8.2888e-06
13:23643532 C A 1.485244 2.2627e-05
13:23650659 G A 0.223680 2.6157e-06
13:23651296 A G 0.268391 -1.3431e-05
13:23656333 A G 0.085625 1.9694e-05
13:23658713 T C 0.286876 -6.3125e-06
13:23658838 G A 0.525811 -1.0398e-05
13:23661230 A G 0.020595 -1.5169e-06
13:23661878 G A 0.131472 8.8873e-06
13:23665110 T C 0.126941 -4.6673e-05
13:23668017 G T 0.156007 1.6710e-05
13:23669229 A C 1.031514 2.5267e-05
13:23672366 G A 0.155595 1.0510e-05
13:23678405 T G 0.035922 8.5079e-06
13:23682414 T C 0.153242 5.5719e-05
13:23682836 G T 0.387522 -9.0142e-05
13:23683941 G A 0.120109 2.0305e-06
13:23690736 G A 0.039093 7.8520e-07
13:23692978 A G 1.950715 -3.7468e-06
13:23695196 A G 1.960677 -3.9635e-06
13:23698985 C G 0.028466 1.8774e-05
13:23699524 G A 0.116756 -2.8530e-05
13:23700024 G A 0.051183 1.2592e-05
13:23700031 G A 0.160909 2.8079e-05
13:23701183 A G 0.071574 2.8344e-06
13:23703439 A C 0.157760 6.7222e-05
13:23705414 T C 0.326400 -1.0100e-05
13:23705910 A G 1.125591 -3.3473e-05
13:23709132 T G 1.950897 -5.2422e-06
13:23711386 T C 0.360270 5.0865e-06
13:23712930 G A 0.090646 -2.8004e-05
13:23717066 A G 0.134942 7.9465e-05
13:23721507 T C 0.072525 -1.8252e-06
13:23724997 T C 1.028274 -2.5656e-06
13:23727123 T G 0.105230 3.3958e-05
13:23728004 A G 0.342892 1.0125e-05
13:23729094 A G 0.242733 -3.3463e-05
13:23732199 T C 0.506479 -9.6364e-06
13:23735759 T C 0.198018 -1.0376e-05
13:23736423 C A 0.806867 -7.9126e-07
13:23737972 A C 0.679322 1.4987e-05
13:23740834 T C 0.115207 3.5058e-05
13:23740888 G C 1.346041 -4.3649e-06
13:23741176 G C 0.208379 3.2714e-06
13:23742653 T C 0.088011 -1.6305e-05
13:23744379 T C 0.227214 -5.0782e-06
13:23745070 T C 1.251642 -4.0761e-05
13:23746942 G C 0.089001 2.1297e-05
13:23747535 T C 0.024691 8.0332e-08
13:23748081 C T 0.476052 -2.5215e-05
13:23748557 A G 0.131329 -1.0284e-06
13:23753879 T C 0.569240 2.8827e-06
13:23754077 G A 0.032309 2.3422e-05
13:23755127 A G 0.378233 3.0559e-05
13:23757034 G A 0.045406 -7.5158e-05
13:23760819 T G 1.465419 1.2088e-06
13:23762366 G C 0.683068 1.0050e-05
13:23762426 A G 0.269160 8.7088e-06
13:23763705 C A 0.074138 -1.9421e-05
13:23764082 A T 1.430218 -4.7006e-05
13:23764086 A G 0.150373 -2.0631e-05
13:23765635 A C 0.259955 6.3675e-06
13:23766378 C T 0.394202 4.2076e-05
13:23766935 A G 0.655209 -2.3314e-05
13:23767071 A C 0.357349 3.7317e-05
13:23771814 G T 1.124328 1.8799e-05
13:23772584 A G 0.507793 -2.1316e-05
13:23782932 C T 0.193928 5.3573e-06
13:23786601 C T 0.149110 2.5623e-05
13:23786825 C A 0.155709 -3.7123e-06
13:23790927 C T 0.444195 -1.6722e-05
13:23792252 C A 0.130563 -2.2562e-06
13:23808250 C T 1.282309 -1.9173e-05
13:23813113 A G 0.191341 9.5467e-06
13:23814442 G T 0.302881 9.6366e-06
13:23817241 C T 0.049463 -1.0151e-05
13:23818156 C A 0.262763 -4.0360e-06
13:23818741 A G 0.046769 3.4598e-06
13:23818821 A G 0.107060 1.1078e-05
13:23821275 T C 0.066166 8.3975e-06
13:23824818 A G 0.265817 -7.4165e-05
13:23826949 C T 0.063793 1.7908e-05
13:23827815 A G 0.915508 -1.4849e-04
13:23841860 G T 0.822593 1.3980e-04
13:23846908 A T 0.174350 -8.6607e-06
13:23853700 T G 0.242804 -9.0701e-07
13:23860992 A G 1.830928 5.5500e-05
13:23861297 C T 1.529803 3.8783e-06
13:23862226 T C 1.031572 2.6265e-05
13:23863289 G T 0.122718 -8.8650e-06
13:23865022 G A 0.439014 2.0354e-05
13:23870165 A C 0.039287 -2.7734e-05
13:23870540 G A 0.208057 1.4652e-05
13:23874292 T C 1.191014 -4.3592e-05
13:23877807 T C 1.618372 -2.6362e-05
13:23885283 G C 0.434915 -4.6197e-05
13:23889435 C T 0.504476 -1.0450e-05
13:23898664 G A 1.743320 -2.5224e-06
13:23899226 C T 0.037827 -9.4679e-05
13:23906983 C G 0.038470 1.0959e-05
13:23908034 G A 0.903378 1.0412e-05
13:23909162 G A 0.516314 -2.0844e-05
13:23918767 C T 0.039541 4.1723e-06
13:23924699 G T 1.739993 1.4229e-05
13:23924982 T C 1.742070 3.1698e-07
13:23927245 G A 1.397851 1.2030e-05
13:23928671 T C 0.074475 -1.6558e-05
13:23929842 C T 0.087553 -1.7504e-05
13:23930055 T A 0.230765 2.6946e-05
13:23930245 A G 0.193166 2.4912e-05
13:23931566 C T 0.268050 -3.3411e-05
13:23935396 T C 0.508293 -3.2881e-05
13:23936242 G A 0.080487 1.7504e-06
13:23953924 T C 0.997364 3.7294e-04
13:23957488 T C 0.214689 3.6644e-05
13:23963951 G A 1.739279 3.2566e-06
13:23966262 C G 0.043738 3.9334e-06
13:23966535 T G 0.095645 -3.2576e-05
13:23969999 T C 0.615746 -4.6612e-05
13:23971938 T C 0.042218 -1.8706e-07
13:23982376 G C 0.087202 2.8482e-06
13:23985391 C T 0.645871 -3.4182e-05
13:23991904 A G 0.193211 -2.5111e-05
13:23996765 G A 0.171506 6.2172e-05
13:23998868 T C 0.184106 2.3613e-05
13:23999441 C T 0.039154 6.5727e-06
13:24000869 T C 1.630372 1.3726e-05
13:24001604 C T 0.093074 2.7873e-05
13:24002008 C T 0.240671 2.2224e-05
13:24002302 G A 0.033017 1.4982e-06
13:24005855 G A 0.029261 2.5082e-06
13:24007051 C T 0.413739 -1.5271e-05
13:24007419 A G 0.033133 -2.3547e-05
13:24007783 T C 0.046584 1.9481e-05
13:24008240 T G 0.298856 2.4228e-05
13:24008445 C G 0.028369 -2.9975e-05
13:24009060 G C 0.038015 -4.8414e-05
13:24013664 A G 0.376474 -2.0385e-06
13:24016146 C A 1.058756 2.2574e-05
13:24018621 A C 0.044510 3.9356e-06
13:24025381 C T 0.121404 2.4375e-05
13:24027213 A C 0.651947 6.2059e-06
13:24042510 A G 0.285792 -7.5352e-06
13:24042717 A G 0.413320 -2.1224e-06
13:24044943 C T 0.181909 -3.0164e-05
13:24046620 G A 0.155063 3.0987e-05
13:24046888 T C 0.131979 4.2484e-06
13:24052062 A G 0.022533 -4.3591e-06
13:24055765 A G 0.232206 -6.5150e-06
13:24062735 C A 1.408724 5.2041e-06
13:24062817 C A 0.149078 -5.4322e-05
13:24064119 A G 0.765820 3.5303e-05
13:24065457 A G 0.217087 1.1074e-05
13:24066112 G C 0.200741 -7.9471e-05
13:24071812 G A 0.181724 9.8732e-06
13:24074664 A G 0.048032 -3.6382e-05
13:24077044 T C 0.308564 1.3444e-05
13:24080179 A G 0.066984 -3.0771e-05
13:24084809 C T 0.588095 1.1920e-05
13:24085789 T C 0.215487 9.0837e-06
13:24087004 T A 0.383316 -1.2128e-05
13:24088651 G A 1.809223 2.9473e-06
13:24093113 T G 0.199264 -9.3223e-07
13:24097793 A C 0.825774 -1.2335e-05
13:24115391 T C 0.198537 -3.8527e-06
13:24121598 G C 0.175651 3.8428e-06
13:24127210 T G 0.794465 3.2402e-06
13:24132479 A G 0.148545 -1.4529e-05
13:24151406 T C 0.161496 1.8384e-05
13:24153973 A C 0.165829 -7.1438e-06
13:24154184 T C 0.077971 1.7068e-05
13:24156765 A G 0.184016 -1.3882e-05
13:24160094 C T 0.208353 -9.4090e-07
13:24173049 C T 0.442796 8.5587e-06
13:24183357 T A 0.024207 -2.4962e-06
13:24183403 C T 0.062573 -1.6978e-05
13:24188039 C T 1.371631 1.5215e-05
13:24188270 C T 1.164667 1.0436e-05
13:24189344 G A 0.121183 -3.3723e-05
13:24202405 G A 1.197470 -1.8463e-05
13:24205195 G A 0.547973 -3.6876e-05
13:24208829 G A 0.226169 -2.3100e-05
13:24210773 A G 0.538882 1.2214e-05
13:24214537 A G 0.036736 -2.7972e-05
13:24218074 C G 0.030770 -7.2067e-06
13:24231351 T C 0.121988 -3.3629e-05
13:24233219 T C 0.059100 3.0436e-05
13:24243204 A G 0.162720 -1.2264e-05
13:24243994 A G 0.163495 -1.2211e-05
13:24255384 G A 0.702406 -4.1615e-06
13:24255691 C T 0.143391 1.1266e-05
13:24256360 C A 0.639074 -7.0818e-06
13:24267406 T C 1.749854 6.3358e-05
13:24275350 A G 0.062190 -5.4921e-06
13:24278349 T C 1.360556 -1.6439e-05
13:24283435 C G 0.045244 3.2947e-05
13:24289953 T C 0.051940 7.2780e-06
13:24293859 G A 1.294163 2.2973e-05
13:24296862 G A 1.321476 3.2533e-05
13:24307706 A G 0.072395 1.4299e-05
13:24308796 T C 0.065540 -7.5229e-06
13:24308825 T C 0.049966 3.3232e-05
13:24322380 T C 0.566614 -1.7237e-05
13:24323749 G A 0.333122 -2.2364e-05
13:24338125 G A 0.031387 4.2015e-06
13:24338408 T C 0.076959 2.1237e-06
13:24339317 C T 0.030482 -1.6412e-06
13:24340984 T C 0.623474 1.9825e-05
13:24344125 A G 0.072745 -1.1796e-05
13:24347465 T C 0.153732 2.5360e-05
13:24362175 A G 0.494336 1.6985e-05
13:24365450 T C 0.322892 -2.3262e-05
13:24381180 C A 0.022438 -1.1262e-05
13:24396603 G A 0.120144 -1.6642e-05
13:24400047 T C 0.024970 -2.0409e-05
13:24409745 C A 1.793079 1.4968e-05
13:24411600 T C 0.078020 1.3026e-05
13:24420584 C T 0.071502 7.3014e-05
13:24423965 T C 0.055630 3.2136e-06
13:24425278 C T 0.051823 -2.3318e-05
13:24432467 G A 1.085852 3.0416e-05
13:24440203 G A 1.880463 1.8652e-05
13:24447975 G A 0.078478 2.0178e-05
13:24453956 C T 0.796529 -2.1097e-05
13:24462471 T C 0.443824 4.8131e-06
13:24465537 T C 0.052939 -2.9389e-05
13:24465600 T C 0.300771 -2.0950e-05
13:24465717 G A 0.760241 -1.6431e-05
13:24471631 A G 0.099640 5.9047e-05
13:24475100 A G 0.067276 -4.0839e-05
13:24476045 A G 0.449300 -1.3335e-05
13:24476073 A G 0.750266 -2.4975e-05
13:24476587 G C 0.301427 -1.4477e-05
13:24479497 T G 1.929880 -6.3692e-06
13:24479741 G A 0.044078 -3.0221e-06
13:24480775 T G 1.028972 -1.7412e-05
13:24481212 C T 0.486942 -2.3370e-08
13:24484476 A G 1.222453 -2.8415e-05
13:24488297 C A 0.337894 -3.0567e-05
13:24489773 G A 0.659367 2.2264e-05
13:24493875 C T 1.014009 -2.1924e-06
13:24496618 T C 0.026236 -1.8900e-06
13:24497067 A G 0.095865 -6.0039e-05
13:24499249 T C 1.311431 7.0253e-06
13:24504530 C A 0.099605 -3.9084e-05
13:24506728 G A 1.927943 -1.0045e-05
13:24506770 G A 0.702225 -2.6783e-05
13:24513414 A G 0.062076 7.6766e-06
13:24514934 G A 0.333707 -3.9181e-05
13:24520019 T C 0.087988 -6.5005e-05
13:24521485 T C 0.673009 -3.4866e-06
13:24525587 A C 0.330675 -9.7207e-05
13:24528304 C T 0.080522 -4.2950e-05
13:24529399 A G 1.739126 -3.7469e-05
13:24530260 G A 0.332548 -7.9961e-05
13:24530834 G A 0.103545 1.4802e-06
13:24531398 A G 0.326663 -9.9167e-06
13:24531880 G C 0.671617 -3.1099e-05
13:24532301 T C 1.353698 -3.3669e-05
13:24532522 A G 0.841052 -6.3583e-06
13:24540156 A G 0.522789 -5.6642e-06
13:24540375 G A 0.708440 1.5176e-05
13:24540580 G A 0.185083 6.9446e-05
13:24541468 T C 1.230781 9.8334e-06
13:24544751 C A 0.033312 1.9106e-05
13:24552355 A G 0.222709 -2.3773e-05
13:24560360 C T 0.615980 -1.0052e-07
13:24561441 T C 0.025253 -2.5009e-05
13:24566318 G A 0.056490 -3.5976e-05
13:24568638 A G 0.625377 1.4796e-05
13:24568790 A G 0.184217 -1.2950e-05
13:24568971 T C 0.242801 -3.6751e-05
13:24569748 G A 1.422551 1.7911e-06
13:24570268 A C 0.196411 3.5044e-05
13:24570919 T C 0.041965 2.2216e-05
13:24571070 G A 1.581954 4.7196e-05
13:24574629 G A 1.506966 5.5210e-05
13:24575040 T C 0.174635 -1.0169e-05
13:24575243 T G 0.510406 2.4284e-05
13:24575370 C G 0.490986 9.7566e-06
13:24575845 G A 0.734024 -3.0403e-05
13:24576378 C G 1.732570 7.6986e-06
13:24577357 G A 0.265843 -2.2115e-06
13:24586085 T C 0.587952 2.6324e-05
13:24592462 A G 0.156351 -2.8313e-05
13:24598384 T C 0.163616 1.7077e-05
13:24599171 G C 0.161892 -2.4031e-06
13:24600283 T C 0.041832 1.5379e-05
13:24600381 T G 1.059590 -8.6605e-07
13:24602494 A G 1.645426 -4.1079e-05
13:24608012 T C 0.088299 5.0889e-05
13:24608255 A G 0.750785 -4.1841e-06
13:24612478 T G 1.105736 3.6822e-05
13:24614750 G A 1.751597 9.0466e-07
13:24615536 T C 1.818227 -1.3769e-05
13:24616769 T A 0.090711 7.6079e-05
13:24619349 G A 0.839750 7.9396e-06
13:24620740 A G 0.156868 -3.5411e-05
13:24621721 T C 0.131375 8.8865e-07
13:24625915 G A 0.290784 -1.4453e-05
13:24627139 T C 0.292345 -1.7937e-05
13:24630569 T C 1.147367 8.5879e-06
13:24630966 G A 0.166839 -2.7764e-05
13:24641598 G A 0.904540 8.9161e-06
13:24644064 A G 0.060424 -4.4797e-05
13:24647555 A G 0.042835 -1.0743e-05
13:24652886 T C 0.378733 2.1089e-06
13:24656545 A G 0.213699 1.1327e-05
13:24657355 A C 0.032945 -1.3462e-05
13:24658356 T G 1.177576 3.5849e-05
13:24658884 C T 0.020783 9.3858e-06
13:24659726 C T 1.104814 1.9201e-05
13:24660154 A G 1.616606 1.7314e-05
13:24660426 T G 1.390859 1.2031e-05
13:24664978 C T 0.134942 1.2050e-05
13:24665282 C T 0.831548 -9.5864e-06
13:24671886 A C 1.945120 -2.2349e-08
13:24671913 T C 0.983823 -1.9954e-05
13:24677119 C T 1.871423 -2.0754e-05
13:24677276 C T 0.795880 8.1522e-06
13:24678373 G A 0.144991 1.0326e-05
13:24680810 A G 1.045289 -5.3526e-05
13:24681642 A G 0.224176 4.5692e-05
13:24682510 A G 0.180014 1.4367e-05
13:24683937 A G 1.339062 -1.1885e-06
13:24684163 C T 1.261782 -2.1060e-05
13:24686133 A G 0.599030 1.4372e-05
13:24688459 A C 0.057847 -6.7764e-06
13:24693615 G T 0.132362 -3.6399e-05
13:24693912 A G 0.039998 -1.0860e-05
13:24694856 G C 0.255628 -1.4865e-05
13:24696846 A G 0.250448 -1.1019e-05
13:24700616 C T 1.203156 -2.6005e-05
13:24704727 G A 0.042043 -1.5076e-06
13:24708664 G A 1.063589 -7.7106e-06
13:24713653 A G 0.071330 -2.9946e-05
13:24714845 T C 1.032023 3.5073e-07
13:24718148 A C 0.043893 -2.6588e-07
13:24718406 A G 1.725663 -1.1561e-05
13:24718705 G A 0.323187 -2.2820e-05
13:24720440 G C 1.566036 -3.4823e-05
13:24726529 G T 0.020715 4.0254e-06
13:24726533 A C 1.152638 -6.1078e-05
13:24727901 T C 1.412324 -1.5507e-05
13:24728305 C T 0.294565 4.0572e-05
13:24733587 A G 0.066601 8.8843e-06
13:24737092 C T 1.925206 4.1958e-05
13:24737951 C T 1.069795 5.5927e-05
13:24739364 T C 0.155485 -6.5610e-05
13:24739789 T C 1.337417 -1.5221e-05
13:24740681 G A 1.965529 1.4463e-05
13:24741868 T G 0.098534 -4.1738e-05
13:24744042 G A 0.643446 1.5388e-06
13:24745566 T C 0.050976 -1.4016e-05
13:24747580 G A 0.144861 1.9740e-05
13:24748630 C T 0.020832 -1.1967e-05
13:24750726 T C 0.289297 -6.2111e-06
13:24752695 T C 1.227734 -3.2093e-05
13:24752767 C T 1.827556 -2.4283e-05
13:24755947 T C 0.381128 1.9246e-05
13:24759298 C T 1.559360 -2.7195e-04
13:24759688 A G 1.312031 -9.0835e-05
13:24760270 C T 1.075452 -6.7503e-05
13:24760967 C T 0.081782 -8.8383e-06
13:24761689 T C 1.823716 -1.5537e-05
13:24762638 T G 1.820808 -1.0379e-05
13:24765037 T G 0.168303 2.0590e-06
13:24771101 T C 1.137347 -1.9112e-05
13:24771873 T G 0.733044 2.1940e-05
13:24772448 A G 1.874474 3.9572e-05
13:24772774 G A 0.072794 3.7186e-05
13:24772813 G T 0.025538 1.9153e-05
13:24772892 T C 0.368661 -7.0004e-06
13:24774644 C G 0.023467 -7.4931e-06
13:24774649 C A 1.434691 -3.9888e-06
13:24774699 G A 1.978587 9.9070e-06
13:24782560 A G 1.308383 -5.0600e-06
13:24786915 G T 0.555624 -8.2005e-06
13:24789143 C T 0.977698 1.0920e-06
13:24789421 G C 0.125935 -2.2997e-05
13:24789809 A G 1.253603 3.8768e-05
13:24795735 A G 0.635198 -8.7877e-07
13:24797786 A G 0.180319 -6.7646e-06
13:24798120 C T 0.941244 3.5213e-06
13:24800012 A G 0.078455 2.2919e-05
13:24800155 A G 0.043332 -2.6087e-05
13:24806058 C T 0.656497 -5.0048e-06
13:24808505 G A 0.823339 -9.0287e-06
13:24809179 C A 0.028959 8.0585e-07
13:24813232 G A 0.039271 -1.4138e-05
13:24816275 T C 0.192581 -3.9846e-06
13:24817248 G T 0.094077 1.0910e-05
13:24818013 T C 1.087212 2.5811e-05
13:24819218 A G 0.038414 -6.8909e-06
13:24819358 A G 0.240568 1.9210e-05
13:24823006 A G 0.798756 -5.8649e-06
13:24823699 A G 0.128019 5.7226e-06
13:24823894 T C 0.096972 -2.5663e-05
13:24823928 C T 0.039102 -3.4386e-05
13:24827500 G A 0.350750 9.7617e-06
13:24829216 G A 0.185415 3.0145e-05
13:24830330 T C 1.090750 -3.3141e-06
13:24831467 G A 1.467013 1.2920e-05
13:24835353 A G 0.073148 -5.8821e-05
13:24835739 A G 1.442435 -3.4456e-05
13:24838979 C A 1.125886 -3.3438e-05
13:24845550 A G 1.597281 -6.7584e-05
13:24848336 G A 0.970382 -1.3610e-04
13:24852053 T C 0.370599 8.6782e-06
13:24853948 G T 1.881664 4.0911e-05
13:24854077 G A 0.154839 2.5665e-05
13:24855090 A C 0.060028 -1.8420e-05
13:24855279 C T 0.130752 3.9091e-05
13:24858127 C T 0.132891 -5.6149e-06
13:24859190 A G 0.693639 1.0699e-05
13:24860240 G A 1.647568 -9.4454e-07
13:24861596 T C 0.077238 2.1591e-05
13:24866304 G A 0.123919 2.2093e-05
13:24867614 G A 0.203964 -4.8010e-05
13:24868375 T C 0.082532 -8.3313e-06
13:24868919 C T 0.088780 -6.1207e-06
13:24872034 T C 0.202358 -4.9059e-05
13:24876231 C T 0.662898 -8.2058e-05
13:24878466 G A 0.515129 3.6636e-05
13:24880292 T C 0.424775 -6.0396e-05
13:24880675 A C 0.042566 9.0514e-06
13:24885133 A G 0.251483 1.2550e-05
13:24885345 C T 0.526165 -1.0952e-05
13:24888240 G C 0.399474 9.7621e-06
13:24893135 G A 0.257790 1.2159e-05
13:24895559 G A 1.559500 2.5932e-05
13:24899245 A G 0.022195 -1.9715e-05
13:24902506 A G 0.419218 4.2455e-06
13:24909752 C G 0.255644 9.1165e-06
13:24914064 A G 0.080558 1.7885e-05
13:24922634 A G 0.068416 1.4092e-05
13:24924397 T C 0.137393 -2.0511e-05
13:24932135 G A 0.633611 -2.8395e-05
13:24939444 T C 0.210216 -2.5672e-06
13:24942055 G A 0.033387 5.4131e-06
13:24942708 G A 0.210388 3.6787e-07
13:24943890 A G 0.277973 -8.4140e-06
13:24945765 A C 0.080870 -1.1121e-05
13:24956056 A G 1.922418 7.2294e-06
13:24979272 A G 0.064514 -8.5395e-06
13:25000617 G C 0.734696 3.1504e-06
13:25009099 C A 1.913476 6.6764e-06
13:25009485 G C 0.734787 7.4903e-06
13:25018964 T C 0.722294 1.1870e-05
13:25020863 A G 1.896633 1.0727e-06
13:25023936 T C 0.245323 -4.8860e-05
13:25027744 G A 1.938810 3.3399e-05
13:25029218 T C 1.539683 5.2589e-05
13:25029295 T C 0.385000 -3.7974e-05
13:25029367 A G 0.041654 2.8470e-05
13:25031114 T C 0.242700 -4.5379e-05
13:25034935 C T 0.058370 -2.9396e-05
13:25035155 A G 0.387169 -3.6348e-05
13:25035607 T C 0.689092 3.6496e-05
13:25036103 A G 1.077322 2.7043e-07
13:25042041 T C 0.145809 -1.4534e-06
13:25060313 G A 0.240162 -4.7686e-05
13:25064748 T C 0.335524 -1.9608e-05
13:25068808 T A 0.242700 -4.5674e-05
13:25075562 C T 0.085618 1.7521e-05
13:25075694 T C 0.241892 -4.5256e-05
13:25078073 G C 0.262652 3.7530e-05
13:25082630 C T 0.327536 -4.5363e-05
13:25084235 A G 0.115665 3.6756e-05
13:25088380 G A 0.365915 2.1694e-05
13:25089441 C T 0.236802 -4.6092e-05
13:25101895 A G 0.033273 -3.2733e-06
13:25108315 T C 1.218554 -8.4918e-05
13:25109533 G T 0.383874 4.9632e-05
13:25114993 T G 0.072596 4.7894e-06
13:25115444 T C 0.026807 -6.9606e-06
13:25118220 T C 0.536554 -7.7237e-05
13:25121753 A C 0.513275 -3.5809e-05
13:25137029 G C 0.069470 2.8374e-06
13:25139082 G A 0.507576 1.8595e-04
13:25140636 G A 1.486426 3.6348e-05
13:25144065 A G 0.193594 -4.9449e-05
13:25145058 C T 1.485309 4.2301e-05
13:25147442 C G 0.046068 4.2356e-06
13:25148386 T C 0.082642 -2.6034e-05
13:25180246 G A 0.235374 -9.4385e-05
13:25183454 T G 0.383679 4.1928e-05
13:25185375 T C 0.514882 -4.0986e-05
13:25187620 C T 0.149162 9.1990e-06
13:25189210 C T 0.222378 -1.4186e-05
13:25192408 C T 0.058551 7.6293e-06
13:25195614 C G 0.105262 9.7401e-06
13:25202304 T C 0.058574 1.2096e-05
13:25204741 C T 1.597738 1.2745e-05
13:25206953 T C 0.044309 2.8148e-06
13:25207152 A G 0.876246 3.5640e-04
13:25208811 T C 0.048791 9.6883e-06
13:25215157 A G 0.101231 9.9975e-06
13:25218833 G A 0.257939 -1.7450e-05
13:25222535 G A 0.302099 9.4373e-06
13:25227554 A G 0.491778 2.6218e-05
13:25230360 G A 1.952900 -6.0517e-06
13:25236232 T C 0.624422 -1.7261e-05
13:25237317 G C 0.027586 1.0101e-05
13:25237925 T C 0.559736 7.6112e-06
13:25238082 C T 0.350526 -2.8668e-05
13:25241601 C T 0.243697 -2.1855e-05
13:25241746 G A 0.106486 2.0341e-05
13:25242526 G A 1.954487 -1.4315e-05
13:25246497 T C 1.061148 -3.3848e-05
13:25250925 T G 0.078104 -2.6283e-05
13:25252503 A G 0.147828 5.1480e-05
13:25255422 G C 0.247082 1.5267e-05
13:25255705 A C 0.088108 -1.4748e-05
13:25259803 C T 0.274931 1.4695e-06
13:25260053 C A 0.260770 5.0154e-06
13:25262942 G A 0.448005 8.9502e-06
13:25265103 G A 0.448447 6.5333e-06
13:25266282 T C 0.195159 -4.5924e-05
13:25267017 C A 0.077861 -4.7715e-06
13:25269328 A G 0.130333 4.3427e-05
13:25280563 A C 0.020874 9.4328e-06
13:25283744 A G 0.775009 -3.3372e-05
13:25286564 A G 0.088069 8.7145e-06
13:25288478 T C 1.101656 -7.5531e-06
13:25291013 A G 0.154492 2.7181e-05
13:25297283 T C 1.960028 -4.6202e-05
13:25297674 T C 0.203770 -1.6051e-05
13:25297886 C T 0.270569 -3.2008e-05
13:25300713 A G 0.054858 2.9450e-06
13:25304958 A G 0.130492 -5.6183e-05
13:25307117 T A 0.120498 -4.2096e-06
13:25310761 A G 0.193185 1.1689e-05
13:25310874 T C 0.448907 -2.7860e-05
13:25310963 C T 0.170948 5.1643e-06
13:25315036 T C 0.111196 -1.0505e-05
13:25316874 T G 0.492716 1.5217e-05
13:25317396 G A 1.551690 -4.6822e-05
13:25319800 G A 0.553420 1.1640e-04
13:25326082 A G 0.117057 4.6357e-06
13:25327479 T C 0.331951 -4.2148e-05
13:25329220 A C 0.126896 -2.4709e-08
13:25331332 A G 1.786976 4.7955e-06
13:25339889 T C 0.332762 1.5574e-05
13:25344227 G A 0.287395 -8.7060e-06
13:25347908 G A 0.061849 5.5009e-06
13:25366858 A G 0.176667 -1.0671e-05
13:25367301 T C 0.480376 -5.0983e-05
13:25369897 G A 0.148983 5.3263e-05
13:25390552 G A 0.322885 3.1694e-05
13:25394909 G A 0.044341 -3.8479e-06
13:25407960 T C 0.150532 -3.9003e-06
13:25419176 G A 1.700917 2.3982e-05
13:25432737 T C 0.049304 2.0225e-06
13:25437892 T C 0.802501 -1.6839e-05
13:25440496 C T 0.566234 3.4345e-05
13:25446647 G A 0.297009 -3.0049e-05
13:25453118 C G 0.110287 1.2578e-05
13:25474443 C T 0.328721 -5.1483e-05
13:25486911 T G 0.290927 7.1253e-05
13:25487711 A G 1.354405 -4.1889e-06
13:25493159 A G 0.275395 -1.0665e-05
13:25495321 G A 1.573969 1.5134e-05
13:25495407 A C 0.038505 6.5674e-06
13:25498299 A G 1.136461 -8.0597e-06
13:25498359 A G 0.615006 -1.5548e-05
13:25502309 C T 0.982839 -4.1707e-06
13:25503646 C G 0.332207 8.5988e-06
13:25508649 T C 0.526879 1.0827e-05
13:25515869 A G 0.151032 -7.2453e-06
13:25516789 G T 0.376068 1.6939e-05
13:25518114 A G 0.061226 -8.4262e-06
13:25523663 A G 0.327384 9.1646e-06
13:25525544 C T 0.419341 2.2032e-05
13:25525734 G A 0.328244 9.1406e-06
13:25526357 T C 0.320798 -9.4077e-05
13:25554503 C T 0.748617 5.7483e-06
13:25557017 G A 0.218970 2.7586e-05
13:25557335 A G 0.368706 2.2518e-05
13:25557978 G A 1.790420 -6.1789e-05
13:25559548 C A 0.985215 1.5503e-05
13:25561993 A C 1.970463 -1.2307e-05
13:25565824 C T 0.332038 3.8607e-05
13:25566975 T C 0.044082 -1.5859e-06
13:25569998 C T 0.800547 -9.3915e-06
13:25573308 T C 0.185207 -3.6764e-08
13:25575013 C T 0.254018 1.0704e-05
13:25584843 C A 0.384484 1.2934e-05
13:25586250 A T 0.107966 4.1536e-06
13:25587121 G A 0.909912 -6.7911e-05
13:25596559 A T 0.027181 1.1682e-05
13:25598517 T G 0.797701 1.3129e-05
13:25601832 A G 0.219148 1.1206e-06
13:25602618 C T 0.549859 -2.9105e-05
13:25605221 T C 0.025016 -1.2288e-05
13:25607336 G A 0.379314 9.3806e-06
13:25609044 A C 0.172243 1.9008e-05
13:25609728 G A 0.172756 7.7015e-06
13:25611824 C A 1.542579 -2.7530e-06
13:25613809 G A 0.119463 -1.0893e-05
13:25615049 C T 0.652878 1.4083e-05
13:25615196 A G 1.230953 -2.7118e-05
13:25636991 T C 0.062070 -2.9173e-05
13:25638397 A G 0.022581 1.3275e-05
13:25638991 A G 0.583525 -2.5413e-05
13:25641745 C T 1.087238 2.6255e-05
13:25648666 C T 1.023487 1.7947e-05
13:25648960 A C 0.540774 3.7174e-06
13:25653875 G A 0.544766 2.5220e-05
13:25659182 T G 0.118239 -4.1464e-05
13:25663918 T C 0.099059 2.1378e-05
13:25680397 A G 0.932299 4.2194e-05
13:25684765 G T 0.058152 2.6497e-05
13:25687237 G C 0.596440 1.0997e-04
13:25692641 C T 0.418789 8.2849e-05
13:25692687 T C 0.104223 -4.3585e-05
13:25710667 T C 0.217451 -3.7922e-06
13:25711096 A C 1.594155 3.8771e-06
13:25711755 G A 0.250295 7.5164e-06
13:25715088 G A 1.950381 -1.7984e-05
13:25715161 T C 0.154485 5.7395e-06
13:25716257 C A 0.045012 -2.3622e-05
13:25718283 G T 0.911395 9.6423e-05
13:25718538 T C 0.318308 -3.3209e-05
13:25720784 A G 0.195408 2.2874e-05
13:25722537 T C 0.079052 3.0470e-05
13:25724658 A G 0.839186 2.9075e-05
13:25725582 T C 0.216503 3.9006e-05
13:25725770 C T 0.061090 -5.7278e-05
13:25727056 G A 0.080130 1.9934e-05
13:25728452 T C 0.866921 1.6695e-05
13:25730172 C A 1.218603 1.1172e-06
13:25730833 C T 0.278414 -6.9056e-06
13:25739662 G C 0.400077 -2.8818e-05
13:25739823 G A 1.904031 2.5081e-05
13:25741722 A G 0.058327 -2.6875e-05
13:25743748 G C 0.025347 6.2166e-05
13:25744304 T G 0.024581 1.6158e-05
13:25748373 T C 0.954987 1.3964e-05
13:25749768 C G 1.682643 -1.3395e-05
13:25751856 A G 0.168536 8.3149e-05
13:25753917 G A 0.064147 -2.2153e-05
13:25754437 G T 1.714857 -3.9491e-05
13:25755718 A G 0.139213 2.9716e-06
13:25759017 T G 0.402716 1.6514e-05
13:25761975 T C 1.483368 -5.8691e-06
13:25763155 T C 0.231707 -3.0884e-05
13:25763665 C T 0.161905 2.2174e-05
13:25764061 G A 0.136052 -6.9529e-06
13:25767115 T C 1.694681 2.7943e-05
13:25775016 G A 0.876438 -9.6233e-06
13:25781764 C T 1.628548 9.3503e-06
13:25784082 T G 0.431081 -7.6085e-06
13:25784829 A G 0.056098 6.3043e-05
13:25786848 T C 0.632368 -4.3426e-05
13:25787943 T C 1.356609 9.3021e-06
13:25792173 G A 1.200842 -8.2582e-07
13:25792688 A C 0.532585 2.3141e-05
13:25793914 A T 0.094220 -1.8423e-05
13:25798422 T C 0.048103 2.0289e-06
13:25798474 A G 0.044387 -3.4721e-05
13:25798877 G A 0.187420 3.4533e-05
13:25800706 C T 0.094801 -2.1857e-05
13:25812611 G A 0.034701 -1.3378e-05
13:25826214 A G 0.071262 -1.1208e-04
13:25826323 C T 0.161519 2.9106e-05
13:25831888 C T 1.671081 -6.6401e-05
13:25832230 C A 1.678676 -7.0157e-05
13:25833024 G A 0.063407 9.6490e-06
13:25840580 T G 0.156303 2.9391e-05
13:25842016 G C 0.032491 -3.7326e-08
13:25845403 T C 0.058925 -2.6024e-05
13:25868748 T G 0.034626 2.6121e-05
13:25873440 T C 0.105460 -1.0191e-05
13:25876011 A G 1.059210 -3.3117e-06
13:25883312 T C 0.102747 -1.7199e-05
13:25887738 T C 0.094749 -1.7928e-05
13:25887811 C T 0.093720 -1.0390e-05
13:25900838 T C 1.815322 -3.9157e-05
13:25904797 C T 1.042024 -3.2055e-06
13:25907334 C T 0.057078 -3.2089e-05
13:25908004 G A 0.040303 1.4434e-05
13:25911888 G A 0.055822 3.7818e-06
13:25915887 G A 0.131534 7.7098e-06
13:25923957 G A 0.235150 9.7515e-06
13:25931209 C T 0.075157 -1.9707e-05
13:25933025 A C 0.119878 -1.3934e-06
13:25933438 G A 1.191325 -3.0661e-06
13:25946886 G C 0.021377 -1.7667e-05
13:25946944 C A 0.341545 -2.6043e-06
13:25955112 T C 0.679958 2.0274e-05
13:25956043 T C 0.057026 -1.6666e-05
13:25958548 G A 0.045364 6.4952e-07
13:25961617 G T 0.020351 3.5911e-05
13:25964789 T C 0.033880 2.0903e-05
13:25964790 G A 1.373747 7.5229e-06
13:25967214 A G 0.409643 8.2855e-06
13:25968130 A G 0.026009 5.4450e-06
13:25969131 T A 0.116042 -1.4798e-05
13:25969319 G T 1.970171 3.2502e-05
13:25971203 G A 0.053741 1.3293e-05
13:25971944 A G 0.183756 7.3612e-06
13:25972769 G A 1.752120 -2.0173e-05
13:25973156 T G 0.025412 -6.9654e-05
13:25977959 G A 0.562820 3.2461e-05
13:25978573 G A 0.108547 -4.5704e-06
13:25981295 T C 0.051995 5.9832e-05
13:25982888 C T 0.054199 6.2451e-06
13:25984858 T G 0.069776 2.1038e-05
13:25986812 G A 1.156410 -1.1239e-05
13:25992129 C T 0.486027 2.3307e-05
13:25992373 T C 0.040462 -1.7321e-05
13:25997902 T G 1.009316 6.5580e-05
13:26001187 A G 0.049742 -3.1096e-05
13:26005722 T C 0.090159 -2.4972e-05
13:26008461 T C 0.022649 -7.3252e-06
13:26014096 T C 1.458268 3.8020e-05
13:26016976 C T 0.109420 1.2506e-05
13:26034452 A C 0.079714 -7.7086e-05
13:26035663 G A 0.435512 -1.2316e-05
13:26037960 G C 1.417988 3.7169e-05
13:26038245 G A 1.498867 5.1211e-06
13:26039455 A G 1.928410 -1.3565e-05
13:26042166 A G 0.601880 4.1246e-07
13:26043182 C A 0.449248 1.6463e-05
13:26046993 G A 0.517443 1.3449e-05
13:26067063 A C 0.715458 1.4206e-06
13:26067396 G T 0.085872 2.4940e-06
13:26068789 A G 0.095784 -1.0357e-04
13:26070062 G A 0.034815 2.3423e-05
13:26076657 A G 0.062859 -6.0424e-05
13:26077465 T C 0.049674 -4.8749e-06
13:26079078 A G 0.027112 2.5236e-05
13:26093589 C T 0.065290 2.2260e-06
13:26112710 C T 0.063066 2.1944e-05
13:26118833 G A 0.020708 2.2777e-05
13:26118908 G A 1.358683 -5.9581e-06
13:26128096 C T 0.362250 2.1284e-05
13:26130895 C G 0.096261 -8.4407e-05
13:26143463 G T 0.792631 -4.7063e-07
13:26144163 A G 1.422723 -1.3844e-05
13:26144755 A G 0.094833 -6.2284e-06
13:26145488 G A 0.136062 1.3311e-05
13:26147098 C T 0.073180 -2.9718e-06
13:26152766 C T 0.096567 -8.2976e-05
13:26157295 A G 0.056786 1.5160e-05
13:26158412 A G 1.391093 -2.8491e-06
13:26166857 T C 0.162113 8.4852e-06
13:26167328 G A 0.134387 -2.9301e-04
13:26167336 T A 1.791277 -3.7435e-05
13:26168140 G A 0.057880 -5.7210e-06
13:26168544 A G 1.635627 1.8836e-05
13:26170795 T C 0.035058 2.2879e-05
13:26176237 T G 0.051109 5.1798e-07
13:26184861 A G 0.051771 6.2760e-05
13:26190875 G A 0.085446 4.4501e-05
13:26194059 C A 1.142118 2.4218e-05
13:26201241 T C 0.043384 -1.7564e-05
13:26201899 G A 0.100896 -1.0665e-04
13:26207637 A C 0.872806 -5.6996e-06
13:26236853 C T 0.034867 -5.6012e-05
13:26243567 A G 0.523039 2.8212e-05
13:26248172 G T 0.056847 -4.0354e-06
13:26251742 C A 0.071116 2.8215e-05
13:26265389 A G 0.054244 -7.6800e-07
13:26273377 A G 0.021052 -6.3791e-06
13:26281281 A G 0.219531 3.5237e-05
13:26292227 T C 0.111572 2.4519e-05
13:26293733 T G 0.274068 1.7380e-05
13:26296918 C T 0.134108 -1.6359e-04
13:26297093 G A 1.572810 -2.6261e-05
13:26298477 C A 0.039025 1.2362e-05
13:26303959 A G 0.342461 -3.3269e-05
13:26304569 C T 1.104954 2.6505e-06
13:26306012 T C 0.128019 -5.4382e-06
13:26310537 A G 0.915794 -2.3925e-05
13:26310927 G A 1.186067 -1.2228e-05
13:26311053 G A 0.023750 1.1281e-05
13:26318694 C T 0.214883 -9.4209e-05
13:26319727 G A 0.586021 -2.7535e-05
13:26322389 G A 0.067666 -4.2354e-05
13:26322624 C T 0.249994 -1.6000e-05
13:26333909 A G 0.054867 6.9016e-06
13:26335320 G A 0.041800 7.4292e-06
13:26336480 G A 0.200985 -7.3858e-05
13:26340794 T C 0.039359 -2.8533e-06
13:26350151 G A 0.087102 -1.1100e-05
13:26350972 A G 0.050142 -2.2254e-06
13:26368072 C T 0.385108 -9.1603e-05
13:26372040 T C 0.068993 -3.2015e-05
13:26372467 A G 0.046792 -9.4919e-06
13:26379250 T C 0.059509 -1.9728e-06
13:26384204 T C 0.035029 4.9681e-06
13:26391443 G A 0.034575 4.8830e-05
13:26392813 G A 0.134673 8.3722e-05
13:26402089 G A 0.092516 6.7661e-06
13:26405211 A G 0.064069 -5.5828e-06
13:26412496 A G 0.027161 2.0770e-05
13:26414225 T C 0.034107 3.7619e-05
13:26417612 T C 0.022977 -1.0164e-05
13:26428189 C T 0.371615 3.1103e-05
13:26428313 G A 0.020738 1.1903e-05
13:26430119 G A 0.029300 -3.7934e-06
13:26434282 A G 0.474326 -9.3708e-05
13:26435130 A G 0.050369 3.5462e-06
13:26439448 C A 0.034234 -1.1560e-05
13:26449183 C T 0.424823 1.8042e-05
13:26463177 G A 0.040015 -7.1806e-07
13:26465932 T C 0.911623 2.1085e-05
13:26478128 G A 0.049249 -5.0272e-06
13:26479030 T C 0.381849 -2.7882e-05
13:26479364 T C 0.342149 -3.7350e-05
13:26479579 T C 0.064384 4.3193e-05
13:26479977 A G 0.423645 -3.0281e-05
13:26481853 T C 0.041933 -4.1001e-05
13:26482426 T C 0.026353 1.8448e-05
13:26483749 G A 0.074222 8.1933e-06
13:26487257 C A 0.083249 -7.3345e-05
13:26488900 C T 0.029264 8.3928e-06
13:26489706 A G 0.073963 1.7694e-05
13:26493312 G A 0.776217 -1.7585e-05
13:26493886 T C 0.084810 -5.4312e-05
13:26496911 T G 0.127827 2.0061e-05
13:26501730 T C 0.045776 -3.7364e-06
13:26504761 T C 0.146825 1.3074e-05
13:26508181 G A 0.067344 -1.3598e-06
13:26509017 A G 0.086144 -2.5512e-05
13:26510069 A G 1.070327 -2.2737e-05
13:26510567 C T 1.725098 1.2244e-05
13:26515157 T C 0.154894 -8.2016e-06
13:26515576 G A 0.233054 5.0651e-06
13:26516460 G A 0.732758 6.5528e-06
13:26523879 T C 0.045205 4.8102e-05
13:26525954 A C 1.396630 -4.4639e-05
13:26526083 A G 0.058412 -1.5675e-07
13:26526312 T C 0.050476 1.3963e-05
13:26526771 G A 1.118690 -6.2948e-05
13:26527176 T C 0.242025 -8.8917e-06
13:26527223 T C 0.081694 4.8261e-05
13:26527266 T C 0.034253 6.4176e-05
13:26527384 T G 1.359868 1.0212e-05
13:26527525 T C 0.054997 -7.3077e-05
13:26532760 C T 0.543335 -3.7868e-06
13:26533117 C T 0.080944 -1.0702e-05
13:26534077 T C 0.894332 3.7452e-05
13:26534311 A G 0.025483 1.6475e-05
13:26535417 T C 0.032406 2.8456e-06
13:26535517 G A 0.141275 2.3096e-05
13:26536373 C A 0.123364 -1.8866e-05
13:26538804 A G 0.122903 2.0241e-06
13:26540441 A C 0.082798 -2.4442e-05
13:26542052 T C 0.111205 2.9382e-05
13:26547685 A G 0.023224 1.6135e-06
13:26551246 A G 0.099588 -1.0986e-05
13:26551312 A G 1.647055 -4.7672e-05
13:26555548 A G 0.246008 7.5767e-05
13:26562761 C T 0.824534 -1.2557e-05
13:26571246 T C 0.156377 -1.7972e-06
13:26573056 C T 1.387409 1.9545e-05
13:26587321 A C 0.850578 -1.3366e-05
13:26588633 A G 0.020595 -3.7256e-06
13:26591867 A G 0.854999 -4.7166e-05
13:26594302 G A 0.043647 4.0741e-07
13:26595817 A G 0.603113 -4.5244e-06
13:26596950 A G 0.216032 -2.1357e-05
13:26597806 G A 0.065605 8.9977e-05
13:26598402 T C 1.928446 -1.7827e-05
13:26598740 A G 0.092934 -2.7238e-06
13:26599591 A G 0.067416 1.4233e-05
13:26601128 G C 0.893248 3.0592e-05
13:26601763 T C 0.103931 -5.1437e-06
13:26603361 C T 0.914177 -1.0995e-05
13:26611407 T C 0.832730 -1.7873e-06
13:26619547 G A 1.211482 7.9201e-06
13:26623809 T C 0.970031 2.9719e-05
13:26623931 A G 0.420266 -9.6875e-06
13:26624935 T C 0.317753 -1.4043e-05
13:26628154 A C 0.053829 -1.1791e-05
13:26630285 G A 1.816072 -2.2933e-05
13:26648900 C A 0.955792 3.0585e-05
13:26654505 A G 0.037684 8.5840e-06
13:26655172 T C 0.810015 1.7272e-05
13:26657639 T C 1.318977 1.4047e-05
13:26662844 C T 0.110507 -1.2082e-05
13:26673891 A G 1.625266 2.5183e-05
13:26685292 C T 0.082243 1.2986e-05
13:26700764 G A 1.900541 2.7797e-05
13:26703241 C T 0.031679 7.2793e-06
13:26704173 C T 0.139791 -5.7662e-06
13:26704341 T C 0.040647 6.0858e-06
13:26710902 G C 0.021822 3.3874e-06
13:26724328 C A 0.363231 -2.6523e-05
13:26728351 T C 0.071580 4.2665e-07
13:26729658 G A 1.533357 4.6997e-05
13:26732200 T G 0.096576 -1.0720e-05
13:26735976 C T 0.088517 1.0845e-05
13:26754785 C T 0.204490 3.0742e-05
13:26755514 T G 1.187791 1.4838e-05
13:26758506 T C 0.138817 -3.4155e-05
13:26760168 T G 0.611225 -5.6898e-05
13:26761495 A G 0.140755 7.5582e-06
13:26761732 G A 0.116476 4.2538e-06
13:26762364 C T 1.785522 -1.2427e-05
13:26764925 G A 0.038323 3.1153e-05
13:26767046 C A 0.021461 4.0018e-06
13:26767833 A G 0.072762 -2.7921e-05
13:26774905 A G 1.203672 -2.0530e-05
13:26776999 G A 0.472823 -3.8819e-05
13:26782887 G T 0.505021 -8.1236e-06
13:26783070 G A 0.360251 9.3621e-06
13:26802085 G T 1.887386 -3.9898e-06
13:26821230 T C 0.045325 2.9478e-05
13:26830165 G A 0.031971 -1.0524e-05
13:26830816 G T 0.033646 8.5861e-06
13:26835245 C T 1.037674 -3.7744e-06
13:26844083 A G 1.833012 -1.7865e-05
13:26849207 A G 0.140651 8.6254e-06
13:26855474 G A 0.130554 -8.7407e-06
13:26881463 A G 0.078611 3.0742e-06
13:26887124 G A 1.884218 -8.3791e-06
13:26888162 G A 0.043267 1.3977e-05
13:26906975 T C 0.052862 -2.0006e-06
13:26916405 C G 0.037077 -2.3677e-05
13:26941488 T C 0.782955 7.8267e-06
13:26942319 G A 0.021254 -1.7479e-05
13:26952425 T C 0.050946 1.7608e-05
13:26956269 T C 0.169776 2.3724e-05
13:26961168 T C 0.151207 -8.5206e-06
13:26964547 A G 0.038025 -1.1625e-05
13:26973898 T C 0.137143 -1.1530e-06
13:26985931 C T 0.045964 -5.3543e-07
13:26987158 G A 0.087650 4.3272e-05
13:26994947 A G 0.021474 9.1089e-06
13:26996922 T C 0.086050 -2.5764e-05
13:26997259 C T 0.132219 -7.4695e-06
13:27005900 A C 0.023500 -9.7212e-07
13:27015106 A G 1.263730 -2.8275e-06
13:27016436 G A 0.315183 -1.0691e-05
13:27021533 C T 0.070720 2.3348e-05
13:27021819 A G 0.030699 2.0834e-05
13:27031559 A C 0.130278 -1.4839e-06
13:27033243 A G 0.022980 5.9035e-06
13:27033540 C T 0.783542 6.1485e-06
13:27037062 C T 0.057948 2.0816e-06
13:27038984 G A 0.931227 -2.6935e-05
13:27041640 T G 1.315511 -1.1610e-05
13:27053074 C A 0.059418 3.8143e-06
13:27053834 A C 0.071087 2.7486e-05
13:27054669 T C 0.061096 -1.6250e-05
13:27054702 C G 1.443315 6.1714e-06
13:27057265 C T 0.067958 1.6594e-06
13:27057640 G A 1.149224 -6.0359e-06
13:27057849 T G 0.103883 -8.4271e-06
13:27058326 T C 0.134526 -3.7956e-07
13:27059020 G A 0.765664 -2.0965e-05
13:27060701 T C 0.190829 1.4473e-05
13:27060918 C T 0.039002 -5.4708e-06
13:27062221 T C 0.066140 -8.8182e-06
13:27063340 C T 0.641927 4.1402e-05
13:27063546 C T 1.201212 6.6138e-05
13:27066997 G A 0.333567 1.6418e-05
13:27072358 G A 0.944600 2.8601e-05
13:27078481 T C 0.076183 2.6692e-05
13:27081152 T C 1.684106 2.1187e-05
13:27081214 T C 0.081646 4.9276e-05
13:27082326 A G 0.191014 1.1291e-05
13:27083431 C T 0.502158 -5.3241e-06
13:27083463 T C 0.635104 -3.1747e-05
13:27083878 G A 0.474118 3.1337e-05
13:27084408 T C 0.052644 -2.3931e-05
13:27085619 A G 0.209622 8.9033e-06
13:27099528 C T 0.452335 5.1340e-05
13:27101268 A C 0.021160 8.6049e-06
13:27103219 G A 0.543627 -1.8185e-05
13:27106244 A G 0.794127 2.5386e-05
13:27112097 A G 0.021215 1.1691e-05
13:27115132 C G 0.112250 1.5468e-05
13:27122642 A G 0.215731 4.8344e-05
13:27125850 C G 0.034406 1.2166e-06
13:27134495 G A 0.049463 4.8592e-05
13:27137959 G A 0.098086 4.2819e-06
13:27156307 T C 0.419822 -3.5568e-05
13:27157263 G A 1.671389 -2.8481e-06
13:27160081 G A 0.020692 9.7320e-06
13:27169191 A G 0.082480 1.8527e-05
13:27177339 T C 0.022864 -7.1960e-06
13:27177927 G A 0.095200 2.8439e-05
13:27178307 T C 0.118904 -2.2246e-05
13:27182231 G T 0.090529 -8.1692e-05
13:27184054 A C 0.049567 -6.4160e-07
13:27196016 A G 0.029287 -1.5860e-05
13:27200239 G A 0.533043 2.4350e-05
13:27200391 C T 0.059457 -1.0953e-05
13:27213858 A G 0.047629 -8.0763e-06
13:27219117 G T 0.287246 -1.5044e-06
13:27225830 A G 0.034166 8.3388e-06
13:27227422 C T 0.593993 -1.4031e-04
13:27233683 T C 0.034876 4.3136e-06
13:27241338 A G 0.045847 1.8839e-05
13:27244699 A G 0.111465 1.2181e-05
13:27255551 A G 0.020277 1.2132e-05
13:27257004 T C 0.027265 9.1703e-06
13:27258086 T C 0.116412 -5.2227e-05
13:27263809 T C 0.085339 5.4431e-06
13:27263924 G C 0.838725 5.1221e-05
13:27269261 T C 0.033662 3.3748e-06
13:27272332 T C 0.875458 -2.6280e-05
13:27272704 A G 0.449660 -3.2210e-05
13:27272710 T C 0.020348 1.7387e-06
13:27274054 T C 0.205519 -3.3689e-05
13:27274270 A G 1.520786 -1.4801e-07
13:27282602 A T 1.724300 -4.1675e-05
13:27283115 G A 0.117178 -5.8188e-05
13:27283929 T C 1.517365 -4.6572e-05
13:27284899 T C 0.619943 5.3617e-06
13:27285356 G C 0.881034 -1.2904e-05
13:27285482 G A 1.914781 -2.5702e-05
13:27287700 C T 0.046737 -1.5615e-05
13:27288815 G A 0.067822 8.9091e-06
13:27289832 G T 0.156790 1.4034e-05
13:27290003 A G 0.869969 2.0661e-05
13:27295317 T C 0.589887 6.6061e-05
13:27295651 T A 0.145747 -3.5187e-05
13:27300725 A G 0.033828 -3.2310e-05
13:27305901 G A 0.851085 1.0781e-05
13:27310219 A G 0.051923 1.0401e-05
13:27316298 G A 0.029754 6.2791e-06
13:27320535 A G 0.133579 -9.9842e-06
13:27321494 T G 0.141317 -1.1666e-05
13:27323769 G A 0.211592 9.4155e-06
13:27329263 C T 0.106853 1.5632e-04
13:27332490 C T 0.054803 -5.1359e-06
13:27334084 C T 0.202445 -3.8679e-05
13:27339783 G T 1.356551 4.8888e-05
13:27348696 G A 1.713056 4.5809e-05
13:27349468 T A 0.035568 -3.0412e-05
13:27356492 A C 0.171935 2.9591e-06
13:27361368 T C 0.043118 3.0498e-05
13:27367698 T G 0.975705 3.2924e-06
13:27368411 C T 0.107086 -5.4187e-06
13:27375439 A G 0.027456 4.9203e-06
13:27376974 A G 1.407939 2.3536e-05
13:27382803 A G 0.508254 5.7420e-05
13:27386158 T C 0.511055 -1.6130e-05
13:27386193 A G 0.598086 -1.1413e-05
13:27386655 A G 1.317727 -4.0128e-05
13:27389501 T C 0.637360 -6.5141e-05
13:27390294 A G 0.047240 2.2462e-05
13:27390994 T C 0.077666 -1.9268e-05
13:27391249 A G 0.275499 1.0241e-05
13:27393265 T G 0.140398 -6.9207e-06
13:27395469 C T 0.214487 2.4213e-05
13:27398086 T C 1.274600 2.6684e-05
13:27398931 C T 0.614915 -1.0360e-05
13:27401400 C T 0.153787 -6.8716e-06
13:27414989 A G 0.034893 -1.8917e-05
13:27415673 T A 1.510202 2.2454e-05
13:27416251 G A 0.267641 1.3221e-05
13:27417777 A G 0.111351 3.1077e-05
13:27418133 T G 0.058558 -2.6126e-05
13:27423580 G A 0.137490 5.5034e-05
13:27423974 G A 0.166215 2.2445e-05
13:27424035 A G 1.162015 -4.6637e-05
13:27426307 C T 1.310200 -1.7232e-05
13:27433248 C T 0.332928 -2.5830e-06
13:27437948 T C 0.047434 1.8358e-05
13:27438911 A C 0.068594 -1.1798e-04
13:27440207 C A 0.692990 -4.7776e-06
13:27442379 T C 0.179043 -2.7032e-05
13:27445570 C T 0.269975 3.1490e-05
13:27455361 G A 0.039933 -6.1563e-05
13:27455477 A G 0.293108 -1.8792e-05
13:27467373 G A 0.557850 -8.8171e-06
13:27468492 T C 0.349851 1.1817e-05
13:27469768 C T 0.182097 -3.5871e-05
13:27470615 C T 0.119599 -5.0382e-05
13:27471503 C T 0.106444 -1.0682e-05
13:27471608 A G 0.234219 -3.2057e-05
13:27475525 T C 0.050911 -1.5398e-05
13:27476533 A G 0.577053 6.9872e-05
13:27476742 T C 0.058418 3.9972e-05
13:27478491 A C 0.400924 -3.8188e-06
13:27481899 C A 0.254489 -2.7311e-06
13:27481925 T G 0.079055 2.5973e-05
13:27483303 T G 0.077267 -2.7153e-05
13:27484925 G A 1.759686 1.8074e-05
13:27486193 C T 0.746092 1.8333e-04
13:27487502 G A 0.628898 -1.4759e-05
13:27487956 T C 0.038729 -1.8045e-05
13:27488379 T G 0.108424 7.6187e-07
13:27488707 T C 0.055698 -2.1297e-05
13:27489260 G A 1.949248 -1.0048e-05
13:27489661 T G 0.172185 -5.3274e-05
13:27492234 T G 0.545273 1.9694e-05
13:27493045 A G 0.049067 8.8959e-07
13:27494425 A G 0.029936 -1.6408e-05
13:27494461 G A 0.043053 9.2141e-06
13:27496094 A G 0.818328 -1.5626e-05
13:27496187 G A 0.191134 4.3470e-05
13:27498398 G A 1.343116 -5.0922e-05
13:27498552 G C 0.091805 -3.0839e-06
13:27499661 C T 0.154433 1.3291e-05
13:27502034 A G 0.061904 1.1718e-05
13:27504449 G T 0.118820 2.3816e-05
13:27505111 T C 1.536490 -7.3404e-05
13:27506221 C T 0.038005 -2.9908e-05
13:27508144 G T 0.684106 4.9836e-05
13:27511902 A C 0.044195 5.0534e-07
13:27516100 T C 1.515674 2.5632e-05
13:27516748 T C 0.349303 -1.1291e-05
13:27518271 G A 1.896056 2.8694e-05
13:27518800 C A 0.043906 1.8636e-05
13:27521358 A C 0.161701 5.2144e-06
13:27525516 A G 0.020848 1.0749e-05
13:27525790 A C 0.532296 4.1732e-06
13:27527024 A G 0.041293 -1.6650e-05
13:27527644 A G 0.079743 3.7631e-06
13:27528151 A G 0.135912 1.1619e-04
13:27528301 G A 0.634494 4.3078e-05
13:27531267 C T 0.352711 9.3151e-06
13:27532026 T C 0.075631 1.8406e-05
13:27534683 A C 1.158971 -1.1210e-05
13:27536219 T C 0.069766 -5.8067e-06
13:27536642 C T 0.105937 -2.9846e-05
13:27543193 T C 0.059879 -1.7425e-05
13:27543401 G A 0.458207 -1.7261e-05
13:27543810 G A 0.821707 -5.4115e-05
13:27545885 G A 0.099241 4.9600e-06
13:27548374 G A 0.824092 -4.6597e-06
13:27553051 G A 0.022305 -9.7251e-06
13:27562879 C T 0.470564 -1.0157e-05
13:27564279 C A 0.108544 -2.4338e-05
13:27564292 G A 0.109452 -8.1416e-06
13:27565562 A G 0.296152 -2.1553e-05
13:27565982 T C 0.035032 8.1075e-07
13:27566254 A G 0.190806 1.0245e-05
13:27573612 T G 0.301131 -1.7570e-05
13:27575699 A G 1.026200 -1.9002e-05
13:27580370 C T 0.182704 -2.5525e-05
13:27581778 C T 0.354395 1.2469e-05
13:27585538 T C 0.930276 2.0683e-05
13:27585817 A C 0.197450 -8.0129e-06
13:27586771 G A 0.107781 2.9071e-05
13:27586873 C G 0.324972 -9.7651e-06
13:27586980 A G 0.051109 -2.4085e-05
13:27588121 A G 0.624004 -2.9724e-05
13:27588221 C A 0.191588 -2.5237e-05
13:27593938 G C 0.352597 3.5223e-06
13:27599149 A G 0.124692 2.0904e-05
13:27600884 C T 1.217633 -3.0193e-05
13:27601497 C G 0.108505 2.4009e-05
13:27604747 A C 0.106314 5.5850e-06
13:27606554 A C 1.732583 4.1763e-06
13:27609534 C T 0.727221 -5.5627e-05
13:27611079 A G 0.444065 4.5537e-05
13:27611965 G T 0.025045 -5.3282e-05
13:27615791 G A 0.751701 9.2119e-06
13:27619490 A G 0.035769 9.8931e-06
13:27619962 G C 0.478350 3.4603e-05
13:27622393 G A 0.110485 -1.4848e-05
13:27624181 C T 0.112260 -1.4357e-05
13:27629995 C A 0.079763 -3.6662e-05
13:27633284 T C 1.821684 -9.5529e-06
13:27639513 A G 0.059642 -1.8337e-05
13:27646317 G C 0.179621 1.3707e-05
13:27651302 G T 0.867083 1.9487e-06
13:27651466 C G 1.838280 2.0559e-05
13:27653587 T C 0.113581 -2.3114e-05
13:27663613 C T 0.035944 2.5162e-05
13:27678073 C T 0.068575 -2.3061e-05
13:27679063 T C 0.316380 -1.2694e-05
13:27686853 C T 0.101705 -2.4867e-05
13:27693570 A G 0.026320 2.0102e-06
13:27705509 C T 0.063488 -2.4803e-05
13:27705697 G T 0.688978 8.7992e-06
13:27734217 A C 0.041761 1.4138e-05
13:27740578 A G 0.944990 1.2048e-05
13:27744679 G A 0.103337 -2.6765e-05
13:27757375 T C 0.151272 1.2592e-05
13:27780180 G A 0.056760 -2.0980e-05
13:27786405 A G 0.039771 2.8529e-06
13:27799650 T C 0.055341 -2.0029e-05
13:27800826 C T 1.714776 -5.2679e-07
13:27801208 C T 1.846063 -1.2990e-05
13:27815377 A G 0.394608 2.6308e-05
13:27817000 C T 0.113081 -1.8085e-05
13:27825392 A C 0.081363 -3.7179e-06
13:27828041 G A 0.202452 9.0110e-07
13:27834160 G C 0.077877 2.8269e-05
13:27849071 G A 0.571931 -8.7962e-06
13:27866739 T C 0.089212 -3.9188e-05
13:27872371 C T 0.038418 8.5366e-06
13:27874731 T C 0.033984 2.2473e-05
13:27879437 C T 1.371933 -2.3951e-05
13:27879526 G A 0.229331 -2.4085e-06
13:27882319 A G 0.039648 2.0053e-06
13:27884867 A C 0.048262 -2.4787e-05
13:27893744 A G 0.759851 -3.9297e-06
13:27895573 G A 0.030939 2.3788e-06
13:27899075 A C 0.075475 -1.1563e-05
13:27909359 C T 0.030942 2.0357e-07
13:27913355 T A 0.022718 2.3196e-05
13:27915654 T C 0.947752 -8.0612e-06
13:27919812 C T 0.025746 1.5018e-05
13:27920611 C T 1.275003 3.7474e-06
13:27921717 G T 0.230041 6.9696e-06
13:27925716 T G 0.073593 -3.8790e-05
13:27936117 G A 0.858265 -4.5950e-06
13:27940328 C T 0.766070 2.9893e-06
13:27944456 T C 0.075446 9.3036e-06
13:27945625 G T 0.125506 1.4589e-05
13:27947975 C T 0.442981 -3.3512e-05
13:27948585 G A 1.968821 -7.7253e-06
13:27950963 T C 0.288080 -6.3864e-06
13:27953818 T C 0.224549 -8.9501e-06
13:27955132 A C 1.035613 3.6511e-06
13:27956474 G A 1.667056 2.3785e-05
13:27962653 G C 0.161191 -3.1533e-05
13:27963891 C T 0.097969 -1.1046e-05
13:27965714 T C 1.028291 5.9550e-06
13:27966204 C T 0.224183 -2.9806e-05
13:27969885 C T 0.079841 -2.4389e-05
13:27977814 T C 0.042683 1.0942e-05
13:27978642 A G 1.967328 -3.0518e-05
13:27988153 C A 0.048035 -4.1141e-06
13:27989105 T C 0.077734 -2.5616e-05
13:27990491 C T 0.914911 -2.3450e-05
13:27993395 G A 0.032698 3.8183e-05
13:27997305 T C 0.887617 9.8639e-06
13:27999457 C T 0.331879 2.1275e-05
13:28000507 G T 1.044270 -1.1105e-05
13:28000996 G A 0.174775 3.4336e-05
13:28009031 C G 0.563631 -3.4661e-06
13:28009920 C G 1.912045 2.4021e-06
13:28013748 G A 0.363039 -2.4056e-06
13:28014173 C T 0.023967 2.1418e-05
13:28016199 C T 0.021033 1.4255e-05
13:28020180 A G 1.547444 1.5286e-06
13:28022267 C T 0.283309 1.5723e-05
13:28029739 C G 1.916621 2.1734e-05
13:28039062 G A 1.866360 3.3859e-06
13:28040502 T C 0.342451 2.2924e-05
13:28043606 A G 0.118710 1.2125e-05
13:28049958 G A 0.088050 -1.5752e-05
13:28051518 A G 0.047396 5.8593e-06
13:28051634 A G 1.976046 -1.7038e-05
13:28057762 A G 0.098732 -2.9448e-05
13:28058342 T G 0.022941 1.7750e-05
13:28058404 G A 0.285539 2.5666e-05
13:28062174 A G 0.062855 4.6462e-05
13:28065837 C T 0.427336 1.1701e-05
13:28077144 C G 0.554540 1.3116e-05
13:28078086 C T 0.020656 -7.7720e-07
13:28081535 A G 0.506907 -1.0542e-05
13:28084649 T C 0.044630 -2.2523e-05
13:28084885 T C 0.078883 -1.3830e-05
13:28089545 A G 0.394384 -3.1115e-05
13:28094388 C A 0.219366 7.4386e-06
13:28096450 C T 0.219846 8.9469e-06
13:28097299 C T 0.882650 -1.7686e-05
13:28099188 C T 0.034880 1.4728e-06
13:28102482 T G 0.591091 -2.5829e-07
13:28108848 C A 0.549142 5.5044e-06
13:28112802 T C 0.023561 -1.6310e-05
13:28115577 A G 0.029761 2.6413e-05
13:28120668 G A 0.031514 -2.2752e-05
13:28123289 T C 0.204516 3.7161e-05
13:28126226 A G 0.038466 -6.8989e-06
13:28129872 C T 0.026885 -2.4046e-05
13:28143229 G A 1.096132 -9.9115e-06
13:28143723 G A 0.184022 5.8902e-05
13:28158035 C G 0.097670 5.9442e-05
13:28165541 T G 0.136545 5.9548e-07
13:28168935 T C 0.132141 1.3607e-05
13:28169384 T C 0.278547 -9.7026e-05
13:28171711 A G 0.070600 -4.8978e-06
13:28172407 G A 0.098001 3.1077e-05
13:28188014 T C 0.058091 1.4061e-05
13:28190512 A G 0.230356 1.2697e-05
13:28191895 C T 0.908633 1.1049e-05
13:28197417 A C 0.045500 4.4708e-05
13:28197436 T C 0.785061 1.5495e-05
13:28199368 A T 0.238422 -8.1955e-06
13:28205077 T G 1.771494 1.2603e-05
13:28208114 G A 0.048791 7.8504e-06
13:28210301 G A 0.195542 -1.5360e-05
13:28213913 T G 0.034497 -7.4967e-06
13:28216161 A G 0.068084 -2.6805e-05
13:28219705 G T 1.701576 -4.5810e-06
13:28239838 C T 0.125760 8.6426e-06
13:28239940 C G 0.717899 -1.6368e-05
13:28240021 T C 0.055883 2.7987e-05
13:28240075 T G 0.126629 1.0440e-05
13:28241123 G A 0.215205 -5.9215e-05
13:28241287 A G 0.568351 -4.4522e-05
13:28244214 C T 0.105960 1.6377e-05
13:28244955 C A 0.372040 -1.1442e-05
13:28253829 C G 1.404680 -2.7022e-05
13:28258951 C G 0.170886 1.2946e-06
13:28264450 T C 0.066893 9.3094e-06
13:28272808 G A 0.098865 1.1825e-05
13:28275560 G A 0.915391 -6.7809e-06
13:28282954 A G 0.975744 -1.3948e-05
13:28282986 T C 0.139801 -1.8491e-05
13:28284941 C T 1.500286 3.8627e-05
13:28285781 G A 0.101734 -3.1343e-06
13:28287105 C T 0.046841 1.4018e-05
13:28290745 T C 0.276061 4.3536e-05
13:28293090 C T 0.169286 -6.6053e-05
13:28293978 G T 0.029011 -3.5107e-06
13:28295154 C A 0.067283 3.0903e-05
13:28298824 C T 0.033241 1.1299e-05
13:28308568 T C 0.128084 3.6693e-07
13:28318671 C T 1.693133 2.0421e-06
13:28323136 T C 0.114487 -1.3696e-05
13:28326719 T C 0.301923 4.1601e-05
13:28333263 A G 0.530241 1.1645e-05
13:28337237 A G 0.421922 8.2579e-06
13:28343508 C T 0.853802 1.3019e-05
13:28344004 A G 0.042673 1.3782e-05
13:28345952 A G 0.401499 2.6160e-06
13:28347165 C T 0.331321 -6.4117e-06
13:28348786 G A 0.893225 -1.1951e-06
13:28351800 G A 0.073313 1.3907e-05
13:28356322 C T 1.027405 -2.5750e-05
13:28360612 C T 0.152609 -2.0791e-05
13:28363442 T G 0.955302 -1.8135e-05
13:28363474 T G 1.107258 -3.5272e-05
13:28366242 A C 0.100724 6.1939e-07
13:28370016 C T 0.701861 -3.1186e-05
13:28371150 A G 0.570370 -2.4238e-05
13:28371974 C T 0.071983 2.5701e-07
13:28372742 C T 0.121456 -2.0108e-05
13:28373083 T C 0.497095 -1.6307e-05
13:28377002 T C 0.044682 -9.7216e-06
13:28377932 G A 0.189511 -1.8269e-06
13:28380922 A G 0.298067 -1.4735e-05
13:28381355 G A 0.802793 -4.4774e-06
13:28389501 C A 0.048921 8.9509e-06
13:28390459 T C 0.060668 -1.9365e-05
13:28392105 A G 0.468275 -1.1463e-05
13:28393119 G A 0.040336 -4.3151e-05
13:28393672 G A 0.777366 4.3509e-06
13:28395297 T C 0.048158 9.5070e-06
13:28397996 G A 0.414252 -1.2526e-05
13:28402332 T C 0.449313 -2.3235e-05
13:28402550 A G 0.213605 -3.4658e-05
13:28403940 G A 0.673093 3.5379e-06
13:28407619 G A 0.068500 2.3598e-05
13:28411817 A G 0.663505 2.0569e-05
13:28414265 G A 0.567481 6.4110e-06
13:28427020 C T 0.245576 -3.4348e-05
13:28427347 G T 0.288138 8.8991e-07
13:28428793 C A 1.807643 -1.6643e-05
13:28428972 A G 0.229447 -3.2272e-05
13:28429704 A C 0.704815 1.2037e-05
13:28429738 C T 0.692549 -2.3890e-05
13:28432155 T A 0.093769 1.8833e-06
13:28433193 C T 0.265979 2.4216e-05
13:28434234 G A 0.093327 -1.1785e-05
13:28435150 A G 0.076244 -1.8997e-05
13:28439916 T C 0.069029 -3.0433e-06
13:28439975 T C 0.207343 1.3574e-05
13:28440454 G A 1.135095 8.8223e-07
13:28440523 T C 0.142472 -1.9695e-05
13:28443970 A G 0.631190 2.5263e-05
13:28448124 C T 0.434905 2.8801e-06
13:28451422 T C 0.048902 2.0274e-05
13:28452230 C G 0.642313 -7.6278e-06
13:28452945 C A 1.299239 -3.5559e-05
13:28453309 A G 0.033945 -3.3416e-05
13:28454325 A G 0.059814 -9.4015e-06
13:28455826 A G 0.068143 -1.3999e-05
13:28466409 A C 0.058298 -2.6035e-05
13:28469952 G T 0.497254 7.4293e-05
13:28476618 C T 1.261068 -1.0874e-06
13:28479388 C T 0.040096 6.6327e-05
13:28479618 G C 0.327819 -6.5425e-05
13:28491198 A G 0.437343 -1.2797e-05
13:28496468 A G 0.063027 1.3263e-05
13:28500180 A G 0.484047 7.5175e-05
13:28501598 G A 0.251402 -2.8929e-06
13:28503699 T C 0.067286 -9.3486e-06
13:28510174 T G 1.858401 -1.1077e-05
13:28510712 C T 0.586027 -2.2918e-05
13:28512195 G A 0.243547 2.4399e-05
13:28515629 C T 0.239669 3.7133e-05
13:28516402 G A 0.992057 1.9025e-05
13:28517396 A C 0.278816 2.7978e-05
13:28520837 T G 0.050872 -5.3816e-06
13:28531385 T C 1.582756 -4.7438e-06
13:28532969 A G 0.045474 -3.1347e-06
13:28533738 G A 0.598712 -2.9798e-05
13:28537005 A G 0.048905 -9.8755e-06
13:28537317 A G 1.627405 -1.3435e-05
13:28540727 A C 0.996066 2.1466e-05
13:28544919 G T 1.811164 -4.5405e-05
13:28545268 A G 1.116762 5.7705e-06
13:28550459 C T 0.055332 -2.3566e-05
13:28550668 A G 0.963913 -1.8637e-05
13:28561276 A G 0.351364 1.8886e-05
13:28562605 G T 0.818049 -4.5568e-05
13:28566951 A G 0.412262 -6.1342e-07
13:28567172 C A 0.895043 -1.2269e-05
13:28570608 A G 0.608128 6.5938e-05
13:28572074 A G 0.036327 -1.0817e-05
13:28574765 T C 1.318393 2.1566e-05
13:28575216 C T 0.377681 -6.2257e-05
13:28580587 C T 0.060045 -6.3425e-06
13:28585589 C G 0.053404 -1.6007e-05
13:28587495 T C 0.050671 3.8764e-06
13:28589509 T C 0.823817 1.2552e-05
13:28594999 G A 1.181513 -2.4305e-05
13:28597359 T C 0.021250 1.6305e-05
13:28600200 C A 0.047954 -4.7117e-06
13:28602256 T C 0.347417 2.2537e-05
13:28602292 C T 0.153044 5.4232e-05
13:28609162 T C 0.033143 -2.2564e-05
13:28611186 C G 0.081733 2.9999e-05
13:28615598 C T 1.439634 6.0917e-06
13:28617071 A C 0.147072 -6.9367e-05
13:28620036 C T 0.745112 2.2170e-05
13:28623048 C T 0.050758 -4.8254e-06
13:28623587 T C 0.047980 6.9290e-06
13:28624294 A G 1.254005 -1.9681e-05
13:28637344 C T 1.975699 -2.9029e-06
13:28639170 T G 0.053202 1.9742e-05
13:28639249 C T 0.364221 1.5869e-05
13:28640486 T C 0.075965 -2.7684e-07
13:28642217 A G 0.024373 5.1493e-06
13:28645757 G A 1.091217 -2.0940e-05
13:28662112 A G 0.056705 2.8861e-06
13:28670168 A G 0.112416 -1.0052e-05
13:28670217 T C 0.340753 1.0693e-04
13:28671088 T C 0.217870 -1.0926e-05
13:28681355 T C 0.166345 9.2250e-06
13:28691097 A G 0.418923 4.1485e-06
13:28700268 A G 0.040041 1.4687e-05
13:28701682 C T 0.054955 -6.8296e-06
13:28704081 G A 0.106466 5.8305e-06
13:28711874 G A 0.034338 1.2740e-05
13:28727696 C G 0.030404 7.5236e-06
13:28750129 T C 0.051664 -7.1197e-06
13:28755373 G C 1.252756 -8.1363e-06
13:28774691 T C 0.034042 -7.3097e-06
13:28794511 A G 0.028924 8.5154e-06
13:28797424 G A 0.042965 -2.2898e-05
13:28802798 G T 0.026989 1.3538e-06
13:28810557 C T 0.067020 -4.2027e-06
13:28818648 C T 0.029569 -3.5098e-05
13:28818741 G A 0.040547 -2.3197e-06
13:28838107 T C 0.069542 8.3957e-06
13:28849762 A G 0.075576 8.3822e-06
13:28850567 G A 0.194250 -3.7160e-06
13:28851722 A G 1.401911 -1.4867e-05
13:28855785 G A 0.040424 1.2134e-05
13:28858082 T C 0.068039 -3.2291e-05
13:28867180 T C 1.705451 -1.2462e-05
13:28869343 G A 0.023477 4.8442e-06
13:28869587 G A 0.202160 -6.5633e-07
13:28872486 T A 0.032153 5.7865e-07
13:28873907 C T 0.341217 -1.9148e-05
13:28879839 A G 1.228240 -4.8607e-05
13:28880052 A G 0.144887 1.4043e-06
13:28881375 A G 0.246251 1.1629e-05
13:28883545 G A 0.047363 2.1742e-06
13:28885452 T C 1.594564 1.1849e-06
13:28886927 C A 1.170270 -1.8051e-05
13:28887663 T C 0.060369 -8.9323e-06
13:28888461 A G 0.051187 -1.2182e-05
13:28892985 T C 1.094100 2.3961e-05
13:28893341 C G 0.077643 2.0122e-05
13:28893484 C T 1.727669 2.7122e-05
13:28893642 G A 0.375643 3.0974e-06
13:28896097 A G 0.235131 -1.6194e-05
13:28896979 T C 0.057247 -5.5499e-06
13:28898253 C T 0.035941 -3.1290e-06
13:28900207 T C 0.053277 1.4503e-05
13:28900510 T C 0.141417 -5.1817e-06
13:28908385 T C 0.029154 -2.1559e-05
13:28909835 T C 1.707425 5.6333e-05
13:28916343 C T 1.343808 1.2765e-05
13:28919330 A G 0.625519 -3.8561e-06
13:28919462 C T 1.925070 -9.9390e-06
13:28925435 C T 1.418221 -3.2966e-05
13:28929711 G A 0.624675 1.2129e-05
13:28932830 G T 0.163122 5.1878e-06
13:28941930 C A 1.506722 -3.7106e-05
13:28950807 C G 0.130125 1.9857e-06
13:28951507 T G 1.077140 -3.5861e-05
13:28953650 T C 0.054848 7.0184e-06
13:28956391 A G 0.061190 9.6661e-06
13:28958955 A C 0.921600 8.8018e-06
13:28960943 A G 0.052904 -2.6794e-05
13:28961055 C T 0.043910 1.0957e-05
13:28961337 C T 0.071866 -2.6828e-05
13:28961652 T G 0.102578 -1.1744e-05
13:28968468 A G 0.606969 -1.1611e-05
13:28968900 T C 0.903167 -1.3927e-07
13:28973621 A G 0.589406 -5.0855e-06
13:28979480 G T 0.137909 -5.4518e-06
13:28980354 T C 0.082239 -9.6630e-06
13:28986066 A G 0.176583 1.3526e-05
13:28989008 G A 0.069578 1.8767e-05
13:28990428 C T 1.800927 -1.9011e-05
13:28991457 C T 1.977250 -1.2277e-05
13:28995940 T C 1.492710 -2.9120e-05
13:28997702 A G 0.653388 -5.4749e-06
13:29012237 G A 0.044179 -1.2808e-06
13:29014292 G T 0.078942 -1.0752e-05
13:29017178 G A 0.044315 3.0711e-05
13:29039172 C T 0.023435 -1.6940e-05
13:29042620 G A 0.122575 3.0504e-05
13:29043141 T C 0.647964 -2.1702e-05
13:29045209 A C 0.038343 -1.1903e-05
13:29051331 A G 0.156744 -9.3587e-06
13:29051531 T C 0.037911 2.8183e-06
13:29060599 G T 1.291459 5.7704e-06
13:29062840 A G 0.052096 1.0817e-06
13:29063085 T C 0.036356 -4.7255e-06
13:29066191 C T 0.124020 9.0897e-06
13:29067865 C T 0.152320 -1.5847e-05
13:29071001 C T 1.784039 1.1117e-06
13:29072477 C T 0.027882 -3.2647e-05
13:29074688 C T 1.720096 2.9177e-06
13:29088977 A G 0.099968 1.3425e-06
13:29089039 A T 0.049982 -1.4391e-05
13:29096780 T A 1.504784 -1.4510e-06
13:29097069 T C 0.124539 8.2725e-06
13:29102094 G A 0.023204 -7.4656e-06
13:29108487 G A 1.204607 2.1087e-06
13:29111960 C T 0.032815 -7.1215e-07
13:29121742 T C 0.211602 -6.9661e-06
13:29127645 C T 1.145747 1.8644e-05
13:29129352 A G 0.104288 4.4725e-06
13:29129411 A G 0.059863 -3.9081e-05
13:29131507 G A 0.597641 -1.1227e-05
13:29134381 T C 0.102007 7.2423e-06
13:29135309 T C 0.049463 -3.2748e-05
13:29135662 T G 1.978824 -8.9909e-07
13:29136668 C T 0.514032 5.3023e-06
13:29141836 G A 0.696538 -6.7828e-06
13:29141902 A G 0.352652 3.5774e-05
13:29143151 T C 0.953585 -1.3327e-05
13:29147097 A G 0.273344 2.7411e-05
13:29149430 C A 0.166339 -3.0885e-05
13:29150190 A G 1.038236 3.1984e-05
13:29151651 A C 0.429643 6.5634e-05
13:29152505 A G 0.617820 -4.5844e-06
13:29152626 T C 0.038736 -1.3195e-05
13:29152749 C A 0.922717 -2.8238e-05
13:29153860 C T 1.525895 -3.2288e-05
13:29154435 A T 0.768926 -1.4062e-05
13:29159013 T C 0.028057 -2.1974e-06
13:29159253 G T 0.028255 -5.4473e-06
13:29162663 A C 1.455295 -1.4491e-05
13:29164260 A G 0.264061 -1.3170e-05
13:29165349 T G 0.425638 8.5578e-06
13:29166383 A G 0.034708 -1.4267e-05
13:29171890 A G 0.319925 3.4642e-05
13:29176122 T G 0.025665 1.2136e-05
13:29176564 T G 0.394517 -1.6649e-05
13:29181873 T C 0.058503 -1.1722e-06
13:29187211 C T 1.978341 3.8361e-05
13:29192935 A G 0.350585 -2.3459e-06
13:29194548 T C 0.084612 -3.3687e-05
13:29194611 A G 0.555374 2.5564e-05
13:29194769 G T 0.049548 -5.2364e-06
13:29201398 A G 0.243210 -1.5979e-05
13:29205119 T C 0.085268 -3.4309e-05
13:29206388 A C 1.548788 -2.1289e-05
13:29213954 T G 0.029748 -2.0400e-05
13:29218837 T C 1.305861 -2.8910e-05
13:29226217 T C 0.686138 6.9171e-05
13:29229869 T C 0.089403 1.9420e-05
13:29239470 A G 0.066565 -6.1277e-06
13:29239576 T C 0.033883 1.3679e-06
13:29241165 A G 0.100449 1.2803e-05
13:29241460 G C 0.325647 -4.6798e-05
13:29244805 G A 0.296646 1.3306e-05
13:29245919 T C 0.029277 1.7985e-05
13:29251308 A G 0.065261 -1.8799e-05
13:29256214 G A 0.222255 3.7519e-05
13:29256736 G A 0.494661 -2.5704e-06
13:29266603 T C 0.070392 -1.5906e-05
13:29268913 A C 0.137068 -1.1832e-05
13:29271065 T C 0.087248 -8.8805e-06
13:29274345 T C 0.912184 2.6264e-06
13:29274706 A G 0.030173 7.7530e-06
13:29278450 C T 1.884049 1.1104e-05
13:29287552 T C 0.084086 2.6291e-06
13:29289043 G A 0.725189 6.0656e-06
13:29294042 C G 0.615551 3.3202e-06
13:29297759 A G 0.073469 1.9976e-05
13:29301391 C T 0.094324 -3.3044e-05
13:29305500 C T 0.025100 1.0947e-05
13:29307137 C T 0.058412 4.0654e-05
13:29315831 T C 0.930322 1.0426e-05
13:29324683 T C 1.375357 -2.0362e-06
13:29330469 C T 0.902619 5.6850e-06
13:29337385 G A 0.984540 3.6060e-06
13:29339397 A G 0.034347 3.8225e-05
13:29341135 G A 0.042196 2.4218e-05
13:29362173 A G 0.663739 -1.9716e-06
13:29363510 C T 0.276032 8.0387e-07
13:29364808 A G 0.075245 -1.4228e-05
13:29366468 T C 0.046535 -1.5746e-05
13:29369467 C T 1.219911 4.0275e-05
13:29376580 A G 0.033718 -8.9146e-06
13:29378636 G A 0.089984 1.3373e-05
13:29380973 T C 0.043712 -5.2024e-06
13:29403178 G A 1.055030 9.0756e-06
13:29404802 G A 0.055033 -1.1086e-05
13:29411957 G A 0.161869 8.3474e-06
13:29424500 T C 0.083154 -1.9310e-05
13:29431338 G A 1.578020 -5.3270e-05
13:29442736 A C 0.271997 -7.3746e-06
13:29446035 T G 0.080052 -5.6047e-06
13:29455982 T C 0.304608 -2.3020e-05
13:29462512 G A 0.762318 2.4635e-05
13:29467098 G A 1.860300 -3.4697e-05
13:29491556 G T 0.084525 1.7185e-06
13:29494819 C T 0.079396 4.0946e-06
13:29512244 T G 0.198511 3.9957e-06
13:29514918 A G 0.118255 1.6914e-05
13:29517987 C T 0.072797 -2.6361e-05
13:29518900 G C 1.913103 1.7873e-05
13:29523034 C T 1.826144 2.8901e-05
13:29524291 T C 1.909802 8.3655e-06
13:29526944 G A 0.748523 -4.1500e-05
13:29528643 A G 1.408971 -3.7361e-05
13:29529495 C T 0.030972 8.3234e-06
13:29533084 C A 1.807110 1.1118e-05
13:29537779 G C 0.524256 6.0877e-06
13:29537971 G C 0.108917 2.0105e-05
13:29539451 T C 1.812404 3.5777e-06
13:29544686 T C 1.174216 3.7916e-06
13:29548289 C T 0.058318 1.0186e-05
13:29548542 G T 0.334385 3.1385e-06
13:29548881 A G 0.040433 -3.9483e-06
13:29551760 G A 0.290670 -6.5069e-06
13:29553229 G A 1.004242 2.1178e-06
13:29557357 C T 0.817708 1.7114e-05
13:29558694 T C 0.517388 1.4293e-05
13:29560146 A G 1.763886 7.7325e-05
13:29577090 G A 0.875506 -3.4910e-06
13:29579928 G A 0.030426 2.1337e-05
13:29584605 G C 0.297879 1.3247e-05
13:29585363 G A 0.985322 -1.7865e-05
13:29589169 C G 0.310165 -1.1051e-05
13:29589222 C T 0.063329 3.7949e-05
13:29595875 C T 0.065111 -1.4220e-05
13:29597646 G A 0.089815 -7.7361e-06
13:29599410 T C 0.034980 1.9039e-05
13:29600415 G A 0.036175 1.5717e-05
13:29604960 C T 0.043088 -1.5650e-06
13:29608592 G A 0.041829 3.2527e-05
13:29615466 G A 0.034909 1.7383e-05
13:29618808 T C 0.057191 2.1207e-05
13:29625775 A G 1.244479 -2.7059e-05
13:29631069 C T 0.720482 2.0371e-05
13:29635625 G A 1.964595 -2.0023e-05
13:29636660 C G 0.155826 -6.0217e-05
13:29638158 T C 0.023412 3.7086e-06
13:29638300 A G 0.070902 -2.2695e-05
13:29650416 G A 0.155092 1.1770e-05
13:29655474 G T 1.216867 1.4340e-05
13:29669523 C T 0.055014 -1.9060e-05
13:29670250 T C 0.223777 9.1427e-06
13:29670346 C T 1.478279 1.5688e-05
13:29671384 C T 0.056584 -4.7672e-05
13:29679446 A G 0.092363 -1.6826e-06
13:29685150 G A 0.120959 4.8724e-05
13:29685549 C A 0.047470 1.6517e-05
13:29692759 C T 0.450436 1.2502e-05
13:29700602 G T 0.126159 2.3874e-05
13:29703619 G T 0.097326 -9.1826e-06
13:29704273 G A 1.668004 1.2162e-05
13:29710620 C T 0.132563 -1.1080e-05
13:29717757 A G 1.798882 7.9650e-06
13:29721735 T C 0.038255 1.7889e-05
13:29729540 G A 0.060074 -2.8711e-06
13:29730656 G A 0.917498 -7.2557e-06
13:29730973 T C 0.120466 -1.2423e-05
13:29732994 G A 0.048905 -1.7481e-06
13:29748170 A G 1.103052 -2.3079e-06
13:29748618 A G 0.066371 1.2471e-05
13:29751732 T C 0.073619 2.8116e-05
13:29759952 C T 1.452747 -2.3153e-05
13:29795003 G A 0.043770 2.5839e-06
13:29801023 A G 0.182386 -2.3910e-05
13:29805012 T G 1.610754 -3.8682e-05
13:29805728 A G 0.049395 1.3946e-05
13:29805744 C A 1.465783 -6.7527e-05
13:29817307 G A 0.062768 6.2635e-06
13:29818018 T G 0.284753 4.1769e-05
13:29818511 C G 0.394988 -1.9508e-05
13:29820351 A G 0.068581 1.8713e-06
13:29820477 T C 0.027281 3.1289e-06
13:29828542 T C 0.643063 -3.2595e-05
13:29831521 C T 0.727078 1.8932e-05
13:29832614 A G 0.223803 5.1608e-05
13:29833415 T C 0.053871 -4.7656e-05
13:29836251 A G 0.465182 1.0988e-04
13:29840953 A G 0.050060 2.4574e-05
13:29842382 G A 1.069782 3.4449e-05
13:29842524 A G 0.067250 -8.2639e-06
13:29846356 C G 0.325563 -6.4309e-06
13:29851666 G A 0.218386 -2.3653e-05
13:29855423 A G 0.103078 -8.4377e-06
13:29855847 T C 0.074213 5.3869e-06
13:29858057 C G 0.032033 -1.0148e-05
13:29859168 C T 0.341828 1.5462e-05
13:29861218 A G 0.054403 -8.4225e-06
13:29869134 A G 0.100351 2.1200e-05
13:29875359 C T 0.361880 2.3815e-05
13:29877197 G A 0.625256 2.2082e-05
13:29884554 A G 0.111114 -3.6786e-05
13:29885345 G A 0.938865 -2.4263e-05
13:29886987 A G 0.261039 -1.4887e-05
13:29889881 G T 0.562109 -1.7223e-05
13:29890256 A G 0.113166 -1.4693e-05
13:29891110 G A 0.169663 2.7637e-06
13:29891513 C T 0.644884 6.2810e-06
13:29891522 C T 0.078578 1.7888e-06
13:29892812 G A 0.044331 -2.4195e-05
13:29893453 T C 0.714416 1.1195e-05
13:29893493 G A 0.056997 6.6460e-06
13:29894779 G A 0.059249 -2.6198e-05
13:29897002 T G 0.031196 1.7076e-05
13:29898323 G A 1.759783 1.5545e-05
13:29898768 C A 1.749744 1.9268e-05
13:29898783 T C 0.063576 -1.8498e-05
13:29900007 A G 0.440919 3.8250e-05
13:29900195 A G 1.320691 -1.3021e-05
13:29902788 C A 1.761503 2.0018e-05
13:29914107 C T 0.469885 2.8500e-05
13:29927977 T C 0.026561 4.3329e-06
13:29931110 T C 0.044581 5.3368e-06
13:29931277 G A 0.060304 -9.6651e-06
13:29932478 G A 0.027810 -2.2787e-06
13:29940969 A C 1.518375 -1.3030e-05
13:29947785 C T 1.816111 3.3120e-06
13:29952576 T C 1.150425 2.6956e-06
13:29953996 G A 1.330565 -1.0068e-05
13:29955914 G A 0.034373 -1.2074e-05
13:29955949 A G 1.347576 -2.9229e-06
13:29957686 A G 0.053608 8.4807e-06
13:29961332 G C 0.219058 -1.0863e-05
13:29962516 C A 1.820087 1.5677e-05
13:29971879 T C 0.669026 -3.5950e-05
13:29979631 C T 0.037697 -5.5454e-06
13:29980735 T C 0.097907 1.9593e-05
13:29987237 G A 0.415703 3.4966e-05
13:29989466 G A 0.482339 5.6412e-06
13:29996309 G C 0.052780 8.2932e-06
13:29997610 T G 0.756787 2.1936e-06
13:29997689 C A 1.352737 -4.4495e-05
13:30005785 A G 0.085706 2.1604e-05
13:30011245 G A 0.232434 2.2268e-05
13:30011544 C T 0.089718 1.5779e-05
13:30012885 C T 1.612744 2.5588e-06
13:30013244 G C 1.533078 -1.4339e-06
13:30015007 A G 0.945967 -4.0733e-05
13:30016362 T C 0.790488 -1.5740e-05
13:30017150 G A 0.109251 -6.0555e-05
13:30017318 C G 0.098774 -4.1976e-05
13:30020429 G A 0.109128 -5.6918e-05
13:30023257 C T 0.854000 -2.4428e-05
13:30043007 G T 0.072807 1.5374e-05
13:30044351 A G 1.358002 -1.9172e-05
13:30044430 C T 0.047486 2.9875e-05
13:30044757 T C 0.027213 2.6927e-06
13:30044770 C T 0.370917 3.0302e-05
13:30045600 G A 0.476997 -1.0624e-05
13:30047509 T G 1.760601 2.2956e-05
13:30050877 C A 1.709583 1.4746e-05
13:30051688 T C 0.143355 -1.8203e-05
13:30052150 G A 1.877408 1.3374e-05
13:30054139 A G 0.099997 1.4252e-06
13:30056562 A G 0.937067 2.4167e-05
13:30057146 A G 0.248867 -1.0921e-05
13:30057890 G T 0.028083 1.0209e-05
13:30058752 T C 0.040488 -6.8303e-06
13:30060271 G C 1.922035 -1.8323e-05
13:30060308 A G 0.182428 -3.1497e-06
13:30062554 A C 0.073038 -1.2756e-05
13:30064014 A C 0.637185 2.9817e-06
13:30064241 T G 0.142326 1.9450e-05
13:30065078 C A 1.917254 -7.8640e-06
13:30067464 C T 1.588007 1.4634e-06
13:30072695 A G 0.127519 -1.8365e-05
13:30075686 C G 0.128551 7.2323e-05
13:30077088 T C 1.561784 -9.7692e-05
13:30078431 C A 0.324200 2.5940e-05
13:30079875 C G 0.244346 4.3873e-05
13:30080633 C A 0.036181 -1.2127e-05
13:30081215 C T 0.074589 -3.6824e-05
13:30091946 T C 0.044828 -2.0517e-05
13:30092327 C T 0.110371 -5.4808e-05
13:30092683 T C 0.175859 1.4613e-04
13:30097417 A G 0.046837 -2.9532e-05
13:30098622 T C 1.674067 -1.8855e-05
13:30100679 C T 0.129661 4.1266e-06
13:30103554 G T 0.112185 -3.2666e-05
13:30109844 A G 0.421474 4.7712e-05
13:30113773 A G 0.058334 8.9733e-06
13:30120241 G A 0.047240 -3.5770e-05
13:30125816 T C 0.506388 -4.9462e-05
13:30136235 A G 0.156121 1.4519e-04
13:30137050 T C 0.038171 2.5860e-05
13:30139463 G T 0.029962 -1.0877e-05
13:30150630 G A 0.132404 -6.1915e-06
13:30157252 T C 0.297908 1.7123e-05
13:30159194 G C 0.282173 -2.0461e-05
13:30160008 G A 0.221946 3.3041e-06
13:30161846 G C 0.045062 -2.8926e-06
13:30164111 A G 0.081623 5.1120e-05
13:30165465 C T 1.480476 -4.7335e-05
13:30166361 C T 0.082486 -2.8736e-05
13:30167367 T C 0.100432 -2.3286e-06
13:30172048 T C 0.068711 -6.3148e-06
13:30173594 A G 0.103905 -2.6069e-05
13:30177337 C G 1.182318 4.3895e-06
13:30177868 C A 0.127243 -8.6505e-06
13:30214630 C T 0.170013 -1.9378e-05
13:30225280 T C 0.307597 3.7272e-05
13:30228486 C A 1.182604 6.5595e-06
13:30235659 C T 0.756096 1.1929e-04
13:30258155 A G 0.466571 1.1566e-05
13:30261653 A G 0.312550 2.4949e-05
13:30261837 T C 0.921724 5.2389e-05
13:30266608 C T 0.246021 -7.9118e-06
13:30272434 T G 0.041089 -1.3099e-05
13:30273321 G A 0.072875 -3.1749e-06
13:30277421 T C 0.027197 -1.4280e-05
13:30283825 T C 0.114331 7.3903e-05
13:30287054 A C 0.088413 -3.0797e-05
13:30294932 T C 0.023302 2.0821e-05
13:30296621 A G 0.202854 -4.6411e-05
13:30301412 T C 0.086096 6.4965e-06
13:30303093 C T 0.909876 -2.6548e-05
13:30307575 T C 1.817257 -8.5227e-06
13:30345330 C T 0.099923 -2.0844e-05
13:30351266 G A 0.185778 -5.6085e-05
13:30356973 A G 0.519037 1.6516e-05
13:30357246 A G 0.031793 1.2741e-05
13:30365012 T C 0.059704 -2.0313e-05
13:30374227 G A 0.582334 -2.1109e-05
13:30378701 C T 0.691280 -1.0025e-05
13:30380407 C T 0.255846 5.9064e-06
13:30436889 G A 0.865065 3.5152e-06
13:30444992 A G 0.202072 -4.3144e-05
13:30451184 A G 0.141508 1.0514e-05
13:30456510 T C 0.112280 6.8510e-06
13:30458737 T G 1.335427 -3.9942e-05
13:30464251 C T 0.074174 4.2950e-05
13:30468502 A G 1.236738 -4.4548e-05
13:30471733 T C 0.041495 1.6821e-05
13:30471991 T C 0.038109 -7.2967e-06
13:30473863 A G 0.066711 3.5104e-05
13:30475332 A G 0.109894 -4.8709e-07
13:30475455 T G 0.425619 -1.5743e-05
13:30481627 C G 1.721573 3.0586e-05
13:30482024 T C 0.670857 6.5087e-05
13:30483703 T C 0.079393 3.1599e-05
13:30483853 G A 0.022455 -3.0077e-05
13:30483971 C G 0.113406 -7.8316e-06
13:30484234 G C 0.232791 2.3601e-05
13:30484929 G T 0.075654 6.0235e-05
13:30486314 A G 0.121459 5.4962e-06
13:30490623 A G 0.081409 1.0071e-05
13:30493062 C T 0.478980 -4.1655e-06
13:30493331 A C 0.126467 1.7374e-06
13:30496856 G T 0.080905 -1.6273e-05
13:30500009 G T 1.882573 -6.2528e-06
13:30502229 C T 0.132998 -6.3264e-06
13:30502625 A G 0.023708 -5.0072e-06
13:30515060 T C 0.575586 -1.5816e-04
13:30515610 T C 1.139330 -8.6432e-05
13:30524144 A C 0.032091 1.4680e-05
13:30527862 T C 1.415855 -2.4135e-04
13:30532001 G T 1.682928 2.5767e-06
13:30532476 C T 0.064371 2.5130e-05
13:30536941 T G 0.155767 -6.5653e-05
13:30538089 G A 0.220187 -1.2906e-05
13:30539722 G T 1.041443 3.0859e-05
13:30543738 T G 0.111147 -1.0144e-05
13:30543916 G A 0.609569 -1.9652e-04
13:30552122 G A 0.021062 1.6550e-05
13:30562849 A G 0.055088 6.6659e-07
13:30563880 T G 0.046902 2.4497e-05
13:30583376 T C 1.347122 -2.2945e-05
13:30584828 C T 0.129057 -5.9024e-08
13:30585169 T C 0.264944 -1.5231e-05
13:30585884 T C 0.225140 -5.4091e-05
13:30587857 T C 0.142712 -2.6309e-05
13:30597106 T C 0.055507 -1.6520e-05
13:30600370 G A 0.127350 1.3897e-05
13:30600833 G C 0.022961 4.6181e-06
13:30601201 C T 0.164167 -2.4203e-05
13:30608199 T C 0.063397 -3.9940e-06
13:30610053 G T 0.096339 1.7676e-05
13:30612935 A G 0.056367 -4.4842e-06
13:30614492 A G 0.150408 5.9053e-06
13:30614641 T C 0.347628 8.3887e-05
13:30615104 T C 1.000691 4.8340e-05
13:30620601 A T 0.337631 -1.8745e-05
13:30620776 T C 0.080363 -3.9272e-05
13:30620778 A G 0.085057 7.8460e-06
13:30621346 C G 0.033487 -1.6272e-06
13:30622662 C T 0.262802 1.3302e-05
13:30625724 C T 0.172386 -1.4685e-05
13:30626951 C T 0.154959 -1.0551e-05
13:30627297 A C 0.093541 -1.2396e-05
13:30637134 T G 0.114120 -4.1619e-05
13:30638615 T C 0.330204 4.7835e-05
13:30639033 C T 0.218567 2.3363e-06
13:30639700 C G 0.731457 -2.6592e-04
13:30642960 A G 0.489646 3.9829e-05
13:30642995 C T 0.148636 -4.2551e-06
13:30643630 C T 0.072028 1.1461e-05
13:30646520 A C 0.094681 9.7374e-06
13:30649502 T C 0.081146 -2.4929e-05
13:30653981 A C 1.786516 -3.9265e-05
13:30655084 C T 0.144527 4.8815e-05
13:30656007 T C 0.182188 -3.5317e-05
13:30656568 A C 0.023117 -2.6638e-07
13:30657971 T C 0.140048 1.4102e-05
13:30666126 G A 0.783241 8.9902e-05
13:30667136 T C 0.077358 -1.7202e-05
13:30668901 C T 0.038220 -2.2729e-05
13:30672848 C T 1.139762 1.1858e-05
13:30674788 C T 0.122127 -2.0337e-05
13:30675008 G A 0.304695 1.6055e-05
13:30677163 G T 0.487520 -1.1141e-05
13:30678973 T C 0.060038 -2.9972e-06
13:30682781 C A 0.339601 2.8279e-05
13:30683457 C G 0.325141 1.1216e-05
13:30684016 G A 0.032835 -3.1297e-05
13:30684241 A G 0.701076 -1.3957e-05
13:30686865 A G 1.672853 8.4243e-06
13:30690023 T C 1.972346 -1.6422e-05
13:30692935 T C 0.053449 1.4179e-05
13:30693634 A G 0.301398 1.4611e-05
13:30697926 G T 0.190225 -1.0551e-05
13:30699702 A G 0.753265 -4.1414e-05
13:30700145 T G 0.127408 -3.3472e-05
13:30708574 T C 0.671081 4.7748e-05
13:30709339 A G 0.048139 -1.3083e-05
13:30717620 A G 0.042231 1.9115e-06
13:30720908 C T 0.039963 -4.1802e-05
13:30722534 C G 0.049015 -3.4659e-05
13:30724497 A G 0.060973 1.7941e-05
13:30727212 C A 0.130099 -1.5934e-05
13:30727616 C T 0.024980 1.3079e-05
13:30730485 A C 0.201812 -2.7053e-05
13:30732041 G A 0.613698 -3.9719e-05
13:30734645 T C 1.235634 -6.4366e-06
13:30737203 G A 0.817192 -1.0971e-04
13:30737565 T C 0.388879 7.3034e-05
13:30739278 G A 0.031838 2.3119e-05
13:30745614 A C 0.035418 1.0356e-05
13:30748122 C T 0.123270 4.9091e-05
13:30750037 C T 0.421824 2.3234e-05
13:30751052 C T 1.956603 8.3000e-06
13:30751592 T C 0.054838 -3.1631e-05
13:30751675 C T 0.734777 -3.7333e-05
13:30753154 T C 0.365850 2.1760e-05
13:30753573 T C 0.840412 -6.6388e-06
13:30759711 A G 0.649607 -9.2209e-05
13:30761027 G A 0.082723 -1.2564e-05
13:30761173 T C 0.262110 6.3549e-05
13:30773178 C T 0.358213 2.6652e-07
13:30775537 A C 0.220661 -2.5979e-05
13:30780588 C T 0.454558 1.2800e-05
13:30783788 C T 0.114221 3.3681e-05
13:30786777 T C 0.044711 -4.8213e-05
13:30797291 A G 0.641187 4.2348e-05
13:30797758 G A 0.389528 1.0311e-05
13:30803186 G A 0.113870 2.3159e-06
13:30808622 T C 0.030482 1.4784e-06
13:30810711 T C 0.365908 -1.0956e-05
13:30826247 C T 0.332249 7.1178e-05
13:30830600 A T 0.654518 3.6302e-05
13:30832418 G C 0.397838 1.2927e-05
13:30839626 T C 0.146078 -7.1052e-05
13:30845845 G C 0.200913 -9.0941e-06
13:30848374 C T 0.121537 -4.1323e-05
13:30854462 T G 1.212420 -1.1553e-05
13:30868128 C T 0.925554 -1.5219e-04
13:30871450 T C 0.092344 2.4879e-05
13:30874175 G A 0.082876 -8.3212e-05
13:30881457 A G 0.044526 6.9640e-05
13:30883168 T C 0.344710 5.8809e-06
13:30884562 T C 0.622939 1.7862e-05
13:30887763 T C 0.313975 1.2104e-06
13:30895462 A G 0.403339 2.3686e-05
13:30900868 T G 0.343950 4.6560e-06
13:30912750 A G 0.893397 -1.2123e-05
13:30913882 C G 0.124581 -1.0143e-05
13:30918765 A G 0.044744 -3.9390e-05
13:30922081 A G 0.046081 -2.1607e-05
13:30922650 A G 0.036921 3.7800e-06
13:30926429 C G 0.413278 1.3359e-05
13:30928034 G A 0.085456 -1.3016e-05
13:30934307 A G 0.026512 1.5415e-05
13:30934668 C T 0.044030 -1.0017e-05
13:30938737 G A 0.118187 -2.8273e-05
13:30940510 G A 1.613159 6.6278e-05
13:30942179 A G 0.027168 -1.6083e-05
13:30942955 A G 0.608320 1.2619e-05
13:30944206 T C 0.682341 -1.0625e-05
13:30946126 A G 0.974102 1.7696e-05
13:30946696 C A 0.119430 1.4513e-05
13:30955333 A G 0.028518 1.3516e-05
13:30959481 G A 0.956960 -1.7499e-05
13:30963468 A G 0.072729 -2.7554e-05
13:30964077 C A 0.570684 2.8167e-05
13:30964283 T C 1.897766 3.9852e-06
13:30974376 C T 0.970258 -3.4578e-05
13:30976227 T C 0.158529 2.1258e-05
13:30980265 T C 0.103698 -4.2007e-05
13:30980319 C T 1.913048 2.4958e-05
13:30981374 T A 0.182893 -5.6398e-06
13:30982367 A G 0.028109 -1.6008e-05
13:30989163 C T 0.086134 -1.6374e-05
13:30995409 T C 1.205324 2.4409e-05
13:30995903 A T 0.249257 6.8531e-05
13:30997071 C T 0.036149 3.1499e-06
13:31002937 A G 0.252967 4.3084e-05
13:31005142 C T 1.244099 2.7194e-05
13:31005212 T G 0.035873 -3.4995e-06
13:31005784 T C 0.045945 7.6437e-06
13:31012904 T C 1.484660 1.2429e-04
13:31013903 C T 0.035123 -1.4933e-06
13:31018383 A G 0.023402 -6.0155e-06
13:31019580 T C 0.550927 -8.0234e-05
13:31020087 G A 0.052284 -1.1168e-05
13:31037903 C G 0.536318 -1.0113e-04
13:31041916 T C 0.044095 2.2299e-05
13:31043475 A C 0.961011 1.9226e-07
13:31050070 C T 1.067503 2.3506e-05
13:31051237 A G 0.244962 6.4256e-05
13:31051614 T C 0.275661 2.7245e-05
13:31053333 G A 1.964228 1.5929e-05
13:31054166 G A 0.587228 -3.0591e-06
13:31056281 C T 0.502665 2.6902e-05
13:31059084 G C 0.409078 -3.6018e-05
13:31060704 A C 0.380112 3.3525e-05
13:31066713 G A 0.042329 -1.9805e-06
13:31070212 C T 1.967357 -2.5702e-05
13:31072636 C T 0.874370 2.4011e-06
13:31078796 A G 0.040498 -3.7210e-06
13:31079786 C G 0.324437 5.8979e-06
13:31079837 G A 0.625351 -1.6053e-05
13:31080015 G A 0.194091 -7.3786e-06
13:31082358 G A 0.025713 -4.1930e-06
13:31088208 G C 1.261802 2.1366e-05
13:31088936 G A 0.202380 -4.1203e-05
13:31096808 C T 1.480285 -9.2114e-06
13:31097577 T C 0.211118 -3.3530e-06
13:31097642 C T 1.691234 -1.3264e-05
13:31104008 A G 0.022373 -1.3752e-05
13:31105403 T C 0.257816 1.3206e-05
13:31112376 A G 0.199745 -1.2977e-05
13:31113379 G T 0.164784 -2.4255e-05
13:31117675 A G 0.352046 2.7006e-06
13:31121327 C T 0.052053 -1.4860e-05
13:31121700 C T 0.020981 -1.2376e-05
13:31122656 A G 0.066484 5.2753e-05
13:31124678 A G 1.194805 3.6825e-06
13:31127351 T C 0.057318 3.9078e-05
13:31129000 T C 1.470499 -1.3270e-05
13:31131436 T G 1.799814 -1.5708e-06
13:31132712 T C 1.476468 4.2285e-06
13:31133133 T C 0.612857 4.0258e-05
13:31133924 A G 0.100763 -1.1470e-05
13:31134432 A G 1.756910 -1.9620e-05
13:31134749 C T 0.027966 -8.3648e-06
13:31135463 C T 0.183925 -1.6485e-06
13:31148643 G A 0.117483 2.5230e-06
13:31149315 T G 0.738659 -1.4526e-05
13:31152826 T G 0.038593 -4.0701e-06
13:31155422 T C 0.180854 1.2600e-05
13:31159911 G A 0.720645 -1.4372e-05
13:31162125 T C 0.248562 -1.0553e-04
13:31172568 C T 0.089741 3.0303e-05
13:31173312 T C 0.180685 3.3849e-05
13:31174228 T C 0.065715 1.5852e-06
13:31179698 G A 0.771546 -2.5984e-05
13:31187734 C T 0.793530 -2.4506e-05
13:31217720 C T 0.025733 1.3085e-05
13:31219394 A G 0.039732 -8.0467e-06
13:31221106 T C 0.071824 -2.8189e-05
13:31224435 T C 0.105837 1.3051e-05
13:31231778 C G 0.041998 1.4201e-05
13:31231806 C T 0.807805 -1.5666e-05
13:31238546 G A 0.094940 -1.4872e-05
13:31244780 C T 1.637419 -2.2152e-05
13:31248680 C T 0.207395 -8.1339e-05
13:31256379 A C 0.226260 -1.3598e-05
13:31259072 A G 0.458561 2.1713e-05
13:31269898 T C 1.833992 1.3668e-05
13:31271389 T C 0.031024 6.5026e-06
13:31271809 G A 0.687154 1.4583e-05
13:31275633 G T 0.070688 1.6858e-05
13:31285609 A C 0.057545 -1.0631e-05
13:31287811 C T 0.085258 1.4915e-06
13:31289135 G A 0.170276 -3.3832e-06
13:31293307 T G 0.506894 -2.5790e-05
13:31294536 A G 0.123750 7.8924e-06
13:31294886 C T 0.031864 4.2215e-05
13:31300346 T G 0.051391 -2.1038e-06
13:31308329 G T 0.308642 -1.9796e-05
13:31309404 A G 0.107511 -3.4891e-05
13:31312689 T C 0.100027 -9.5771e-06
13:31314306 T C 0.069578 1.1429e-05
13:31317452 G A 0.164404 5.0277e-05
13:31325643 A C 0.888804 -2.7129e-05
13:31331139 A G 0.196415 1.8454e-05
13:31336177 G A 0.129294 -2.0461e-05
13:31337640 A G 0.530722 3.0609e-05
13:31339540 C G 0.039781 1.2366e-05
13:31344712 C T 0.348128 3.4264e-06
13:31347221 A G 0.235352 -3.0679e-05
13:31351073 A G 0.075926 -6.2174e-05
13:31351870 A G 1.507998 9.5810e-06
13:31354614 A G 0.042910 1.1573e-06
13:31359385 T C 0.075878 1.8022e-05
13:31363567 A G 0.439524 -1.3197e-05
13:31365035 G A 1.729623 3.7417e-05
13:31368017 T G 1.329321 3.7757e-05
13:31370192 A C 0.038434 -5.7816e-06
13:31371117 T C 0.063040 9.2973e-06
13:31372019 T G 1.649730 6.7467e-05
13:31372714 A G 0.056386 -1.9625e-05
13:31373280 A G 0.082785 -2.1939e-05
13:31375195 C T 0.416582 1.3351e-05
13:31378368 G C 0.427514 7.8859e-06
13:31379715 G A 0.046360 2.1297e-05
13:31385808 T C 0.733242 1.0182e-05
13:31387497 T C 1.461599 2.4548e-05
13:31388774 A G 0.120378 -2.0261e-05
13:31390491 C T 0.535792 -7.3348e-05
13:31390512 T C 0.085093 1.0281e-05
13:31391990 A G 0.021497 -2.3055e-05
13:31397484 T C 0.143306 1.1220e-04
13:31397815 T C 0.173941 -3.1379e-05
13:31398178 A G 0.059811 -3.4955e-05
13:31398898 A G 0.036327 1.2310e-05
13:31399111 T C 0.603925 -1.5418e-05
13:31401409 A G 0.115886 -3.4177e-05
13:31404587 A G 0.028018 -2.2801e-06
13:31412128 A C 0.443695 -6.0125e-05
13:31416073 C T 0.782095 1.6969e-05
13:31421642 T C 0.096274 -9.5903e-06
13:31429657 A G 0.571265 -1.5078e-05
13:31432257 C T 0.036973 -3.0838e-05
13:31435076 G T 0.767628 -2.1161e-05
13:31435381 C T 0.064634 2.1236e-05
13:31443220 G A 0.053131 -3.7381e-06
13:31443409 T C 0.276684 -9.2135e-07
13:31444545 T G 0.036032 1.3069e-05
13:31445135 A G 0.021062 2.3802e-05
13:31445890 A G 0.439676 -1.9240e-05
13:31449906 C T 0.226951 5.7100e-06
13:31450179 G A 0.048019 -1.0078e-05
13:31451688 A G 0.257696 3.7398e-05
13:31452017 G A 1.495401 1.5335e-05
13:31456253 T C 0.531037 4.0325e-05
13:31457093 G A 0.475072 -3.3049e-05
13:31460818 A C 0.231018 -1.8302e-05
13:31461264 G A 0.032870 3.1177e-05
13:31468384 C A 1.507605 1.1522e-05
13:31475216 A G 0.053761 3.6384e-06
13:31484356 C T 0.325624 2.9707e-05
13:31484608 T G 0.512412 1.9346e-06
13:31492155 T G 0.512350 -1.8661e-05
13:31495339 T C 0.030962 9.7025e-06
13:31511836 T C 0.332827 -1.7470e-05
13:31512404 G A 0.667033 -2.9266e-05
13:31513900 C T 0.040618 6.6488e-07
13:31515131 A G 0.459096 2.4431e-05
13:31524625 T C 0.450878 -3.8263e-05
13:31525135 C G 0.045331 3.4875e-05
13:31526485 G A 0.084742 3.8935e-05
13:31528045 A G 0.128564 -8.2604e-06
13:31531009 A G 0.756469 -9.3572e-08
13:31534945 C T 0.033432 -4.4645e-06
13:31534962 T C 0.957749 1.6401e-05
13:31535013 G T 0.025382 -1.3006e-05
13:31535437 T G 0.654456 3.4334e-05
13:31535891 A G 0.282380 -1.5123e-05
13:31543522 T C 0.148133 2.6328e-05
13:31543716 T C 0.101409 -2.1615e-05
13:31545761 G T 0.103198 -4.5647e-05
13:31559522 A G 0.453565 1.5405e-06
13:31561762 A G 0.059126 3.7121e-05
13:31564430 C A 0.784217 -6.1952e-05
13:31564729 G C 1.642024 8.6214e-06
13:31565230 A C 1.773873 9.7152e-05
13:31565687 G T 1.819373 7.7677e-06
13:31570169 C T 0.369956 9.8979e-06
13:31573041 T C 0.462254 3.2272e-05
13:31573640 A G 0.122140 -1.0793e-05
13:31573931 T C 0.760293 -2.7521e-05
13:31574383 G C 0.079321 -1.2734e-05
13:31574849 T A 0.061940 -2.3802e-05
13:31578082 G A 0.777577 -3.5819e-06
13:31579587 G A 0.118116 9.9948e-06
13:31580006 A G 0.034747 2.2004e-05
13:31595379 T C 1.065303 5.1875e-06
13:31596503 T C 1.436275 -4.6132e-06
13:31599458 A G 0.053426 3.5661e-05
13:31601829 A G 0.104964 3.4753e-06
13:31603927 A G 0.164732 2.5225e-06
13:31607078 A G 0.690306 7.3968e-06
13:31607814 A C 0.038301 -4.1808e-06
13:31609151 C T 0.163220 5.2846e-06
13:31615363 G A 0.077127 4.6645e-06
13:31617546 G T 1.939277 1.5406e-05
13:31620004 A G 0.046591 -1.9356e-05
13:31624744 G A 0.398078 1.2925e-05
13:31630127 C T 0.177092 7.4964e-06
13:31631135 A G 0.104486 2.0146e-06
13:31631787 T C 0.070590 -2.9147e-05
13:31631862 A G 0.031744 -2.2617e-05
13:31633280 C T 0.120686 -4.1297e-05
13:31635793 A G 0.700180 -1.3634e-05
13:31637563 G A 0.577572 2.3471e-07
13:31639909 C T 0.126500 -7.6750e-06
13:31641248 T C 1.147354 -5.7574e-06
13:31643373 C T 0.063602 -1.1893e-05
13:31653095 G A 1.944470 1.7998e-05
13:31653131 A C 0.069058 2.5221e-06
13:31656187 T G 0.297740 -3.0161e-05
13:31657667 G A 0.347167 6.0654e-06
13:31660307 T C 0.107953 6.5273e-05
13:31660856 C T 0.039200 -2.2974e-05
13:31661376 T C 0.034721 6.7470e-06
13:31665066 G A 0.152917 4.2102e-07
13:31671810 C T 0.068922 -1.0175e-05
13:31673091 C T 0.484852 -5.7385e-05
13:31675936 T C 0.045656 -8.2014e-06
13:31678276 A G 0.216438 5.5459e-06
13:31680424 T C 0.891972 3.6482e-05
13:31682196 T C 1.331071 1.2377e-05
13:31682547 T C 0.077458 -1.1409e-05
13:31682739 T C 0.433129 -1.9869e-05
13:31686885 G A 0.055617 1.1413e-05
13:31687723 G A 0.190205 3.8528e-05
13:31689896 C T 0.028875 -5.5808e-05
13:31690051 G C 0.066338 -2.3687e-05
13:31691151 C T 0.029868 -8.9272e-06
13:31694787 A C 1.136646 3.7871e-06
13:31696511 T C 0.069879 3.5075e-06
13:31696931 G A 1.602493 -8.7827e-06
13:31699488 T G 0.151817 -2.6383e-05
13:31699884 G A 0.785685 3.2589e-05
13:31700395 A C 0.098345 -2.0411e-05
13:31707943 C T 0.045886 -3.5652e-05
13:31721220 T C 1.404751 2.7737e-05
13:31728639 T C 0.458995 7.5086e-05
13:31729776 G T 0.031449 2.9652e-05
13:31734601 C T 0.092775 -1.2849e-05
13:31735400 A G 0.942961 -2.2723e-05
13:31737476 C G 0.157562 -4.2714e-05
13:31740629 T C 0.140502 -2.2328e-05
13:31748618 A C 0.401054 -2.7943e-05
13:31749363 G A 0.065332 2.0362e-05
13:31758312 T C 0.060064 -1.3188e-05
13:31765139 A C 0.244557 6.1380e-05
13:31765762 A G 0.083122 7.3975e-06
13:31770943 A G 0.065507 4.9740e-05
13:31773034 G T 0.769566 -3.4128e-05
13:31773625 G T 0.579575 5.8245e-05
13:31777566 A G 0.040196 -6.8435e-07
13:31800339 C T 0.051807 3.4273e-06
13:31804176 T C 0.205756 1.5184e-04
13:31806884 A G 1.430043 3.6424e-05
13:31813371 A G 0.052134 1.9355e-05
13:31814318 C T 0.403745 -3.0640e-05
13:31839274 A G 0.593658 3.0362e-04
13:31843598 G A 1.532536 2.1062e-05
13:31848535 A G 1.870459 1.2542e-05
13:31848657 T C 0.048762 -2.1435e-05
13:31849850 T C 1.411262 2.7055e-05
13:31851355 C T 0.036113 -1.0701e-04
13:31851685 G A 0.032815 7.6565e-06
13:31863009 G A 0.039700 -1.7591e-05
13:31871801 C A 0.074034 -3.4739e-06
13:31872758 A C 0.235455 -8.0700e-06
13:31885907 G A 0.456392 -2.4897e-05
13:31891743 A G 0.051372 3.6719e-05
13:31891746 A G 1.524873 2.5539e-05
13:31901779 C T 0.028859 3.0061e-06
13:31903841 G A 0.444662 6.3333e-06
13:31907742 A G 0.146036 -1.8216e-05
13:31908856 A G 0.073310 1.3017e-05
13:31921922 A G 0.047045 -1.7252e-05
13:31927128 A G 1.459898 1.9925e-05
13:31928921 C T 0.182584 3.6922e-05
13:31931568 T G 0.034195 1.4890e-05
13:31938849 T C 0.047026 1.7755e-05
13:31940539 C T 0.055562 3.6207e-07
13:31941210 G A 1.519215 3.0819e-05
13:31944545 T C 0.061239 1.5037e-06
13:31949809 T C 0.124227 8.1674e-06
13:31950204 C G 1.123182 2.2728e-05
13:31950599 G T 1.295283 2.3230e-05
13:31952503 A G 0.111897 6.9479e-06
13:31955581 C T 1.204247 7.0061e-06
13:31958827 C T 0.105496 8.4009e-06
13:31968565 C T 0.118512 -3.7324e-06
13:31973382 C T 0.210563 -8.3854e-06
13:31973480 G A 1.495527 9.5089e-06
13:31977034 T C 0.098745 8.1118e-06
13:31981675 C T 1.065981 3.5430e-06
13:31982917 T C 0.301144 -1.8349e-05
13:31985820 C T 0.853383 5.4389e-06
13:31989435 C A 1.051381 8.1213e-06
13:31990519 G A 0.276116 2.6788e-05
13:31990598 C A 0.861293 -5.1655e-06
13:31990805 C T 0.129982 -6.0086e-06
13:31994364 A G 0.088676 -1.3901e-05
13:31996473 G A 1.299739 -4.1234e-06
13:31996614 C A 0.057402 4.9387e-05
13:31998190 G A 1.100478 -2.9935e-05
13:32000616 G C 1.942179 -4.6374e-05
13:32001922 C A 0.028706 -1.2982e-05
13:32006234 C G 1.737095 -1.0534e-05
13:32006432 T G 0.050726 -9.0296e-06
13:32006889 A G 0.700913 -3.9415e-05
13:32007012 G A 0.064086 -1.8239e-05
13:32010016 A G 0.041871 1.7024e-05
13:32010670 A G 0.090374 -8.3224e-06
13:32011166 G A 0.360676 -2.9845e-05
13:32012078 T C 0.115662 3.2242e-05
13:32015286 G A 0.272685 -2.5215e-05
13:32016690 A G 0.068247 -1.7372e-05
13:32017667 C T 0.080808 -3.8219e-05
13:32045350 G A 0.653209 -8.1738e-05
13:32056341 A G 0.027544 1.6534e-05
13:32061285 T C 1.623491 5.3928e-05
13:32074965 G A 0.065809 3.4699e-05
13:32076690 C T 0.873650 5.1920e-05
13:32079558 G A 0.368372 3.3706e-05
13:32080093 A G 0.164797 2.0271e-05
13:32085723 G A 0.087657 -1.1065e-05
13:32086908 C G 0.305841 5.9949e-05
13:32087599 G A 1.039041 -4.9446e-06
13:32089925 C T 0.685454 -4.9969e-05
13:32093390 A C 0.034377 -1.2741e-05
13:32099006 C T 0.331285 5.8788e-05
13:32111637 G A 0.201929 5.6361e-05
13:32114398 C T 0.746446 -4.7796e-05
13:32165289 T G 0.050041 -1.5212e-05
13:32167710 T C 0.037772 -1.5498e-05
13:32171217 T G 0.194496 3.1340e-05
13:32173100 T C 0.035607 -3.2005e-05
13:32173198 G A 0.074313 5.1412e-06
13:32188280 A G 0.220077 -5.9849e-05
13:32188724 T C 0.156011 -4.1562e-06
13:32191857 T G 0.151148 6.4261e-05
13:32195106 G A 0.124692 3.7039e-05
13:32213124 G T 0.414145 -3.5809e-05
13:32216907 T G 0.977961 2.1783e-05
13:32225060 G A 1.391391 5.0328e-05
13:32231846 G A 1.605931 3.3185e-06
13:32249677 T C 0.056747 7.1891e-06
13:32256732 A G 0.547467 -3.5398e-05
13:32267929 C T 0.071570 -1.0871e-05
13:32279238 G T 0.464059 -1.2046e-05
13:32284493 G A 0.021241 -3.4131e-05
13:32286427 G C 1.630089 -2.5937e-05
13:32290220 T C 0.076894 -1.5091e-05
13:32291163 G A 0.128876 3.0307e-05
13:32305368 T C 1.524581 2.2544e-05
13:32307881 C T 1.134961 9.6679e-06
13:32309917 A G 0.075329 -2.3946e-06
13:32318373 C T 0.349319 1.5968e-06
13:32319365 G C 0.041397 9.8892e-06
13:32319880 A G 1.225828 1.7090e-05
13:32320051 T C 0.048577 8.8160e-06
13:32329323 C A 0.032442 -1.7522e-05
13:32331594 A G 0.036353 -1.6698e-05
13:32344989 A G 0.803972 1.2914e-05
13:32345208 A G 0.275087 2.5876e-05
13:32353792 A G 0.177167 -1.0399e-05
13:32362209 T G 1.181980 -1.3287e-05
13:32364713 C T 0.032789 -1.9171e-05
13:32365235 A G 0.091097 2.8295e-05
13:32365715 C T 0.035840 1.8874e-05
13:32371361 G A 0.264051 2.0916e-05
13:32373115 C T 0.153583 -3.3943e-05
13:32378214 T C 0.258014 1.8293e-05
13:32380626 C T 0.047373 3.0227e-05
13:32388998 T C 0.112143 -1.0512e-05
13:32413137 A G 0.467285 -3.9400e-05
13:32413550 T C 0.098605 6.2657e-06
13:32426467 A G 0.031348 -3.0129e-05
13:32428208 A G 0.042413 8.3516e-06
13:32428601 G T 0.129479 -1.8640e-05
13:32443042 T C 0.755842 -6.3141e-05
13:32454522 C T 0.313492 3.9907e-05
13:32460561 C A 0.161324 -1.0536e-05
13:32470260 T C 0.055403 -6.8250e-06
13:32472367 G A 0.061664 4.7491e-05
13:32487823 G C 0.108758 -2.1559e-05
13:32489511 A G 0.934022 1.6131e-05
13:32498527 T C 0.049077 -3.6154e-05
13:32504006 T C 0.025217 3.0180e-05
13:32505476 T A 0.723082 -1.4914e-06
13:32509816 G A 0.037103 4.2589e-06
13:32516037 A C 1.874649 3.8194e-05
13:32525244 T G 0.391339 2.4064e-05
13:32525678 G A 1.417793 1.5096e-05
13:32527540 C A 1.874906 4.9492e-05
13:32528958 T C 0.209784 -5.5296e-06
13:32530166 A G 0.211459 1.3594e-05
13:32542527 A G 1.895322 7.4873e-06
13:32545856 A G 0.584086 5.2344e-05
13:32546255 T C 0.681685 -3.5048e-05
13:32547251 G A 0.632164 -6.5922e-06
13:32552124 C G 0.035675 3.1701e-06
13:32553168 G A 0.117765 -2.4261e-05
13:32553799 C A 0.035370 -3.2693e-05
13:32554286 G T 0.238231 2.0543e-05
13:32554539 G C 0.026927 3.0426e-05
13:32560173 A G 1.895475 3.8802e-05
13:32560332 A G 1.851961 5.3372e-05
13:32561254 T C 0.579935 4.3517e-05
13:32569815 A G 1.240188 -2.1701e-06
13:32570165 G A 0.029868 -3.9303e-06
13:32570543 G A 0.054364 4.5610e-07
13:32571088 C A 1.837017 5.8917e-05
13:32581314 C T 0.077608 3.7046e-05
13:32590152 A G 0.029725 -6.1350e-06
13:32596651 T C 0.020806 -1.5507e-06
13:32600074 A G 0.063875 3.1373e-06
13:32610696 G A 0.023594 4.6123e-05
13:32616969 G A 1.284260 -1.8192e-05
13:32638174 A C 1.148312 3.5505e-06
13:32646535 A G 0.064576 6.8217e-07
13:32654379 T G 0.135215 2.2591e-05
13:32656200 C T 0.333236 -2.7613e-05
13:32658443 G A 0.079334 1.6311e-05
13:32660137 G T 1.372027 -2.4042e-05
13:32661926 A G 0.037914 -2.0044e-05
13:32672605 T C 0.037590 -3.2985e-05
13:32676504 G T 1.024947 -3.0686e-05
13:32683696 T C 0.134014 -2.8316e-05
13:32686310 G A 0.022328 1.8701e-05
13:32686956 T C 0.067968 -2.4968e-05
13:32700872 C T 0.188621 -9.2878e-06
13:32702406 T C 0.093538 9.4828e-06
13:32705349 G A 1.396598 -3.2993e-06
13:32707691 G A 0.492976 1.0324e-04
13:32719131 C A 1.579604 1.9222e-05
13:32731896 A G 1.303160 -6.4488e-05
13:32736438 G A 0.456392 -1.5741e-05
13:32746560 C A 0.194169 -4.1102e-05
13:32768797 A G 1.005872 -5.4269e-05
13:32772454 G A 1.540381 -9.1282e-05
13:32773204 T C 0.384023 -5.2533e-06
13:32775048 G A 0.035909 2.3245e-05
13:32776028 A C 0.089244 -1.7958e-05
13:32785086 A G 0.848482 -3.1261e-05
13:32791053 T G 0.211599 -8.0033e-06
13:32791504 A G 0.433055 2.7845e-05
13:32795380 A G 0.216389 7.1157e-06
13:32795455 G A 0.104285 -1.6623e-05
13:32797076 T C 0.205318 -2.0214e-05
13:32799236 G A 0.209862 3.3376e-05
13:32800145 C A 0.087267 -8.9699e-06
13:32811607 A G 0.649474 -6.6022e-06
13:32814563 G A 0.129645 1.4494e-05
13:32817819 T A 1.263353 4.0120e-06
13:32820039 A G 0.472212 2.4440e-06
13:32821976 C T 0.621949 -3.1200e-05
13:32824153 A C 0.146598 -6.2332e-06
13:32826186 A G 0.674966 3.3765e-05
13:32828885 G A 0.028644 1.4879e-05
13:32829815 T C 0.094892 -9.1736e-08
13:32830706 A G 0.050219 -1.0854e-05
13:32832854 C T 1.159250 1.7800e-05
13:32836223 G A 0.489854 -2.8870e-05
13:32838161 G C 0.042215 -8.4679e-06
13:32856197 A G 0.038515 -5.8331e-06
13:32856389 G A 0.197567 1.0803e-05
13:32857681 T C 0.605139 7.0484e-06
13:32859674 C A 0.617921 2.0940e-05
13:32864835 C T 0.077075 2.4359e-05
13:32866537 G T 0.070545 -2.9709e-05
13:32871600 T C 0.081590 1.8616e-05
13:32873110 T C 0.344366 -3.0597e-05
13:32876514 C T 0.344405 1.1679e-04
13:32878769 A G 0.085011 1.2291e-05
13:32884771 C T 0.784824 2.3866e-05
13:32888424 C T 0.093220 -1.3135e-05
13:32890572 A G 0.534192 -9.6047e-06
13:32893724 A G 0.047353 -2.1799e-05
13:32899468 T G 0.125867 1.3571e-06
13:32906729 C A 0.565657 -1.4105e-05
13:32914236 T C 0.068334 2.8978e-06
13:32921944 G A 0.624484 1.0317e-05
13:32924192 G A 0.222995 2.4372e-06
13:32927894 T C 0.624072 -2.8215e-05
13:32928404 C T 0.558454 -3.0975e-05
13:32934911 A G 0.430802 -7.2753e-06
13:32952485 G A 0.083311 2.5348e-05
13:32953388 C T 1.049856 -3.7362e-05
13:32959538 A G 0.048509 -1.6203e-05
13:32959789 C T 0.429384 6.0804e-05
13:32965795 T A 0.025661 4.1224e-06
13:32975487 C T 0.216360 -7.0037e-05
13:32975676 T C 0.030767 -1.2796e-05
13:32982687 T G 0.051177 -6.1155e-06
13:32983087 T C 0.032059 -1.4307e-05
13:32983250 A G 0.833447 2.4963e-05
13:32986005 T C 0.069912 -2.2095e-06
13:32986219 G A 0.675310 2.0095e-04
13:32989571 C T 0.028495 4.2619e-06
13:32989794 C T 0.779777 -2.2344e-05
13:32990878 G A 0.363928 -2.5223e-05
13:32996074 A G 0.035922 -3.3080e-06
13:33008783 A G 0.056708 -1.2124e-05
13:33011872 T C 1.282075 -3.4812e-06
13:33016660 T C 0.040352 1.1875e-05
13:33017043 C T 0.362961 -2.2954e-05
13:33017158 T G 0.039989 1.3369e-05
13:33046871 T C 0.050976 -2.3015e-05
13:33052872 C T 0.030232 1.9267e-05
13:33069449 T C 0.123776 3.4382e-05
13:33070506 A G 0.860868 2.9492e-06
13:33078742 C T 1.496579 2.7501e-05
13:33080900 C T 0.128684 -8.7059e-06
13:33100353 G A 1.633212 2.3471e-05
13:33120622 G C 0.086748 -4.3701e-05
13:33125206 A G 0.730642 5.6731e-06
13:33147548 G T 0.740292 9.9238e-06
13:33170934 G A 0.215133 -1.4419e-05
13:33175434 A C 0.072960 2.5849e-05
13:33197560 G A 0.127597 3.2111e-05
13:33216115 C T 0.174226 -1.7862e-05
13:33217696 C T 1.942958 1.8803e-05
13:33226425 A T 0.067351 -1.1729e-06
13:33240013 A G 0.883819 3.8879e-05
13:33247763 C T 0.032948 1.7515e-05
13:33249574 C G 0.046909 5.2316e-05
13:33256987 T C 1.292959 9.9233e-06
13:33287351 T C 0.030647 1.0322e-05
13:33293268 C A 0.904177 3.5359e-05
13:33306627 G A 0.084479 -1.0188e-05
13:33321907 A G 1.964374 1.2611e-05
13:33334525 C T 0.044825 8.4541e-06
13:33339178 A G 0.054286 1.8249e-05
13:33370859 G A 0.079383 3.0315e-05
13:33379376 T C 0.027463 -1.3330e-05
13:33380905 T C 0.901593 3.5007e-05
13:33387246 G A 0.165612 2.8024e-05
13:33393342 A G 0.065485 2.2938e-05
13:33401101 T C 0.130076 -1.2052e-06
13:33405543 A G 0.050697 -1.6665e-05
13:33420871 C A 0.024116 -7.6460e-06
13:33427276 A C 0.039528 -5.7592e-06
13:33431045 G A 0.496520 -1.3424e-05
13:33444265 T C 0.092740 1.3696e-05
13:33451677 A G 0.021990 -7.2146e-06
13:33454581 T C 0.037785 -2.2872e-05
13:33459221 A C 0.232245 -4.3585e-05
13:33466777 C T 0.049275 1.5126e-05
13:33473277 A G 0.058616 -5.3717e-05
13:33481294 A C 0.168189 8.6692e-06
13:33483761 A G 0.135221 1.8936e-05
13:33485381 A G 0.612669 1.3810e-04
13:33498938 C A 0.463446 1.5054e-04
13:33501557 T C 0.990675 6.6740e-05
13:33503380 T G 0.024814 -1.3828e-05
13:33509030 T G 0.253019 1.3619e-06
13:33509625 G A 0.186781 -3.0099e-06
13:33509766 G T 0.239052 1.1421e-05
13:33510891 G T 0.035042 -7.8886e-06
13:33513262 T C 0.087975 5.3596e-05
13:33514742 G C 0.051527 9.4019e-06
13:33514833 C A 0.048921 1.2526e-05
13:33521234 T G 0.093528 2.2737e-05
13:33526179 T C 0.037859 -3.3443e-06
13:33526573 A C 1.821084 -4.9174e-05
13:33527748 C T 1.888392 -6.3259e-05
13:33530851 T C 0.099449 3.8877e-05
13:33532196 A G 1.806133 -5.6186e-05
13:33535619 G C 0.126944 3.0473e-05
13:33535677 T C 0.098543 1.3128e-05
13:33536084 A C 0.123848 1.1781e-05
13:33536386 T C 0.153430 -2.7632e-05
13:33536809 C A 0.048298 -7.8532e-07
13:33543287 A C 1.773032 -6.7890e-05
13:33545590 A G 1.772941 -4.0843e-05
13:33546279 C A 0.071051 -1.5869e-05
13:33552638 G A 0.316903 -4.7517e-05
13:33552841 C A 1.778963 -3.7245e-05
13:33553517 A G 0.785925 1.2149e-05
13:33553549 C A 0.547071 -7.8622e-05
13:33553627 C T 0.971232 -9.5316e-05
13:33554587 A G 1.666293 -8.8272e-06
13:33555320 C T 1.955678 3.0568e-05
13:33555786 C T 1.965416 2.1550e-05
13:33556973 T C 0.024259 1.9774e-05
13:33557832 C A 0.048600 -4.9172e-06
13:33561584 T C 1.394507 3.2476e-06
13:33561674 C T 0.190364 -1.3531e-05
13:33561892 G A 0.136578 -1.1133e-05
13:33565929 G A 0.102315 2.4741e-05
13:33566165 G A 0.393014 -5.2570e-06
13:33572636 A G 0.023195 -1.2321e-05
13:33573054 C A 0.434438 -1.9260e-06
13:33575692 A G 1.159162 7.1465e-06
13:33582646 C G 0.401872 -2.5753e-06
13:33585338 T C 0.198258 1.3268e-05
13:33591464 T G 0.056649 2.5974e-05
13:33598987 G A 1.698245 -2.1624e-06
13:33604454 G A 0.787454 -5.5887e-06
13:33610151 G T 1.698028 3.8402e-06
13:33620549 T G 0.031939 -1.7968e-05
13:33624553 T C 1.389551 -5.3336e-06
13:33625215 T C 0.022003 1.7588e-05
13:33628193 C G 0.319204 9.5222e-06
13:33647443 A G 0.024045 1.1665e-07
13:33647628 A G 0.152963 -1.3030e-05
13:33651505 A G 0.901707 -1.9355e-06
13:33660734 G A 0.166835 1.2355e-05
13:33660999 G A 0.150136 1.3665e-05
13:33663057 G A 0.424165 1.5782e-05
13:33663691 G T 0.069227 -6.9778e-06
13:33666284 T C 0.741201 -1.3780e-05
13:33667289 C T 0.449462 1.7557e-05
13:33671152 C T 0.051544 8.2375e-06
13:33682899 A G 0.037755 4.4924e-06
13:33689151 T C 0.055101 -1.8478e-05
13:33689306 C T 0.420026 -8.3521e-06
13:33693837 T C 0.452864 7.4938e-06
13:33699008 T C 0.163580 6.0867e-06
13:33703656 C T 1.277846 -2.9936e-05
13:33703666 G C 0.054715 -4.1534e-06
13:33704065 C T 0.452848 8.3300e-06
13:33709421 T G 0.826254 -3.8124e-05
13:33715272 G A 1.564852 -3.1157e-05
13:33718719 T C 0.072142 1.1804e-05
13:33719842 C T 0.235313 -2.4710e-05
13:33722569 C A 1.934136 1.6069e-05
13:33723857 G A 0.987900 -3.1396e-05
13:33725821 C T 0.769809 1.3759e-05
13:33728832 A G 0.197190 2.4993e-05
13:33729712 T C 0.021315 -3.5338e-05
13:33733305 T G 0.061911 -1.6557e-05
13:33739427 G T 0.245242 2.6187e-05
13:33739629 A G 1.177923 -3.2918e-05
13:33740218 A G 0.089815 4.0309e-05
13:33743207 T C 0.084976 1.2020e-05
13:33744719 C T 0.204055 2.0963e-05
13:33749052 T C 0.124046 2.3686e-07
13:33755260 T C 0.785821 4.2106e-05
13:33760737 C T 1.496683 9.5512e-06
13:33761410 C T 0.398691 -2.5682e-05
13:33765267 T C 0.100702 -4.7929e-05
13:33768347 T C 0.744057 9.9045e-06
13:33769496 T C 0.103396 -1.3391e-05
13:33775502 G T 0.971219 -6.0749e-06
13:33776390 C T 0.790475 5.6422e-06
13:33777135 T C 0.032854 -1.5719e-05
13:33777263 A G 0.024155 1.1583e-05
13:33777482 A C 0.180656 -1.6602e-05
13:33781381 G T 0.646741 -1.6503e-05
13:33783123 T C 0.052277 2.5842e-05
13:33784666 G A 0.112562 -1.4129e-07
13:33787562 C G 0.118047 -3.5331e-06
13:33787693 A G 0.040875 -5.7606e-06
13:33787778 T C 0.078322 1.4276e-05
13:33789145 T C 0.402443 1.9442e-05
13:33802213 T C 0.153674 -1.6315e-05
13:33804044 A G 0.028709 5.3667e-05
13:33817647 T C 0.498335 -7.2848e-06
13:33818017 T C 1.437829 -2.6327e-05
13:33820222 T C 0.145939 -1.1785e-05
13:33825213 G A 0.040076 -8.9179e-06
13:33836866 A G 0.379729 -4.7736e-05
13:33845304 A G 1.256359 5.2464e-05
13:33868873 C G 0.779742 3.1429e-05
13:33874978 T C 0.090468 -6.2481e-06
13:33877262 A C 0.034854 7.7988e-06
13:33881938 G A 0.141914 -5.7867e-06
13:33893849 A G 0.468016 4.4945e-05
13:33900753 A G 0.071152 8.0267e-07
13:33902972 A G 0.082726 -3.1204e-06
13:33905087 C T 0.055504 2.6676e-05
13:33907011 A G 0.327371 8.4122e-05
13:33907664 A G 1.556682 1.8658e-05
13:33909145 A G 0.044601 -9.3146e-06
13:33919574 T G 0.038593 4.5402e-06
13:33925631 A G 0.285058 1.6694e-05
13:33931379 G A 0.146767 -1.2272e-05
13:33940515 C T 1.257930 -2.2155e-05
13:33943296 G T 0.038973 -1.5020e-05
13:33945279 T G 0.293342 5.2101e-05
13:33946639 C A 0.154329 -5.8124e-06
13:33946778 A G 0.338095 4.5265e-05
13:33948833 C G 0.395221 6.7949e-05
13:33948941 G A 0.136214 -2.4402e-05
13:33951078 C T 0.408422 -8.6272e-06
13:33958626 A G 0.052826 -1.8092e-05
13:33965069 A G 0.159523 -4.2255e-05
13:33967070 A G 0.026561 4.1569e-05
13:33973109 C A 0.172733 1.3912e-05
13:33981532 T G 0.027557 -1.3798e-05
13:34000147 G T 0.113938 2.8415e-05
13:34001634 A G 0.027109 1.8033e-05
13:34004017 T C 0.731194 4.0232e-07
13:34005964 G T 0.150113 9.8988e-08
13:34035429 T C 1.960820 1.0028e-05
13:34035854 G A 0.032848 1.5642e-05
13:34037715 T C 0.032698 -2.9522e-05
13:34043679 A G 0.063378 -1.5482e-05
13:34050210 T C 0.063787 1.9084e-05
13:34053662 A G 0.802599 -2.7719e-05
13:34058951 C A 0.145043 1.4817e-05
13:34060462 C T 0.138704 1.8660e-05
13:34061186 T C 0.029310 2.7252e-05
13:34062738 A G 0.070308 -2.3513e-05
13:34071206 T C 0.272042 -2.9139e-06
13:34074942 C T 0.034529 1.5327e-05
13:34094687 G T 0.177722 5.5835e-05
13:34097650 T C 0.966204 -4.1003e-07
13:34098232 C A 0.784058 -1.1527e-05
13:34104405 C T 0.217659 4.5921e-05
13:34147941 A G 0.080276 -2.1570e-05
13:34149479 G A 0.341613 -1.7792e-06
13:34150019 A G 0.116016 -1.4065e-05
13:34157288 C A 0.809506 -2.8610e-05
13:34175761 C T 0.136487 -8.5346e-06
13:34179948 C T 0.092788 1.7216e-05
13:34180707 T G 0.040404 -4.9847e-07
13:34188509 G T 0.087806 -2.0559e-05
13:34191131 A G 0.043591 -1.0818e-05
13:34199255 T C 0.110270 -1.9619e-05
13:34203925 C T 0.026246 -6.8775e-06
13:34210378 T C 0.066212 6.0977e-07
13:34210389 T G 0.022331 3.1060e-05
13:34216530 C T 0.787006 3.0048e-05
13:34218411 A C 0.031890 -7.8279e-06
13:34225546 C T 1.480502 -1.0333e-05
13:34230069 G A 0.073696 1.8008e-05
13:34232662 A C 0.047636 6.8610e-06
13:34236442 A C 0.105350 2.8366e-05
13:34250373 A G 0.073330 1.6779e-05
13:34253845 G A 0.033030 1.6773e-05
13:34257051 T G 0.123173 3.3329e-06
13:34259589 C G 0.153333 -1.5827e-05
13:34259949 G A 1.085190 3.5278e-06
13:34261423 C T 0.071648 -1.3078e-05
13:34270719 T C 0.389084 -5.5161e-06
13:34292063 G A 0.122088 -2.9681e-05
13:34302817 T C 1.064907 -9.3200e-06
13:34312605 G A 1.303131 -2.2033e-05
13:34318186 A G 0.084112 -8.2385e-06
13:34318946 C A 1.285483 1.6553e-06
13:34319208 A G 0.066861 -6.0470e-07
13:34325330 A C 0.053115 -2.1183e-06
13:34327438 C G 0.104649 -3.7176e-05
13:34329208 T C 0.050223 -1.6713e-05
13:34336208 C T 0.086290 6.7836e-05
13:34340820 C A 0.125906 2.7550e-06
13:34347278 G A 0.025100 2.0175e-05
13:34357878 G A 1.410652 -1.3489e-05
13:34365196 A G 1.287252 -4.9788e-05
13:34373894 A G 0.022078 -8.4973e-06
13:34377267 A G 0.974640 -3.4130e-05
13:34379152 A C 0.039430 1.4353e-05
13:34380647 C T 0.307406 -2.3711e-05
13:34382302 C A 1.952763 -8.8246e-06
13:34398779 C T 0.170419 -1.0057e-05
13:34405201 A G 0.038005 -2.1140e-06
13:34407417 T G 0.169912 -8.7502e-06
13:34411437 A G 0.063949 -2.9030e-05
13:34441318 A G 1.871261 5.8382e-06
13:34453158 G A 0.059223 4.8471e-06
13:34459489 A G 0.062336 -1.5815e-05
13:34462642 G C 0.022974 -7.0709e-06
13:34465685 G A 0.157741 -5.7220e-06
13:34477566 A G 0.087507 7.2013e-06
13:34478851 A G 0.102214 -2.0326e-05
13:34479210 G C 0.045289 1.5048e-05
13:34482894 C T 0.067786 1.3098e-05
13:34484282 G A 0.060278 5.7980e-05
13:34488098 G A 0.083440 -2.9013e-05
13:34490572 G A 0.182078 -2.0845e-06
13:34494323 C T 0.050972 -3.1778e-05
13:34495174 G A 1.614805 -1.1696e-05
13:34496241 T C 0.026703 9.7960e-06
13:34498150 G A 0.662282 -3.0133e-06
13:34501764 A G 0.023516 -2.5989e-06
13:34505150 A G 0.232106 6.0956e-06
13:34508659 T C 0.036704 -4.4308e-06
13:34510643 A G 1.122738 3.8049e-05
13:34535399 T C 0.190958 -3.3746e-06
13:34547252 T G 0.041183 -5.8835e-07
13:34566194 G T 0.956603 -7.3899e-05
13:34578005 A C 0.034951 2.0879e-05
13:34587501 G A 1.022815 5.8231e-05
13:34597895 T C 0.033104 6.7026e-06
13:34614173 T C 0.048739 8.2932e-06
13:34615502 T C 0.068639 -2.9066e-06
13:34618722 T G 0.696015 -1.4189e-05
13:34634709 T C 0.074258 -2.5920e-05
13:34635023 A G 0.266320 -2.0009e-07
13:34640522 G T 0.877915 3.0383e-05
13:34648498 A G 0.108953 -1.6588e-05
13:34652435 G A 0.141278 -2.7268e-05
13:34654918 G A 0.592701 3.3653e-05
13:34674572 T C 0.034779 2.1900e-06
13:34683262 T C 0.685561 1.1793e-05
13:34685255 T C 0.022253 2.1342e-05
13:34686484 A C 0.092607 2.0500e-05
13:34686649 G T 0.066669 1.5412e-06
13:34688433 A G 1.575592 -1.2082e-05
13:34690520 T G 0.060765 1.7992e-06
13:34695235 G A 0.039320 3.2382e-05
13:34698894 G C 0.562050 -7.4530e-05
13:34703891 T C 0.110400 1.1278e-05
13:34705845 A G 0.210235 1.1754e-05
13:34706277 A G 0.470233 3.8610e-06
13:34710835 G A 0.340299 7.5040e-06
13:34714897 T C 0.075917 -8.9700e-06
13:34716520 G A 0.580461 -7.8306e-05
13:34717196 C T 0.472602 -1.3288e-05
13:34717442 G A 0.057487 -1.7054e-05
13:34719409 A G 0.072031 -3.1536e-05
13:34722193 T C 0.032053 -4.1163e-05
13:34722390 A C 0.345963 1.1272e-05
13:34726791 G A 1.024555 1.4607e-05
13:34728313 A C 0.379583 -1.2956e-05
13:34731033 C T 0.520566 -1.1517e-04
13:34731970 C T 0.543001 1.0117e-05
13:34735602 T C 0.294977 -6.6521e-05
13:34739770 A G 0.133267 -5.6453e-07
13:34742043 G A 0.062356 -1.9398e-06
13:34742471 C T 0.088153 1.2814e-04
13:34750122 T C 0.105207 -2.4019e-05
13:34759829 A C 0.458346 -1.4271e-05
13:34764840 G A 0.384734 -3.2002e-05
13:34802142 A G 0.293926 -1.7180e-05
13:34804647 T C 0.499218 -2.6076e-05
13:34814354 G A 0.026655 -6.9077e-06
13:34824612 A G 0.558376 -1.0205e-05
13:34826872 T G 0.610102 1.5253e-05
13:34828797 G A 0.910613 2.7533e-05
13:34829647 C T 0.024425 -1.2705e-05
13:34831788 C A 0.099757 -7.7471e-06
13:34832447 T C 0.048684 4.7986e-05
13:34834731 C T 0.100166 9.8765e-06
13:34838271 C T 0.049557 2.6774e-07
13:34842840 A G 0.753629 2.4308e-06
13:34863770 A T 0.037561 -2.2501e-06
13:34868779 G A 0.021471 9.2880e-06
13:34869365 C T 0.094648 -8.5075e-05
13:34886323 A G 0.032786 4.2742e-05
13:34909911 T C 0.045539 -1.7335e-05
13:34910580 T C 0.035503 3.5027e-05
13:34910650 C T 0.765018 1.8005e-05
13:34911740 G A 0.365048 -1.0731e-05
13:34916440 G A 1.590513 1.4872e-05
13:34924203 C A 0.088403 -7.3114e-05
13:34924613 G A 0.059025 3.9112e-06
13:34933534 G T 1.510156 6.2603e-05
13:34943051 G A 0.118804 2.5620e-05
13:34953759 G A 0.250860 -4.9364e-06
13:34959846 C T 0.868171 -1.1856e-05
13:34963574 C A 0.489685 2.0977e-05
13:34971416 T C 0.046889 -4.0038e-05
13:34979734 T C 0.028937 -2.3374e-05
13:34985979 C G 0.044396 -1.6946e-05
13:34989795 A G 0.637448 -4.0631e-06
13:34997387 A G 0.176638 -8.9855e-07
13:34998961 C T 0.026901 1.0030e-06
13:35002280 T G 0.188242 1.0273e-05
13:35002783 C T 0.044033 -1.2047e-05
13:35004512 G A 0.046023 1.2446e-05
13:35012417 C T 0.330178 -1.6194e-06
13:35020381 T C 0.673093 2.7705e-05
13:35023589 T C 0.131336 -1.4863e-05
13:35024168 T C 0.617554 2.1162e-05
13:35025074 A C 0.058327 -2.1736e-05
13:35026464 G A 0.031906 6.2515e-05
13:35027469 C G 0.595904 8.3502e-07
13:35040313 G A 0.058045 2.0246e-05
13:35045291 T C 0.077553 -2.5713e-06
13:35045552 T C 0.119735 -3.4968e-05
13:35045950 G A 1.267242 5.0759e-06
13:35049302 T C 0.031640 -1.7713e-06
13:35051259 G T 0.249419 2.0335e-05
13:35060540 A T 0.057078 4.0180e-05
13:35072635 T G 0.031712 -1.5315e-06
13:35078238 G A 0.488364 -1.4902e-05
13:35078669 G A 0.062670 -1.8635e-05
13:35081101 A C 0.583249 1.9459e-05
13:35081459 A G 1.251029 -4.2275e-06
13:35091361 T G 0.119781 -4.9411e-05
13:35100141 G A 0.047207 -1.8238e-05
13:35102297 T C 0.180588 -3.2360e-05
13:35105543 C G 0.178842 3.9741e-05
13:35105599 A G 0.874805 -1.2529e-05
13:35106975 G T 0.146517 9.4763e-06
13:35107569 A C 0.209525 -2.0281e-05
13:35108328 G C 0.027106 4.7212e-05
13:35108591 C T 1.856320 4.1806e-06
13:35108830 G A 1.008579 -2.4853e-06
13:35116510 T C 0.690290 2.0811e-05
13:35121119 A G 1.392381 2.9101e-05
13:35126337 G A 1.210732 -8.1276e-06
13:35126376 A G 0.816059 -5.8062e-06
13:35127602 C T 0.485916 -2.0358e-05
13:35130536 A G 0.550833 -8.5516e-06
13:35131165 A C 0.043744 7.4053e-06
13:35135179 G A 0.621475 7.6424e-06
13:35135191 A G 1.044231 1.0219e-05
13:35136291 T C 1.948700 -2.4428e-05
13:35142022 A C 0.716234 3.3626e-06
13:35142537 T C 1.880485 1.6301e-05
13:35142736 G C 0.063177 2.5173e-06
13:35149746 C T 1.979519 1.4478e-05
13:35150049 A C 0.368911 -2.7067e-06
13:35152951 G A 0.811291 -7.2328e-06
13:35154458 G A 0.054751 -1.1930e-05
13:35156955 A G 0.677281 3.5818e-06
13:35159050 A G 0.057425 2.7785e-05
13:35160978 G A 0.020721 -9.6897e-06
13:35163691 C T 0.044419 4.5638e-05
13:35173900 T C 0.057542 2.8785e-05
13:35180876 A C 0.112669 2.8430e-05
13:35182392 T A 0.062739 4.2904e-05
13:35196649 T C 0.170373 -4.2294e-06
13:35197789 G A 0.357275 -1.3213e-05
13:35219778 G A 0.321684 -3.1341e-06
13:35220255 A T 0.070324 -2.0270e-05
13:35222172 G A 0.060045 -9.5742e-06
13:35229109 C T 0.487461 9.6228e-07
13:35235169 C T 1.930799 -3.3718e-06
13:35245455 C T 0.065238 2.1405e-06
13:35246093 T C 0.072953 5.5884e-06
13:35246505 G T 0.044020 -3.3811e-05
13:35252882 C T 0.621634 1.4548e-05
13:35254011 G C 0.106054 1.1580e-05
13:35255793 T C 0.051742 1.4747e-05
13:35255882 C G 0.035727 7.3012e-06
13:35257945 C T 0.042731 -3.7251e-05
13:35268730 T G 1.967370 -3.5694e-05
13:35269651 T C 0.540706 -3.1697e-06
13:35271877 C A 0.614419 3.4477e-07
13:35272464 T C 0.207606 2.6725e-05
13:35273545 G T 0.037934 -1.6063e-07
13:35277961 T G 0.062424 -2.4230e-07
13:35278088 G T 0.252808 2.3322e-05
13:35280735 T C 0.447100 -4.8385e-06
13:35288704 A G 0.251577 -1.7665e-05
13:35293969 C T 0.521653 -4.8638e-05
13:35308550 A G 0.173028 4.7613e-05
13:35313209 A G 0.118288 2.5771e-05
13:35314248 A G 0.038934 -1.3808e-05
13:35322924 C G 0.418848 -5.7624e-06
13:35323482 C T 1.757089 -2.1029e-05
13:35323740 A C 0.049862 -2.4554e-05
13:35324035 G A 0.042254 -6.8461e-06
13:35324036 C T 0.362095 3.7238e-05
13:35324368 A C 0.060509 -1.0256e-05
13:35325404 G A 0.044153 2.5886e-05
13:35331033 C T 1.068075 -5.6035e-06
13:35334224 A G 1.391268 -1.1147e-05
13:35343070 A G 0.024960 -1.5736e-05
13:35346514 T C 0.038155 -7.4773e-06
13:35351512 C T 0.048201 -3.4033e-05
13:35361806 T C 1.299505 -2.2113e-05
13:35363531 T C 0.040316 1.4016e-05
13:35368201 T C 0.833414 -3.6513e-05
13:35391268 T C 0.045075 1.6122e-05
13:35398174 A G 0.829909 -4.0189e-05
13:35403983 C T 0.093243 -4.6572e-06
13:35413661 A G 0.033085 1.8400e-05
13:35415926 A C 1.458028 -2.2795e-05
13:35418957 G A 0.049836 -1.6687e-05
13:35419687 G A 1.651307 -1.1479e-05
13:35423040 T C 1.590007 -2.4609e-06
13:35426699 T G 0.041822 -1.2103e-05
13:35427126 T C 0.430189 -5.6952e-05
13:35428018 G A 0.728347 -7.3989e-06
13:35430320 G A 1.252561 -5.0975e-05
13:35431376 C T 1.057260 -4.3604e-05
13:35431473 C T 0.071678 2.7708e-05
13:35431725 A G 0.064822 -6.9224e-06
13:35433113 C T 0.193110 -4.0968e-05
13:35434797 C T 0.170016 1.4710e-05
13:35435072 A G 0.158000 1.3092e-05
13:35438988 A C 0.032273 1.9626e-05
13:35446802 A G 0.157569 1.6315e-05
13:35448436 A C 0.141106 4.5981e-06
13:35453035 C A 0.034107 -1.3125e-05
13:35461752 C T 0.065040 1.9948e-05
13:35470112 A C 0.444853 -1.6476e-05
13:35476852 C G 0.041615 -1.1750e-06
13:35487372 T C 0.147919 -2.0524e-05
13:35489094 A G 1.586696 -7.5978e-06
13:35505307 G A 0.056318 3.1547e-05
13:35506619 T C 0.090964 1.4677e-05
13:35521393 A G 0.059610 -2.8566e-05
13:35525949 C A 0.768112 -1.6351e-05
13:35531390 T C 0.058246 4.0258e-06
13:35533582 A G 0.135023 1.1386e-05
13:35567260 A G 0.084995 -1.0072e-05
13:35599975 A G 0.058220 -1.3408e-05
13:35605286 A G 0.748562 -1.8198e-05
13:35619385 G A 0.330247 5.8463e-05
13:35633633 T G 0.054095 -2.1423e-05
13:35648451 C T 0.062307 -1.7458e-05
13:35651639 A G 0.174113 2.8099e-05
13:35652305 A G 0.038807 3.4443e-05
13:35660423 A G 0.042352 -1.8201e-05
13:35688599 G A 0.035980 3.6862e-07
13:35705408 C T 0.066494 5.1949e-06
13:35712487 A C 0.057010 2.5959e-05
13:35740880 A G 0.039281 2.4828e-05
13:35747681 G A 0.038979 3.1446e-05
13:35748755 T G 0.304108 -5.4146e-05
13:35750080 G A 0.059077 2.7994e-05
13:35776594 C T 0.138133 -1.6068e-05
13:35786929 C T 0.520121 -1.1094e-05
13:35790490 A G 0.125555 -1.8350e-05
13:35808410 C G 0.049489 -6.4752e-06
13:35808438 C A 0.060843 -4.0683e-06
13:35813116 A G 0.078091 3.5310e-06
13:35827160 A G 0.053030 -2.3346e-05
13:35852860 T C 0.120501 4.8120e-06
13:35857276 C T 0.068578 3.6624e-06
13:35863554 G A 0.161421 1.8957e-04
13:35864388 T C 0.146799 9.0599e-06
13:35865772 T C 0.089309 3.3971e-05
13:35869015 A C 0.168987 2.8709e-05
13:35888000 A G 0.038713 -1.7311e-06
13:35898489 T C 0.115986 3.2414e-05
13:35937521 G A 0.404196 9.3909e-06
13:35938774 G T 0.063953 -1.2023e-05
13:35942573 A G 0.317507 5.7100e-05
13:35947184 T A 0.416910 -2.6416e-05
13:35959106 C T 0.025905 6.7414e-06
13:35960493 G T 0.022442 -7.0981e-06
13:35963197 A G 0.281283 -3.9954e-05
13:35963393 G A 0.040099 -1.6905e-05
13:35966203 A G 1.896711 1.9934e-05
13:35986377 T C 0.091120 3.7140e-05
13:36006652 C T 0.034117 1.7655e-05
13:36009566 A G 0.442205 -5.8783e-05
13:36013481 G T 0.132858 -1.1965e-05
13:36022567 T C 0.092233 2.6483e-05
13:36022787 G A 0.846618 1.4686e-05
13:36024993 A C 0.360637 4.6470e-05
13:36042839 G T 0.238721 8.7548e-05
13:36043978 A G 0.511997 -6.6096e-05
13:36054972 T C 0.755836 -4.3081e-06
13:36065665 G A 0.030245 -2.4560e-05
13:36067465 T C 0.072541 2.9081e-05
13:36080145 T C 0.055280 -1.5075e-05
13:36081790 T C 1.193033 3.2962e-05
13:36084704 A C 1.708658 3.9031e-05
13:36086555 G A 0.094009 6.1762e-05
13:36105400 C T 0.523139 -1.9339e-05
13:36108184 C T 0.766950 -8.0615e-06
13:36110070 G T 0.073223 -3.6174e-06
13:36112768 A G 0.188969 -5.4987e-06
13:36122982 C A 0.039914 1.0346e-05
13:36125908 A G 1.921568 7.1987e-06
13:36126316 G T 0.069827 -1.8399e-05
13:36128397 C T 0.913048 2.0418e-05
13:36139473 A G 1.006816 -2.7353e-05
13:36139835 T C 0.161808 4.9755e-05
13:36140770 C T 0.130742 -5.7171e-07
13:36151274 A G 0.229587 7.4229e-06
13:36163730 G A 0.130661 6.0433e-05
13:36172928 G A 1.160441 1.2254e-05
13:36173485 G T 0.458337 -1.6360e-05
13:36173915 G A 0.043445 1.8432e-05
13:36202269 G A 0.219885 -7.4465e-06
13:36203391 T C 0.066968 3.2410e-06
13:36222450 G T 0.200793 -1.1456e-04
13:36225250 T C 0.306169 -1.0422e-05
13:36231204 T C 0.876519 5.7806e-05
13:36231455 C T 0.121271 -2.1803e-05
13:36231674 A G 0.070097 -3.0311e-05
13:36242931 G A 0.287720 -5.1404e-05
13:36246436 C T 0.856820 4.5086e-05
13:36250111 C G 0.267060 -2.2467e-05
13:36251166 A G 0.052767 1.6991e-05
13:36255723 T C 0.532471 2.4800e-05
13:36257871 A G 0.040482 3.0095e-05
13:36262527 T C 0.110478 5.6617e-05
13:36269354 G T 0.396205 3.3696e-05
13:36271631 A G 0.100377 5.5659e-05
13:36271870 T G 1.183980 1.4160e-05
13:36272949 G A 0.024009 2.5912e-05
13:36273862 A G 0.065095 -4.4434e-05
13:36278753 A C 1.460005 -1.5577e-06
13:36279212 A G 1.520108 1.3425e-05
13:36279658 T C 0.058168 3.5434e-05
13:36280980 T C 0.489279 1.3295e-05
13:36281725 T C 0.069483 1.2724e-05
13:36281898 G C 0.410298 8.8728e-06
13:36282611 T C 0.037531 -2.2584e-05
13:36285485 A G 0.640252 1.3227e-05
13:36288832 C T 0.042631 2.5949e-05
13:36289328 A G 0.054497 -3.1991e-05
13:36289651 T C 0.076540 3.8821e-06
13:36289677 A C 0.251444 -1.6137e-05
13:36290330 T C 0.268293 2.5527e-05
13:36294066 A G 0.025795 1.3221e-05
13:36295373 C A 0.043144 -6.9651e-06
13:36295757 A G 0.021617 -1.5089e-05
13:36296343 A G 0.124000 3.2427e-05
13:36297517 G T 0.114883 -3.0392e-05
13:36300318 T G 0.318652 -1.2210e-05
13:36302282 G T 0.109271 3.7812e-06
13:36303712 T C 0.387824 1.9477e-05
13:36308330 C G 0.204227 -4.6554e-05
13:36309052 A G 1.246196 -8.0220e-07
13:36311163 T C 0.098819 -7.0373e-06
13:36319802 G T 0.345534 -1.2025e-05
13:36335151 G A 0.312080 -2.0267e-05
13:36346962 C T 0.035334 -7.0422e-05
13:36347975 C T 0.066922 -9.0139e-07
13:36351766 C A 0.036175 -6.3678e-05
13:36352224 G A 0.394186 -1.9656e-05
13:36352830 A G 0.025908 5.4401e-06
13:36353985 G A 0.072567 4.8785e-06
13:36367082 C T 0.716185 -6.6454e-05
13:36367802 G C 0.038541 5.0878e-05
13:36368395 G T 0.094866 -4.6766e-05
13:36368920 C T 0.558704 -1.7039e-05
13:36370405 C T 0.021007 -1.6989e-05
13:36381778 C T 0.253346 -5.4471e-06
13:36382600 G A 0.158977 -3.1346e-05
13:36384946 G C 0.045630 7.1035e-06
13:36385031 T G 0.409591 -2.4200e-05
13:36386255 A G 0.055718 -3.1072e-07
13:36394764 A G 0.181344 6.8539e-06
13:36397435 A G 0.289966 -7.0909e-06
13:36399518 G A 1.507131 2.1559e-05
13:36401729 T C 0.023454 -3.0090e-06
13:36401838 G A 0.130369 2.6017e-05
13:36402067 G A 1.169906 -2.7842e-05
13:36402426 G A 0.932065 -1.7233e-05
13:36403724 C G 0.047415 -2.4040e-06
13:36403835 A G 0.399314 1.0150e-05
13:36408524 C T 0.689706 -1.6945e-05
13:36410580 T C 0.446720 -5.7269e-06
13:36417709 C T 0.054854 -1.5210e-05
13:36417964 C A 0.060746 2.5149e-05
13:36422528 A G 0.029586 -2.0524e-05
13:36423167 G T 1.847884 -2.6403e-05
13:36428595 T C 0.832327 -2.7400e-05
13:36431698 C T 1.012217 1.3531e-05
13:36432371 T C 0.656176 -1.6173e-05
13:36435568 T C 0.307944 -7.1292e-06
13:36438192 T C 0.208671 -1.1633e-05
13:36440941 T A 0.049265 2.0735e-05
13:36444633 C A 0.506125 2.4948e-06
13:36450937 T C 0.411230 9.0720e-06
13:36451620 C A 0.038668 9.2083e-06
13:36451930 C T 0.124727 -1.3248e-05
13:36452141 C T 0.402187 2.2630e-05
13:36455409 A G 0.118142 6.2715e-06
13:36456942 T C 0.930156 9.6290e-06
13:36459883 T G 0.065890 1.0869e-04
13:36460083 G A 0.249471 9.4100e-06
13:36461153 T C 0.327549 -8.7330e-06
13:36461168 C T 0.228126 -1.2344e-05
13:36461484 C T 0.057136 -2.4616e-05
13:36461822 G T 0.377210 2.3124e-05
13:36462805 C T 1.777427 -4.2171e-05
13:36466378 C T 0.129963 -6.1291e-05
13:36467044 C T 0.302543 -5.2775e-05
13:36470871 A G 0.799866 5.4628e-06
13:36473366 G A 0.350306 3.2689e-06
13:36476290 C T 0.041488 -9.8704e-07
13:36476447 G A 0.468305 1.7148e-05
13:36477625 C T 0.045828 4.6776e-06
13:36480514 C T 0.137347 8.2111e-06
13:36481040 T C 0.033312 -1.4559e-06
13:36485898 T G 0.047869 1.6047e-05
13:36486305 C T 1.482771 -2.1132e-05
13:36487286 T C 0.347307 -7.4933e-06
13:36487394 C T 0.089043 3.8771e-06
13:36488904 C T 0.112390 4.1416e-05
13:36492816 T C 1.966000 1.4633e-05
13:36493474 A G 1.389746 9.1664e-06
13:36496849 C T 0.051563 -5.9810e-06
13:36499480 C A 0.312041 8.2241e-06
13:36500080 A C 0.143881 1.0845e-05
13:36502690 A G 1.314355 -4.5912e-06
13:36511731 T G 0.062281 3.0307e-06
13:36515114 T C 0.035461 1.4332e-05
13:36516021 T C 0.276294 9.1153e-06
13:36516214 G A 0.076235 4.1048e-05
13:36519394 A C 0.417913 1.5949e-05
13:36521888 T G 1.745063 -5.4636e-06
13:36531548 C T 0.385750 9.5161e-06
13:36553385 C A 0.215305 -1.5023e-05
13:36555495 A G 0.068474 6.2390e-06
13:36560020 A G 0.378161 -1.6462e-05
13:36564562 C A 0.900587 -1.5981e-06
13:36570430 T C 0.034984 -1.4197e-05
13:36572509 G A 0.065855 1.9957e-05
13:36573759 A G 0.099355 -3.7658e-05
13:36578286 A G 0.027593 -5.5553e-06
13:36579021 A C 0.070048 2.9024e-06
13:36581020 A G 0.360267 -4.7542e-05
13:36581177 T C 0.363529 -4.7792e-06
13:36582061 G T 0.187622 1.4556e-05
13:36607493 T G 0.102166 -4.3977e-06
13:36615408 T G 0.755943 -3.0617e-05
13:36622934 T C 0.038483 2.9428e-05
13:36642163 G C 0.074320 1.1237e-05
13:36643998 G T 0.034893 -3.3685e-06
13:36646988 A G 0.063680 -3.8565e-05
13:36648004 T G 0.407747 4.4539e-05
13:36649606 A G 0.020205 -1.5718e-05
13:36652617 C T 0.468408 -2.8407e-05
13:36663302 G T 0.386130 -2.5596e-05
13:36666268 G A 0.081386 2.3159e-05
13:36667485 T C 1.065212 3.9299e-05
13:36681044 T C 0.075732 1.3182e-05
13:36682888 T C 1.069393 3.6856e-05
13:36685922 G A 0.073881 1.1868e-05
13:36707106 C T 0.112004 -9.3458e-05
13:36712926 T C 0.602597 -5.4167e-05
13:36714069 C T 0.866035 -5.6673e-05
13:36715022 G A 0.263766 -6.6677e-06
13:36734337 C T 0.205496 5.6454e-05
13:36736953 C T 0.295357 1.7759e-05
13:36737579 C T 0.087209 1.1651e-05
13:36741137 C T 0.069665 -4.8822e-06
13:36744153 A G 0.025330 -1.6925e-05
13:36744463 G A 0.229444 5.9276e-06
13:36744720 T C 0.042959 -2.8587e-05
13:36744910 T C 0.432802 2.0394e-06
13:36763345 A G 1.540985 7.1103e-06
13:36770598 C A 0.104720 -4.6728e-06
13:36771017 T C 0.455269 -9.1211e-06
13:36775465 C T 0.222595 2.4084e-05
13:36776428 G A 0.355434 -1.8762e-05
13:36782790 G A 0.031949 1.4519e-06
13:36785135 C T 0.051300 -2.8583e-06
13:36786386 T C 0.041858 -2.6774e-05
13:36791370 G C 1.652421 -3.5272e-05
13:36825152 C A 0.035071 3.3254e-06
13:36828237 C T 0.977172 -2.0657e-05
13:36834846 G A 0.029904 4.9385e-06
13:36838074 A C 0.539190 1.9200e-06
13:36841426 G A 0.031037 -7.6603e-06
13:36868351 A C 0.044484 -1.9350e-06
13:36869575 C T 0.556799 3.8202e-06
13:36871144 G A 0.035425 3.7115e-05
13:36898619 A G 0.550554 4.5610e-08
13:36927322 T C 0.030981 -1.8972e-06
13:36928455 C T 0.864169 -2.6177e-05
13:36932762 A G 0.212692 1.3210e-05
13:36933654 G T 0.042365 -7.1552e-06
13:36939688 T C 0.935340 2.0367e-05
13:36940740 C T 0.459576 -2.9675e-05
13:36940929 T C 0.021254 1.1814e-06
13:36949516 A G 0.041212 2.1795e-06
13:36952085 G A 0.376616 1.4692e-05
13:36952383 C T 0.034847 8.6379e-06
13:36964017 A G 0.105204 -1.1094e-05
13:36972607 C A 0.793484 5.2559e-07
13:36981774 T C 0.518121 -5.3604e-05
13:36996075 A G 0.042400 1.7647e-05
13:37002538 C A 0.089169 3.0534e-06
13:37007370 C G 0.041024 -8.0441e-05
13:37010405 G A 0.517657 -4.3802e-05
13:37017724 C T 0.044491 2.6385e-06
13:37021804 T C 0.243635 2.3742e-05
13:37025341 T C 1.336485 1.1689e-05
13:37025757 T C 0.046727 -1.9442e-05
13:37029009 C A 0.107593 1.4505e-05
13:37033415 G A 0.429377 -4.4422e-06
13:37050889 T A 0.084236 3.1017e-05
13:37055511 G T 1.433659 4.5215e-06
13:37058604 C T 0.051060 3.8848e-06
13:37068104 T G 1.142138 3.3241e-06
13:37070827 A C 0.281708 -2.3903e-05
13:37081060 A G 0.118443 -2.7485e-05
13:37083802 G A 0.360426 1.1405e-05
13:37085051 G T 0.249510 1.2031e-05
13:37085673 T C 0.076326 -2.1883e-05
13:37087120 A G 0.030673 -1.3238e-06
13:37090049 T C 0.105519 -1.1254e-05
13:37096286 A C 0.392888 1.7190e-06
13:37104066 T C 0.572872 -3.9178e-06
13:37104309 G A 0.072687 -7.4326e-06
13:37105728 A G 0.034406 -3.9525e-05
13:37111261 C A 0.236984 7.2968e-06
13:37116246 A G 0.068516 4.0770e-05
13:37117194 T C 0.060583 -1.1171e-05
13:37118081 A G 0.075037 6.2947e-06
13:37120111 C T 0.071493 5.3235e-05
13:37123191 A G 0.051414 3.3751e-05
13:37125163 T A 0.117379 3.0881e-06
13:37129895 A G 0.828069 3.8442e-06
13:37130549 T C 0.032728 2.2645e-05
13:37138559 T C 0.055598 1.6148e-05
13:37139326 A G 1.849056 -9.5683e-06
13:37147931 C T 0.418195 -3.4172e-05
13:37150089 G C 0.049820 1.1639e-05
13:37156868 G A 0.318140 -1.5112e-05
13:37165055 G A 0.069600 -6.9651e-06
13:37174560 C T 1.699855 -7.6321e-06
13:37176238 C T 0.025804 6.2450e-06
13:37183796 C T 0.146221 2.5806e-05
13:37186431 G A 0.168303 -1.3216e-07
13:37187203 G T 0.298162 6.9554e-06
13:37198674 T C 0.072320 -7.9510e-06
13:37199361 C T 1.517982 -8.3537e-06
13:37204783 T C 1.097164 -1.2028e-05
13:37214077 G A 0.316436 1.5745e-05
13:37215566 C T 0.356781 -4.5436e-06
13:37215706 G C 1.892476 1.2671e-05
13:37221311 G T 0.042342 1.5512e-05
13:37224781 C T 0.773571 -8.6697e-06
13:37227227 C T 0.189206 4.3347e-07
13:37227612 C T 0.046503 -8.9747e-06
13:37228136 C T 0.063397 3.6340e-06
13:37230629 A G 0.313832 8.0691e-06
13:37233297 A G 0.084758 -2.3384e-05
13:37237426 C T 0.514363 1.6405e-05
13:37240257 A G 1.705445 -8.7260e-06
13:37243896 T C 0.358894 -1.7914e-05
13:37246675 T C 1.956123 -1.6624e-05
13:37247425 C A 0.558360 9.1548e-06
13:37247610 G C 0.037402 3.3730e-05
13:37247719 G C 0.049567 2.0459e-05
13:37250266 A G 0.118927 -1.2136e-05
13:37251254 G A 0.983719 5.1329e-06
13:37251413 G C 0.596395 5.2128e-07
13:37257010 G A 0.296607 -1.2142e-05
13:37257743 G A 0.324602 -4.0941e-06
13:37257809 G A 1.736848 -2.6028e-05
13:37266476 G A 0.041754 -6.3615e-06
13:37266899 A G 0.056805 6.9519e-06
13:37269043 A T 0.037846 3.1002e-05
13:37272398 A G 1.194266 3.9907e-05
13:37272607 C T 0.080019 1.6705e-05
13:37273210 G A 0.023918 -2.8442e-05
13:37274241 T C 1.798564 -1.7985e-06
13:37275132 G T 0.069704 1.7429e-05
13:37278624 T A 0.081902 2.4192e-05
13:37283837 T C 0.034883 6.1171e-06
13:37288313 C T 0.055247 4.2765e-05
13:37288314 G A 1.151230 -4.7636e-05
13:37293677 C T 0.845194 4.7868e-05
13:37295845 T G 0.041933 8.7860e-06
13:37303638 T C 0.064079 1.3313e-05
13:37308915 A G 0.276126 1.1284e-05
13:37311442 G A 0.072096 -1.2337e-05
13:37315031 A G 0.452335 2.5375e-05
13:37315560 A G 0.069642 -1.3710e-06
13:37317121 A G 0.036279 -1.5909e-05
13:37329006 A G 0.046990 -1.6163e-05
13:37330830 A G 0.133809 -1.2356e-05
13:37330948 A G 0.079416 1.6372e-05
13:37332213 C T 0.181153 7.8996e-05
13:37333087 G T 0.212705 2.9819e-05
13:37339677 G A 0.132615 -2.0002e-05
13:37340240 C T 0.231035 1.5974e-05
13:37347329 T C 0.036194 -5.6732e-06
13:37347945 A G 0.135328 -7.3056e-06
13:37347977 T C 0.561924 -4.9501e-06
13:37351576 G C 0.051716 -4.0042e-05
13:37356919 A G 0.337397 -2.1878e-05
13:37359035 T C 0.102698 6.1043e-05
13:37363686 C T 0.371209 7.9302e-06
13:37377469 A T 0.439326 1.1880e-05
13:37379675 G A 0.192117 1.5390e-05
13:37383097 G A 0.687284 -1.2185e-05
13:37385033 C T 0.021335 -2.0867e-05
13:37386100 A G 0.942481 1.1358e-06
13:37386998 T C 1.347871 1.9920e-05
13:37393904 C T 0.033270 -4.5118e-05
13:37397462 C T 0.033523 -6.9712e-05
13:37404133 A G 0.317111 1.7145e-05
13:37404660 G A 1.864519 2.1343e-05
13:37405624 T C 1.833408 1.1781e-05
13:37411191 T G 0.073732 9.9278e-06
13:37419908 G A 0.042241 -9.7388e-06
13:37430403 A G 0.030670 2.0238e-05
13:37432485 C A 0.130440 -2.3159e-05
13:37438997 C A 0.320996 1.4816e-05
13:37440069 T C 0.027456 4.0586e-05
13:37443289 T C 0.122150 -2.8167e-05
13:37444368 T C 0.057305 -1.3678e-05
13:37447258 C T 0.090192 -1.9820e-05
13:37448179 A G 0.120634 1.4179e-05
13:37454500 C T 0.077374 5.7629e-05
13:37456241 T G 1.044685 1.1369e-06
13:37457290 C T 0.413220 2.5167e-06
13:37462010 G A 0.477078 -8.9712e-06
13:37473627 A G 0.029602 -7.6236e-06
13:37488131 A G 0.988130 2.9947e-05
13:37489555 T C 0.426287 -1.6112e-06
13:37496261 T C 1.933561 -3.6139e-06
13:37498659 T C 0.056059 5.8384e-06
13:37502597 C G 1.232339 -4.6493e-05
13:37523811 T G 0.020932 6.5316e-05
13:37524255 C A 0.923941 -5.5274e-05
13:37525174 G A 0.042046 1.5969e-05
13:37527667 C T 0.771513 3.1060e-05
13:37528831 G C 0.084619 3.0269e-05
13:37562903 T C 0.021442 -1.0349e-05
13:37563202 T C 0.045860 1.1103e-05
13:37564693 C T 0.133215 -8.0483e-08
13:37583812 G A 0.058548 3.3763e-06
13:37583831 A G 0.772701 3.5498e-05
13:37592604 T C 1.744937 -1.6451e-05
13:37600769 G T 0.037898 5.2974e-05
13:37611969 G A 1.790443 3.4075e-06
13:37624289 G A 0.046779 -5.7853e-06
13:37647092 A G 1.790855 2.1269e-06
13:37659969 A G 0.030423 1.0306e-05
13:37662356 T C 0.812862 4.6354e-05
13:37668379 A G 0.083999 1.3613e-06
13:37670423 C T 0.216594 1.5173e-06
13:37671585 A G 0.115032 -3.2385e-06
13:37671976 T C 0.075397 -4.5071e-05
13:37679268 T G 0.957967 4.1485e-05
13:37679844 C T 0.051135 7.3403e-06
13:37681847 C T 0.160253 -9.5731e-07
13:37687937 A G 0.753028 2.8541e-05
13:37709913 C T 0.049427 7.3655e-06
13:37710837 G A 0.075595 2.7377e-06
13:37715772 A G 0.032066 -9.7737e-06
13:37721199 A G 0.035552 1.3132e-05
13:37723396 G A 0.204195 5.8702e-06
13:37744850 C T 1.968837 -7.3672e-07
13:37748258 C T 1.154982 -5.2687e-05
13:37751622 G A 1.968937 4.2184e-06
13:37760611 A G 0.046432 2.3745e-05
13:37764559 A C 0.343217 -2.2439e-05
13:37773552 A G 1.963695 6.9971e-06
13:37777740 T C 0.041988 2.7764e-05
13:37778889 C T 0.572934 1.0539e-05
13:37795256 A G 0.051859 -6.8125e-06
13:37803027 G A 0.451829 3.1622e-05
13:37810379 T C 0.043007 1.4620e-05
13:37820830 A G 0.037480 -1.5633e-05
13:37821025 A G 1.114201 -3.0567e-06
13:37821053 G A 0.045175 1.8108e-05
13:37821465 G A 1.849666 3.0752e-05
13:37839060 T C 0.112117 7.1734e-06
13:37839251 C T 0.043809 2.0915e-05
13:37841344 A G 0.183493 -1.9803e-05
13:37846262 T C 0.749075 2.2267e-05
13:37846508 A G 0.098598 -1.9681e-05
13:37859227 A G 1.974614 -2.1954e-05
13:37879168 T C 1.192445 -5.7325e-05
13:37880003 A G 0.044370 -2.1150e-06
13:37882220 G A 0.605385 5.1787e-05
13:37888488 G A 0.192043 -2.4017e-07
13:37897575 A G 1.755735 -1.3926e-05
13:37900773 G A 0.289398 -3.0517e-05
13:37901134 G A 0.252665 6.4363e-07
13:37905749 G T 0.034545 -3.4474e-05
13:37907452 G T 0.864003 -4.2041e-05
13:37915923 T G 0.045935 -1.0762e-05
13:37916133 T C 0.192487 -1.2377e-05
13:37919693 A G 0.032215 -1.5798e-05
13:37923280 G A 0.635286 6.2526e-05
13:37936675 T C 0.259737 2.0860e-05
13:37942699 T C 0.084632 3.1969e-05
13:37942995 C T 1.298622 -7.9323e-05
13:37945499 T C 1.215630 4.3788e-05
13:37950376 A C 0.255375 -2.6873e-05
13:37954091 G A 0.650230 -2.6612e-05
13:37960839 T C 0.952858 2.5832e-05
13:37965814 T G 1.885640 1.6021e-05
13:37969634 T C 0.077871 1.0709e-05
13:37980205 A C 0.257585 3.7573e-05
13:37985832 A G 1.155968 1.7984e-05
13:37994827 T C 0.053459 7.2443e-06
13:37997401 T C 0.411236 6.6939e-05
13:38002795 G A 1.891336 4.4002e-06
13:38003608 T C 0.277291 6.8762e-05
13:38008415 C T 0.247283 -3.6721e-05
13:38032674 A G 0.043867 9.8794e-06
13:38035189 T C 0.211115 4.6926e-05
13:38035558 G A 0.174028 -4.6065e-05
13:38053631 A G 1.032465 -4.9533e-05
13:38055006 A G 0.040378 -3.0213e-05
13:38055998 C A 0.248406 -5.9969e-06
13:38058682 A C 0.023805 1.3678e-05
13:38062068 C T 0.144514 4.5330e-05
13:38062763 C T 0.081113 4.4119e-05
13:38067143 C T 0.525204 1.5325e-05
13:38067676 G A 0.061437 -2.2176e-05
13:38068250 G T 0.582201 -5.9623e-05
13:38068957 T C 0.060359 1.5772e-05
13:38069542 G A 0.674538 1.3936e-05
13:38070664 A C 0.028631 2.0855e-05
13:38089156 C T 1.549486 1.9363e-05
13:38093541 T G 1.499734 2.1393e-07
13:38108472 C T 0.193802 9.0670e-06
13:38112779 T C 0.114565 3.1049e-05
13:38114227 T C 0.231470 2.9985e-05
13:38114612 T C 0.136825 -1.6958e-05
13:38116990 C T 1.357372 -2.8813e-05
13:38120993 A G 0.056776 -1.4169e-05
13:38133517 T C 0.051761 -3.9118e-05
13:38138689 T C 0.106333 -3.2567e-05
13:38139836 C T 0.109621 -3.8694e-05
13:38150195 T C 0.052978 3.0223e-05
13:38151594 A G 0.047759 2.5758e-05
13:38156778 G A 0.028326 -2.5529e-05
13:38175526 T C 0.084625 6.4975e-06
13:38177484 T C 0.101711 5.0065e-06
13:38179244 G A 1.631998 3.5716e-05
13:38196047 T C 0.049460 3.6562e-05
13:38196579 G T 0.723871 3.4071e-05
13:38205091 T C 0.258150 2.3176e-05
13:38209329 A G 0.034844 7.2272e-06
13:38211105 C T 0.132702 8.7375e-08
13:38221299 G A 0.048389 -1.3752e-05
13:38224053 C T 0.500227 -1.8385e-05
13:38237564 G A 0.038895 5.0650e-06
13:38242481 T G 0.370904 -3.0730e-05
13:38243291 G A 0.060135 1.6447e-05
13:38255513 C T 1.260367 -4.0001e-05
13:38267922 G A 1.812161 1.2645e-05
13:38268346 T C 0.084606 5.0970e-06
13:38278931 G A 0.216964 -1.3765e-05
13:38290340 C A 0.944461 1.5014e-05
13:38290705 G C 0.442815 -2.2182e-05
13:38290910 T C 0.030310 -5.0999e-06
13:38291011 A G 0.130940 -2.7615e-06
13:38291121 C A 0.184889 -2.2895e-05
13:38297083 C T 0.207564 1.5177e-05
13:38297150 A G 0.164038 -4.0165e-05
13:38314640 A G 0.980009 -7.1363e-06
13:38314854 A G 0.093996 -3.1577e-05
13:38320021 T C 0.063027 -1.6343e-05
13:38322177 A G 0.995345 3.4575e-06
13:38323633 T C 0.043092 -1.3438e-05
13:38326635 C T 0.125549 8.0801e-07
13:38326715 T C 0.055474 -2.3242e-08
13:38332015 C T 1.333995 7.1495e-06
13:38343786 T G 0.093506 6.0081e-06
13:38344127 C T 0.037944 4.0800e-05
13:38345556 A C 0.183912 2.1809e-05
13:38350193 A G 0.943841 1.8002e-05
13:38351716 A G 0.483342 -3.4379e-05
13:38354641 C T 0.175180 -3.2444e-05
13:38354853 C T 0.029777 -3.4308e-05
13:38356712 C T 0.084499 1.9593e-05
13:38361816 T C 0.046253 -2.6602e-05
13:38363047 G A 1.387065 -6.4685e-06
13:38363539 A G 1.977795 6.7473e-06
13:38367158 A G 1.115425 6.1001e-05
13:38368012 T G 1.130709 5.2283e-05
13:38369676 T C 0.049599 2.2222e-05
13:38385090 G A 0.062037 2.3121e-05
13:38385822 T G 0.215546 -2.0948e-05
13:38393818 G A 0.560979 3.2834e-05
13:38407819 T C 0.998857 4.1459e-05
13:38407945 T C 0.037583 -7.1348e-06
13:38413011 T C 0.397091 2.6345e-05
13:38413311 G A 0.048600 2.1703e-05
13:38424084 G A 0.554079 2.4367e-05
13:38433388 T C 0.022685 -5.1420e-06
13:38438908 G A 0.037428 -5.7622e-06
13:38445196 G T 0.633455 1.1900e-05
13:38449283 C G 0.024061 5.6560e-06
13:38449895 G A 0.201592 1.5883e-05
13:38459100 C T 0.931935 1.9232e-05
13:38461239 C G 0.034967 2.0779e-05
13:38463552 C T 0.478337 1.5114e-05
13:38463826 C T 0.026996 3.4648e-06
13:38466226 G A 0.156842 -2.4310e-05
13:38469030 A G 0.029518 4.7022e-06
13:38479679 T G 0.046649 3.6141e-06
13:38482765 G C 0.340218 -4.2466e-06
13:38494024 C T 0.779427 2.1224e-05
13:38503629 A G 0.064261 9.8005e-07
13:38510356 G A 0.029173 -1.6142e-05
13:38511675 A G 0.299872 8.9810e-06
13:38516603 T C 0.060148 2.7515e-05
13:38516824 T G 0.040368 6.9072e-06
13:38520440 A C 0.027245 1.3079e-06
13:38531581 A T 0.448330 -1.1173e-05
13:38533329 A G 0.341036 -9.8578e-06
13:38533692 T C 0.068328 1.3940e-05
13:38538467 C A 0.031647 -3.1207e-06
13:38540370 G T 0.404634 -6.4243e-06
13:38549223 A G 0.847933 -1.8190e-05
13:38553210 T C 0.029102 3.4840e-05
13:38566326 G T 0.040557 4.2821e-05
13:38567889 C T 0.651856 2.0391e-05
13:38571057 G C 0.112565 -3.1823e-05
13:38573313 C T 0.841545 4.2529e-05
13:38577232 T C 0.038252 3.6965e-05
13:38592616 A G 0.070642 -1.2812e-06
13:38594703 T G 0.046438 1.1049e-06
13:38622619 T G 0.085125 5.6462e-05
13:38627152 G A 1.032536 9.1367e-06
13:38628836 G A 0.105411 -3.6292e-05
13:38629421 C T 0.137188 -1.0350e-05
13:38636966 T G 0.224192 -5.4119e-05
13:38647866 G C 0.053076 5.2879e-05
13:38650598 T C 0.027654 -4.9988e-06
13:38657306 T C 0.083548 -2.8039e-06
13:38669677 G T 1.530589 -3.8463e-06
13:38673417 C T 0.040566 3.1442e-05
13:38676614 C T 0.724848 -8.4583e-06
13:38679113 C T 0.158624 9.0096e-05
13:38684948 A T 0.095788 -8.6072e-06
13:38694917 C T 0.176755 -6.5770e-07
13:38700773 A G 0.089978 3.2972e-05
13:38707455 T G 0.057062 3.5704e-05
13:38718163 A G 0.047340 -5.4111e-06
13:38730752 T C 0.417673 -1.3424e-05
13:38731222 T C 0.065498 2.5983e-05
13:38747138 T C 1.461164 -3.5124e-06
13:38747904 A C 1.868210 -2.9165e-05
13:38756518 G C 0.596346 1.5387e-05
13:38756631 T G 0.039313 -1.3687e-05
13:38765396 G A 0.169052 -1.7858e-05
13:38766832 G A 0.180517 -9.9974e-07
13:38767459 A G 0.129447 -7.0729e-05
13:38768489 T G 0.089718 1.1890e-05
13:38770991 A G 0.414339 -1.0308e-05
13:38772394 C A 0.524915 1.2227e-04
13:38772605 A G 0.032997 2.1692e-06
13:38779704 G T 0.039138 3.2406e-05
13:38787101 A G 1.459836 4.2545e-05
13:38796174 C T 0.370057 -7.3901e-06
13:38821307 T C 0.918643 -5.5040e-05
13:38822878 T C 0.073450 -1.3845e-05
13:38826537 T C 1.498033 3.3881e-05
13:38826809 C A 0.302040 -2.6116e-05
13:38829622 T C 0.772052 5.6106e-05
13:38833322 T C 0.303433 -2.7974e-06
13:38834993 G T 1.065683 -6.9348e-06
13:38857504 C A 1.840055 6.1563e-05
13:38858955 T C 0.407345 1.8179e-05
13:38859334 G A 1.346888 5.3780e-05
13:38871715 C T 0.096346 8.5310e-05
13:38873926 C A 0.501814 -8.3400e-06
13:38875984 T C 1.369349 5.0675e-05
13:38877306 T C 0.226520 1.5205e-05
13:38877504 T C 0.755197 -9.6857e-06
13:38881428 G A 1.956568 -2.7332e-05
13:38884919 T C 0.089887 3.6356e-05
13:38901771 T C 0.049031 3.1041e-05
13:38910766 C T 1.951787 -3.4391e-05
13:38911736 A G 1.949180 -4.0052e-05
13:38924871 C A 0.058870 2.1464e-05
13:38924984 A G 1.949437 -3.6287e-05
13:38925192 G T 0.030004 1.1284e-05
13:38935638 C T 0.042874 -1.9820e-05
13:38944985 G T 1.949083 -4.0028e-05
13:38967904 T C 0.021007 -1.4855e-06
13:38969457 C T 0.346378 1.6935e-05
13:38970890 A C 0.044731 -2.8484e-05
13:38982295 C A 0.038343 -2.1230e-05
13:38994023 C T 0.032896 3.6206e-05
13:38996134 G A 0.039495 1.1302e-05
13:39000963 G T 0.756521 1.8204e-05
13:39002924 C T 0.402463 2.1478e-06
13:39006677 G T 0.051002 3.4282e-05
13:39009467 A C 0.050184 -2.0968e-05
13:39017673 G A 0.086657 2.1703e-05
13:39045196 T C 0.075793 5.5902e-05
13:39062896 C A 0.032397 -2.2586e-05
13:39066211 A G 0.039164 -1.5426e-05
13:39077149 G A 0.050966 9.8995e-06
13:39079803 G A 0.336245 -5.0910e-06
13:39080038 A C 1.246446 -9.6117e-06
13:39081259 G C 0.045867 -7.1964e-06
13:39085339 T C 0.090111 3.5393e-05
13:39085520 A G 0.031024 -1.1434e-05
13:39087714 C T 0.376762 2.1664e-06
13:39093261 T C 0.135870 -6.2051e-06
13:39094013 A C 0.039252 3.9095e-05
13:39098600 C T 0.179747 2.1721e-05
13:39100824 C T 0.084492 3.8165e-05
13:39101416 T C 0.029277 3.5096e-05
13:39101573 G A 1.959979 -3.1470e-05
13:39102184 T G 1.594233 -2.2086e-05
13:39110940 C T 0.035961 1.1003e-05
13:39121060 T C 0.059207 -9.7768e-06
13:39151866 A G 0.385114 -1.3794e-05
13:39153497 C T 0.064387 1.0123e-05
13:39162973 T C 0.284484 -2.6186e-06
13:39168545 C T 0.036350 -1.0686e-05
13:39178152 G A 0.080295 1.3517e-05
13:39180664 A G 0.027525 1.1391e-05
13:39187462 T G 0.378353 1.4632e-05
13:39187615 A G 1.363318 -2.3098e-05
13:39189009 C G 0.154008 -2.6230e-06
13:39196090 A G 1.534172 -2.2011e-05
13:39197031 G A 1.844285 8.8033e-06
13:39203738 C G 0.215451 9.7952e-06
13:39204036 T C 0.213770 4.2800e-05
13:39221310 C T 0.208077 3.6200e-05
13:39228581 A G 0.047545 -3.0396e-05
13:39230678 G T 0.067578 -1.7795e-05
13:39239090 T C 0.508877 2.3739e-06
13:39239311 A G 0.035714 -2.2689e-05
13:39264690 C T 0.525558 1.8535e-07
13:39266484 A G 0.090604 1.2381e-05
13:39271703 T C 0.038398 1.1016e-05
13:39279405 C T 0.491243 -3.8968e-06
13:39279459 G A 0.121154 5.1322e-06
13:39287141 T C 0.047632 -5.8494e-05
13:39291070 A G 0.266190 -8.0587e-07
13:39291527 T C 1.742775 -5.3860e-05
13:39292686 A C 0.038788 -3.2534e-05
13:39300367 A G 0.102334 -2.6097e-06
13:39302124 G A 0.080785 2.5474e-05
13:39306409 C G 0.157903 1.4783e-06
13:39321442 G A 1.440082 7.6439e-06
13:39328541 G A 0.203848 -5.6448e-06
13:39328816 T C 0.056169 5.7763e-06
13:39331325 A T 0.065897 8.4723e-06
13:39331678 A G 0.105298 -1.8052e-05
13:39338062 G A 0.814670 -7.0531e-06
13:39342969 A G 0.072476 3.2523e-05
13:39343386 C T 0.593561 -1.1236e-06
13:39343822 T C 0.231573 3.2133e-05
13:39344057 A G 0.110933 -1.7168e-05
13:39345787 C A 1.822431 1.2185e-05
13:39350890 G A 0.347294 2.5320e-05
13:39354487 A G 1.897260 -2.0433e-05
13:39354602 G A 0.133705 -2.0812e-06
13:39355421 G A 1.962777 -1.9890e-05
13:39355842 G T 0.268345 -8.8956e-05
13:39359725 C G 0.068880 -7.7403e-06
13:39367717 C T 1.272312 -4.3685e-05
13:39372448 A C 0.030498 9.4738e-06
13:39373730 T C 0.591130 -2.8263e-05
13:39374409 G T 1.115045 -4.2109e-06
13:39377730 G A 0.068575 1.9156e-05
13:39391722 G A 1.004005 -1.2605e-05
13:39396517 T C 0.105239 6.4282e-06
13:39396590 T C 0.334469 6.1393e-05
13:39397168 G A 0.054682 -3.6569e-06
13:39402937 G A 0.092321 -2.2950e-05
13:39403222 A G 0.061233 -1.6759e-05
13:39415865 A G 0.278281 -4.9882e-06
13:39419964 A G 0.325822 1.2643e-06
13:39422624 T C 0.237254 -1.1580e-05
13:39423286 C G 0.054592 8.5708e-06
13:39426038 G A 0.049181 -1.8073e-05
13:39430314 T C 1.387428 1.3887e-05
13:39431275 A G 0.039083 1.1682e-05
13:39433372 T C 0.043864 -2.9589e-05
13:39434185 T A 0.096047 -1.5190e-05
13:39442548 C A 0.756320 2.6807e-07
13:39445151 C A 0.069126 -2.9909e-05
13:39446869 A G 0.276096 -1.1628e-05
13:39447665 T G 1.374591 1.0395e-05
13:39453783 G A 0.388126 1.7576e-06
13:39462150 A G 0.231145 1.4632e-05
13:39463359 C T 0.086268 2.8492e-05
13:39465070 C T 0.987922 1.1030e-05
13:39468352 G A 1.735881 -2.8660e-05
13:39475608 C T 0.050057 -2.0121e-06
13:39480446 C T 0.741035 -1.8115e-05
13:39482110 G T 0.100049 2.4996e-06
13:39497572 A G 0.079078 4.2683e-07
13:39498265 A C 0.719090 -1.3923e-05
13:39502514 T C 0.060957 -2.9599e-06
13:39506406 A G 0.041287 2.2352e-05
13:39511557 T C 0.761974 -2.0749e-05
13:39511615 G A 0.050512 2.7181e-05
13:39516627 T G 0.374211 8.3986e-06
13:39520009 T C 0.093191 -2.3347e-06
13:39521728 T C 0.046727 -1.1819e-05
13:39526592 T A 0.957918 2.3653e-06
13:39531800 G A 0.457541 -9.3359e-06
13:39534217 A G 0.728399 2.0799e-05
13:39536641 A G 0.071697 1.5389e-05
13:39544533 A G 0.060846 -3.3066e-05
13:39570533 A G 0.030378 -1.6627e-05
13:39571813 A G 0.068263 -1.5989e-06
13:39574806 A G 0.281384 -1.3679e-05
13:39584728 G C 0.039190 2.0004e-05
13:39585591 A C 0.021643 1.7056e-06
13:39587677 G A 0.294747 -2.2811e-05
13:39587813 C T 0.041280 8.2572e-06
13:39591039 C T 0.037457 2.1988e-05
13:39591124 T C 0.079208 -2.8589e-05
13:39594944 C T 0.022610 3.4721e-05
13:39606402 A C 0.130898 2.2455e-05
13:39613187 G A 0.305062 -1.3225e-05
13:39618302 G T 0.038346 1.5071e-05
13:39622075 C T 1.334878 5.0905e-07
13:39646095 C G 0.027005 1.8377e-06
13:39647492 T C 0.067731 -1.5442e-05
13:39650986 G A 0.043212 -4.3565e-05
13:39664263 G A 0.201988 -1.8898e-06
13:39664826 A G 0.039784 1.3351e-05
13:39667800 G A 0.058324 -2.4583e-05
13:39679744 G A 0.117574 9.1477e-06
13:39687105 T C 0.042459 6.2468e-06
13:39691372 G T 1.501873 -2.7998e-05
13:39709307 T C 0.315666 2.1076e-05
13:39711445 G A 0.064060 -5.1481e-06
13:39717084 A C 0.148467 -1.7600e-05
13:39719972 A C 0.187807 2.6385e-05
13:39726574 C T 1.924077 -3.3846e-05
13:39733636 T C 0.067503 2.4643e-05
13:39734304 A C 0.063196 1.7472e-05
13:39734410 G T 1.950891 3.8652e-05
13:39737161 T C 0.045604 1.6808e-05
13:39744652 A G 0.028735 -6.3831e-06
13:39746209 A G 0.400438 2.7019e-05
13:39752675 T G 1.242444 1.9760e-06
13:39756289 A C 0.079578 -4.6226e-05
13:39767722 G A 0.212180 -9.6769e-06
13:39768834 A G 0.135903 2.6331e-05
13:39771577 G A 0.034266 -1.2117e-05
13:39778997 G A 0.195184 7.6878e-06
13:39779580 T C 0.059736 -2.7773e-05
13:39779744 T C 0.513892 5.1131e-06
13:39779881 T C 0.369966 -9.8508e-06
13:39787406 C T 0.763064 1.3979e-06
13:39791626 T C 0.049080 -5.8387e-06
13:39794662 T C 0.118557 -4.1287e-05
13:39802633 T C 0.047107 4.1884e-06
13:39806412 A G 0.110319 8.3294e-06
13:39809539 A G 0.035961 1.2804e-05
13:39809786 G A 0.484082 -1.2516e-05
13:39821054 G A 0.074054 -1.6716e-05
13:39824254 C T 0.124903 6.9594e-06
13:39831135 A G 0.761211 -2.1132e-05
13:39831681 G A 1.941507 -2.9022e-05
13:39836324 G T 1.964653 1.2948e-05
13:39836908 T C 1.713546 -1.8058e-06
13:39839941 C T 1.249153 -1.7768e-05
13:39842263 T C 1.411227 -4.7063e-05
13:39848408 G A 0.023672 3.9317e-05
13:39858820 C T 0.072791 4.4398e-05
13:39865190 A G 0.120164 1.9427e-05
13:39867151 T C 1.350773 -1.9118e-05
13:39867231 A G 0.148156 2.2159e-05
13:39872320 T C 0.042988 -1.7844e-05
13:39872875 G T 0.200170 9.5850e-06
13:39876915 G A 0.031932 -4.8774e-06
13:39882352 C T 0.157718 1.4884e-05
13:39882677 T C 0.122056 4.6930e-06
13:39895766 T G 1.242126 -2.1435e-05
13:39900653 A G 0.375419 1.8991e-05
13:39918027 A C 0.071447 -8.5571e-06
13:39925227 G T 0.060726 -4.2657e-06
13:39926504 T G 0.117781 5.3521e-06
13:39938926 A C 0.032014 9.5461e-06
13:39941319 C T 0.046899 -1.7201e-05
13:39943962 T C 1.175476 -4.0243e-05
13:39950405 A G 0.042666 -1.5135e-06
13:39951039 T C 0.364435 -1.5503e-06
13:39952791 T C 0.363149 1.0484e-06
13:39955454 G A 0.295192 5.3255e-07
13:39957116 C T 0.158763 -1.0672e-05
13:39963357 C T 0.027463 3.0234e-06
13:39970158 A G 0.100705 1.8264e-05
13:39979645 T C 1.774623 1.1840e-05
13:39980289 A G 0.134247 -3.2794e-05
13:39982144 G A 0.496475 1.8507e-05
13:39984228 C T 0.198375 2.2756e-06
13:39987266 A G 0.073557 -2.1621e-05
13:39987772 C T 0.210755 -3.1064e-05
13:39990754 C T 0.078231 -1.3163e-05
13:40006415 C A 0.272698 6.0390e-05
13:40007199 C T 1.559340 -1.7775e-05
13:40017752 A G 1.148295 -4.0139e-06
13:40019913 C T 0.386915 -1.2353e-05
13:40023354 T C 0.035233 -2.3498e-06
13:40033131 C T 0.040589 6.2462e-06
13:40038474 G A 0.060499 2.7654e-05
13:40039652 T C 0.087754 -4.5501e-05
13:40039730 A G 0.022987 -9.1608e-06
13:40046268 T C 0.880304 -1.5306e-05
13:40051485 C A 0.212189 4.5583e-06
13:40054523 C T 0.061278 1.7959e-05
13:40060922 C T 0.027998 1.5734e-05
13:40060927 C T 0.184658 -1.2012e-05
13:40064894 T C 0.219639 3.1641e-05
13:40074743 C T 1.283117 3.4201e-06
13:40082531 A G 1.560077 1.2756e-05
13:40084333 C A 0.394913 9.8763e-06
13:40086325 G C 0.546607 -9.2435e-06
13:40088855 C A 1.952014 -1.2310e-05
13:40089798 C T 0.030777 1.0023e-05
13:40091737 A G 0.440394 1.1486e-06
13:40093623 T C 0.510494 -1.3109e-05
13:40095327 C T 1.707386 1.0124e-05
13:40109152 T C 0.046513 1.4223e-05
13:40110672 C T 1.875857 1.3454e-05
13:40118068 A C 0.885598 2.9605e-05
13:40119623 C T 0.161587 -1.2474e-05
13:40126959 C T 0.184395 7.0809e-06
13:40131499 T C 0.618635 -4.1866e-08
13:40138094 G A 0.096015 -2.7760e-05
13:40141968 T C 0.073408 -6.3259e-06
13:40146469 A C 0.903988 3.1734e-05
13:40151066 G T 1.636760 1.3592e-06
13:40179085 A G 0.040615 1.8302e-05
13:40179288 A G 1.029264 1.2507e-06
13:40187765 C T 1.194337 2.5037e-05
13:40189028 T C 0.079244 6.6389e-06
13:40191566 T C 0.467668 -7.4029e-06
13:40198104 T G 1.520147 1.7981e-05
13:40203367 C T 0.081282 1.6766e-05
13:40206416 T C 0.033033 1.7358e-05
13:40209972 T C 0.475799 -4.6988e-05
13:40215134 G A 0.039885 5.0562e-07
13:40215836 A T 0.743768 -5.5956e-06
13:40221955 G A 1.227445 2.6730e-05
13:40227787 T A 0.556727 -4.9719e-06
13:40232107 C G 0.202111 1.7629e-05
13:40239785 T G 1.320921 -1.7203e-05
13:40244741 T G 0.048856 1.7477e-05
13:40258254 T C 1.506193 -2.8127e-05
13:40263143 A G 0.043679 2.9761e-06
13:40272267 A G 0.187047 -1.6850e-05
13:40276823 T C 0.105486 2.5057e-05
13:40279621 C T 0.067572 -3.3664e-06
13:40287001 T C 0.056503 -3.2051e-06
13:40293428 C T 0.110780 2.8995e-05
13:40295440 G A 0.032880 1.3895e-05
13:40297108 A G 0.023714 2.8461e-05
13:40297684 T C 1.281199 -3.9712e-05
13:40297756 A G 0.027846 -2.8261e-06
13:40297797 C T 0.949115 2.6526e-06
13:40300685 A G 0.097709 -1.7779e-05
13:40303160 C T 0.783474 -2.0612e-05
13:40349078 T C 0.056471 -1.6222e-05
13:40350912 C T 1.297301 -3.3933e-07
13:40351443 T C 0.038619 3.8153e-06
13:40359952 A G 0.026272 3.4446e-06
13:40369003 A G 0.215260 9.2553e-06
13:40371633 C A 1.197771 4.2530e-06
13:40385457 A G 0.130099 -1.5580e-05
13:40387355 A G 1.740633 -2.1158e-05
13:40391121 T C 0.084921 -1.1256e-05
13:40393355 C T 0.733067 -5.2574e-06
13:40396137 A C 0.053436 3.1415e-05
13:40406781 A G 0.034156 -2.6863e-06
13:40413530 T C 0.096310 1.1120e-05
13:40428542 T C 0.055822 1.0031e-05
13:40429961 C T 0.896510 3.8916e-06
13:40437892 G A 0.062148 -2.8683e-05
13:40442913 A G 0.198560 -6.5438e-06
13:40443214 C G 0.030683 4.8492e-06
13:40453120 T C 0.211982 5.2097e-06
13:40453445 T C 0.083869 4.7547e-07
13:40455769 C T 0.475160 -6.0932e-06
13:40456270 G A 0.112523 -5.3430e-05
13:40456804 A G 0.146221 1.5015e-05
13:40457732 A G 0.990136 -4.2288e-05
13:40458385 T C 0.517261 2.7279e-05
13:40461929 G C 0.078831 8.4612e-06
13:40463751 A G 0.100351 2.1767e-05
13:40466966 A G 0.162265 -1.3467e-05
13:40467521 A C 0.461121 7.2996e-06
13:40472422 T C 0.046581 4.3935e-05
13:40474827 C T 0.758462 8.3599e-06
13:40480447 G A 0.854165 -3.5964e-05
13:40481397 A G 0.024444 3.5339e-06
13:40483175 A G 0.067088 1.3576e-05
13:40483874 A G 0.190306 -1.6840e-06
13:40489117 G A 0.045403 1.1910e-05
13:40492341 A G 0.064021 -1.0419e-05
13:40502985 C A 0.932114 -3.3086e-05
13:40503884 A G 0.112585 -5.3479e-06
13:40505510 T C 0.941737 1.6150e-05
13:40506189 A G 0.079091 -4.1086e-06
13:40528420 C A 0.759056 -3.6943e-05
13:40532075 A G 0.063313 1.6805e-05
13:40544566 C T 0.604733 -4.2293e-05
13:40546088 A G 0.036454 -5.5353e-06
13:40551433 G A 0.377675 1.0168e-05
13:40557333 T C 0.106995 -1.9198e-05
13:40562437 A G 0.165148 -2.7416e-06
13:40567355 A G 0.030777 -2.7390e-05
13:40568709 T C 0.184580 2.8115e-05
13:40569328 C A 0.147838 -2.2172e-06
13:40592268 A T 0.053456 -1.4336e-05
13:40612770 C T 0.046831 -3.5058e-05
13:40613808 C T 0.180659 -2.9464e-06
13:40616176 C T 0.023581 1.3447e-05
13:40616769 T C 0.052878 4.7826e-05
13:40621871 C A 0.227471 -8.1291e-06
13:40623900 T C 0.767424 -4.5174e-05
13:40624030 G A 0.068143 -7.5146e-06
13:40633540 G T 0.155621 -3.3018e-06
13:40641390 G A 0.029927 7.5075e-06
13:40644806 T C 0.081129 -3.0657e-06
13:40645059 C T 0.031553 2.0057e-06
13:40648584 G A 0.118664 -3.1791e-05
13:40649824 G A 0.038904 2.8819e-06
13:40651407 A G 0.026518 -1.8121e-05
13:40653589 C T 0.293634 -8.1135e-06
13:40654462 T C 0.130492 2.9630e-06
13:40656320 C G 0.026613 7.2546e-06
13:40659180 C T 0.698421 1.5831e-05
13:40663991 A C 0.074313 -8.2284e-06
13:40665192 T C 0.056068 2.9700e-05
13:40666199 C T 0.115701 -5.1147e-05
13:40666238 T C 0.031147 2.5523e-05
13:40667486 C T 1.804936 5.8862e-06
13:40667533 T C 0.187242 -2.6609e-05
13:40676601 C T 1.716393 5.3502e-07
13:40677763 A G 0.587037 3.6117e-06
13:40678236 A G 0.032351 1.5785e-05
13:40679099 G A 0.031452 2.2386e-05
13:40682737 T C 0.038375 3.0990e-05
13:40684304 A G 0.028300 8.7209e-06
13:40698288 G A 0.166018 2.4986e-05
13:40698850 T G 0.122238 1.2044e-05
13:40699795 C T 1.253768 -3.9159e-06
13:40702867 C T 1.245732 -1.3141e-07
13:40705939 G A 1.860968 -1.7273e-05
13:40707121 C G 0.639054 -6.0666e-06
13:40707667 G T 0.604431 5.4501e-05
13:40710693 C A 1.124620 5.6680e-06
13:40717377 A G 0.065287 -4.8792e-06
13:40719081 A G 0.835378 9.7023e-07
13:40722845 G A 0.750438 -2.4072e-07
13:40725159 T C 0.301459 -7.0464e-05
13:40725689 C T 1.918069 1.3783e-05
13:40727184 T C 0.313443 -1.1991e-05
13:40727369 A G 0.186301 -6.1877e-06
13:40735934 T G 0.020893 -2.1327e-05
13:40739333 A G 0.940806 -4.8337e-06
13:40743308 G A 0.154664 6.6450e-05
13:40745424 T C 0.126217 -4.7175e-05
13:40745693 A G 0.135951 1.4028e-05
13:40754324 C T 0.361166 8.8850e-06
13:40759773 C T 0.331003 4.1614e-05
13:40760938 A C 0.659717 -4.7173e-06
13:40773110 C T 0.239458 -1.1778e-05
13:40774867 T G 0.278151 6.4994e-05
13:40779260 G A 0.046915 -3.4989e-06
13:40779986 C T 0.344463 1.8807e-05
13:40782829 G A 0.656705 -5.2236e-05
13:40794494 G C 0.032143 -1.3705e-05
13:40805710 C T 0.151353 -2.6668e-05
13:40807483 C G 0.509296 6.1659e-05
13:40818284 T C 1.020630 -2.8585e-05
13:40818653 C T 0.512409 3.4571e-05
13:40818849 A G 0.129856 -2.2525e-05
13:40823228 G A 0.257073 -1.0198e-05
13:40829028 G T 1.020468 1.4901e-06
13:40836101 T G 0.054170 -2.4014e-05
13:40838524 G T 1.637617 -2.0482e-05
13:40838899 A G 0.391528 -3.5016e-05
13:40843626 T C 0.074615 1.2444e-05
13:40844866 A G 0.330425 1.6026e-05
13:40851098 A G 0.858414 6.2757e-05
13:40851380 G A 1.405368 7.0519e-05
13:40858018 G T 0.108151 1.1027e-05
13:40858172 C T 0.856645 -4.0839e-05
13:40859392 G A 0.348355 4.9372e-06
13:40859629 C T 0.538281 -6.2641e-05
13:40861666 A G 0.065390 5.5755e-05
13:40862071 T C 1.883361 3.3077e-07
13:40867515 T C 0.369167 -5.2921e-05
13:40867548 A G 0.358278 4.0924e-05
13:40867813 T C 1.034104 3.0125e-05
13:40868378 C G 0.642872 -2.5018e-07
13:40879805 G A 1.582227 5.1658e-05
13:40883324 G A 1.404813 2.4000e-05
13:40883405 C A 0.661253 8.6315e-07
13:40884065 T C 0.034020 -2.3501e-05
13:40886355 C T 0.890729 3.3068e-05
13:40887750 C T 0.593688 -2.5975e-05
13:40888277 C T 1.808808 1.4020e-06
13:40889891 A G 0.066647 -1.0720e-05
13:40896956 G T 0.097501 -2.2043e-05
13:40899294 T G 0.630102 5.1225e-05
13:40899694 G C 1.857573 1.9125e-05
13:40899996 C T 0.339254 -2.0355e-05
13:40901431 G T 0.161535 2.0753e-05
13:40901611 A G 0.625831 -4.7161e-06
13:40904567 T C 0.461842 9.0609e-05
13:40906267 C G 0.062930 -2.3734e-05
13:40910388 A C 1.079435 -1.5771e-05
13:40910424 T C 0.026275 -2.0627e-07
13:40911463 C T 0.447317 1.4053e-05
13:40916577 C T 0.266726 1.6939e-05
13:40916800 C T 0.282455 -1.3468e-05
13:40916924 G A 0.092662 -1.9990e-05
13:40917020 C T 0.059915 6.2769e-06
13:40918250 G A 0.564783 -2.6802e-05
13:40919514 T C 0.058451 8.1668e-06
13:40919768 A G 0.050946 3.2684e-05
13:40919945 A G 0.981087 -1.6150e-05
13:40920004 G A 1.747673 2.3825e-06
13:40920726 T C 0.043351 -1.3924e-05
13:40920775 C T 0.393310 3.5525e-06
13:40923224 C G 0.056503 4.1650e-05
13:40927339 G A 0.956717 -3.9747e-06
13:40930021 C T 0.410857 4.0394e-06
13:40930157 T C 0.045691 1.3128e-05
13:40939273 C T 0.068325 -8.6796e-06
13:40939929 C T 0.122900 -2.4808e-05
13:40940139 G A 0.045883 -1.0387e-05
13:40940597 C G 0.152005 1.6667e-06
13:40943836 C T 1.762058 -2.8675e-05
13:40945790 T G 0.876035 -8.4547e-06
13:40946744 C T 0.879259 -1.6005e-05
13:40948151 T C 1.956551 -2.1065e-05
13:40953893 T C 0.098783 -3.7084e-05
13:40954468 A G 0.036499 -7.4384e-06
13:40957298 T C 0.091938 2.6837e-05
13:40957689 T C 1.667137 -8.8210e-06
13:40962796 C A 0.583298 -1.2304e-05
13:40966368 A G 0.022227 -1.6751e-05
13:40972085 C T 0.348663 2.3663e-05
13:40973592 A G 0.055676 5.9098e-05
13:40980019 T C 0.216562 -4.0886e-06
13:40980687 A G 1.766460 1.4078e-05
13:40981323 A G 0.443308 4.5480e-05
13:40981669 C T 0.057730 1.0298e-06
13:40982876 T C 0.022954 -8.3066e-06
13:40984601 G A 1.314138 -3.1357e-05
13:41003022 T C 1.068302 -4.8631e-05
13:41004307 A G 0.036684 9.6707e-05
13:41004833 A G 0.203653 8.9983e-06
13:41005301 A C 1.892709 -6.5119e-05
13:41005545 A G 0.052190 -4.4835e-06
13:41007212 G A 0.100887 -1.8095e-05
13:41007365 A G 1.304549 -2.8700e-05
13:41008267 C T 0.073268 1.2148e-06
13:41008751 T C 0.379220 3.8646e-06
13:41009283 T G 1.077247 -3.3612e-05
13:41009518 G A 1.353032 7.6429e-07
13:41009794 C A 0.502279 1.2959e-04
13:41010508 C T 0.032286 -1.9658e-05
13:41012862 T G 0.053131 -1.7893e-05
13:41013977 C T 1.486650 -4.6504e-05
13:41014165 G A 0.021666 3.9308e-05
13:41015950 T C 0.032526 1.1225e-06
13:41020768 A G 0.080522 -2.7907e-05
13:41025184 G A 0.072177 -3.1524e-05
13:41025530 G A 0.107210 3.0029e-05
13:41026812 A G 0.799223 -3.9160e-05
13:41033871 C T 0.023967 -2.8351e-05
13:41039186 G T 1.389191 -7.4925e-06
13:41039344 T G 0.060570 -4.3956e-05
13:41039375 G A 0.332713 5.2700e-05
13:41039977 T C 0.024048 -1.8660e-05
13:41040735 T G 0.023750 -1.5351e-05
13:41041390 A G 0.070590 5.0523e-05
13:41041615 A G 0.088803 -2.1016e-05
13:41043558 T C 1.026054 -4.5846e-05
13:41043905 T C 0.036214 2.3295e-05
13:41044303 C T 1.596807 -9.6179e-06
13:41047068 A G 1.580912 1.5227e-05
13:41054629 A G 0.023717 -1.8304e-05
13:41056464 T C 0.120079 -6.1562e-06
13:41058339 G T 0.035782 -3.9310e-05
13:41060664 A C 1.678615 5.3243e-08
13:41062674 T C 0.087342 2.3263e-05
13:41062990 T C 1.638142 -2.8826e-05
13:41065219 T G 0.930549 -5.9249e-06
13:41068548 A G 0.028180 6.2704e-05
13:41071395 A G 1.591140 -3.6171e-05
13:41079673 T G 0.088248 1.1848e-05
13:41080542 C T 0.115006 3.4760e-05
13:41088492 G A 0.042933 -8.5544e-06
13:41091489 A G 0.034617 1.9542e-05
13:41096967 C T 0.741191 7.8944e-06
13:41103041 T C 0.133881 -2.3886e-05
13:41105387 A G 0.027651 1.2980e-05
13:41105780 A G 0.960352 2.3845e-05
13:41106453 T C 0.132478 1.6000e-05
13:41109429 C A 0.298489 5.2998e-06
13:41110295 G T 1.015788 3.2874e-05
13:41110884 T C 0.198294 -1.1070e-05
13:41111102 A G 0.366577 2.0357e-05
13:41114572 T C 0.117901 -2.7499e-05
13:41114773 C T 0.023120 1.7218e-05
13:41125636 T C 0.729759 1.5310e-05
13:41127618 A G 0.057889 4.3464e-05
13:41127682 T C 0.172613 1.9824e-05
13:41131932 T C 0.028612 1.1943e-05
13:41136477 T C 0.373186 1.1901e-05
13:41141232 C T 0.512912 8.3921e-05
13:41143148 C T 0.023370 1.9561e-05
13:41143625 C T 0.074596 -1.2850e-05
13:41145211 A C 0.260208 -2.6774e-05
13:41146410 T C 0.021510 7.6859e-06
13:41161770 A G 0.772318 -4.2219e-06
13:41181416 T G 0.050129 -3.8689e-06
13:41188292 G A 0.616191 3.3932e-05
13:41192991 A C 0.044205 -8.2183e-06
13:41202384 A G 0.522062 -8.4687e-05
13:41208607 C A 0.053559 8.3505e-07
13:41217734 C G 0.027612 -1.1030e-05
13:41223886 T C 0.055014 -4.2316e-05
13:41249722 C T 0.045786 2.4944e-05
13:41256996 A G 0.209908 4.6148e-05
13:41263403 A G 0.059087 -1.1544e-05
13:41264053 C T 0.590714 3.6499e-05
13:41297405 A C 0.362880 -4.0895e-06
13:41344204 A G 0.073875 1.7648e-05
13:41351537 C A 0.056974 -3.7144e-05
13:41353297 A G 1.013396 3.3297e-05
13:41356794 T C 0.044325 -1.0812e-05
13:41369658 T C 0.808253 -8.6663e-06
13:41370918 T C 0.077991 -3.3441e-05
13:41378982 A G 0.178206 5.4391e-05
13:41379272 T C 0.196230 8.9667e-05
13:41381075 A C 0.802618 -9.4722e-06
13:41388476 A G 0.216747 1.4089e-04
13:41394721 T C 0.182912 5.5093e-05
13:41449737 T G 0.398273 6.1560e-06
13:41453217 C T 1.368437 4.2589e-05
13:41494967 G T 1.374945 5.4443e-05
13:41515118 T C 0.036217 1.6159e-05
13:41517985 G A 1.354269 4.9368e-05
13:41518832 C G 0.256537 -1.1272e-05
13:41524166 A G 0.076686 -2.7827e-05
13:41524673 A C 0.122082 -1.3973e-05
13:41527856 T C 0.028531 3.3477e-05
13:41552729 A G 1.375065 5.1940e-05
13:41558050 G A 0.034623 -3.2120e-05
13:41559065 T A 0.043413 -5.4398e-06
13:41573736 G T 0.378142 -9.1346e-05
13:41585498 T A 0.031647 8.1106e-06
13:41586054 A C 0.454393 3.0330e-05
13:41609121 T G 0.043562 -6.0381e-06
13:41623184 T G 0.836647 -4.4516e-06
13:41635469 A G 0.064514 2.0153e-05
13:41636396 T G 0.133001 3.1932e-05
13:41638611 G A 0.603010 1.0461e-04
13:41640594 T C 0.105898 4.2349e-06
13:41641416 A G 0.292105 -4.5510e-05
13:41645211 C T 0.056438 -2.8696e-05
13:41664702 G A 0.029277 -6.2676e-07
13:41672817 T C 0.157416 -2.9307e-05
13:41675611 A G 0.451585 7.7162e-05
13:41683827 C A 1.317322 3.7762e-05
13:41707151 C G 0.029378 1.5912e-05
13:41708406 T C 0.019952 8.7145e-06
13:41714835 C T 0.188342 2.5587e-05
13:41737488 A G 0.035068 -6.9942e-05
13:41760947 C T 1.696876 3.5179e-07
13:41764440 G A 0.221372 -1.9792e-05
13:41772950 A G 0.235426 1.5057e-05
13:41773327 T C 0.038385 1.1974e-06
13:41776362 C T 0.424655 1.0510e-05
13:41778890 G A 0.739526 7.1556e-05
13:41785628 T C 0.158783 -2.7315e-05
13:41793755 G A 1.105441 6.6678e-05
13:41796240 C T 0.485420 -2.2797e-05
13:41810137 A G 0.056640 -3.0131e-05
13:41810734 G T 0.043144 -1.1416e-05
13:41820960 C A 0.064121 -1.1655e-05
13:41831270 A G 0.082970 -3.4539e-05
13:41834001 A G 0.044763 -8.3748e-06
13:41834744 T C 1.399366 1.7098e-05
13:41835039 C T 0.125672 -2.3016e-05
13:41837220 T C 1.273626 3.2979e-05
13:41838274 A C 0.072132 7.6770e-05
13:41879038 G A 0.179673 -3.4244e-05
13:41882626 A G 1.480343 3.6475e-05
13:41885465 T C 0.069996 1.7169e-05
13:41886881 G A 0.058555 1.9522e-05
13:41887891 A G 0.146968 1.5943e-05
13:41894233 C T 0.034503 1.9165e-05
13:41895087 T C 0.070470 -3.8385e-05
13:41904269 G T 1.521900 6.0728e-05
13:41910631 C T 0.106070 1.5502e-05
13:41910692 G A 0.249604 2.0068e-05
13:41912340 C T 0.554572 1.3737e-05
13:41923068 T C 1.850858 5.5335e-05
13:41941328 C T 0.053313 1.4406e-05
13:41949018 T C 0.028547 -3.2667e-06
13:41961357 C T 1.851903 6.4225e-05
13:41969553 C A 1.617879 5.2372e-05
13:41970146 C T 0.255310 3.8475e-05
13:41981279 A G 0.305754 -3.7702e-05
13:41984182 T C 1.858213 3.1919e-05
13:41985002 C G 0.118797 -1.0851e-05
13:41987845 C T 0.190653 -4.0540e-05
13:41989294 T G 0.120524 -2.5931e-05
13:41991256 C T 0.442374 1.4455e-04
13:41992286 T C 1.358586 -1.2079e-04
13:41993049 G A 0.151119 1.0056e-05
13:41994009 C T 0.152878 -3.6723e-05
13:41994963 T C 0.041943 7.1211e-06
13:41997782 T C 1.333028 1.5717e-04
13:42001942 C T 0.083541 -2.3739e-06
13:42003079 C T 1.414408 6.1510e-05
13:42018957 A G 0.033860 -1.9392e-05
13:42027080 T C 0.038320 1.4021e-05
13:42029998 C T 0.037642 -1.9849e-07
13:42031673 A C 0.214108 -2.6823e-05
13:42033698 C G 0.263486 9.9360e-06
13:42034597 G A 0.030988 1.2596e-05
13:42034827 A G 0.241827 -2.0244e-05
13:42035356 C G 1.877587 -1.4910e-06
13:42046014 A G 0.114289 2.1029e-05
13:42047398 A C 0.036425 5.6393e-06
13:42065233 T C 0.214601 -3.9924e-05
13:42065769 C T 0.986290 -7.8986e-06
13:42068308 G A 0.035818 2.5813e-05
13:42071635 G A 1.219405 -2.7632e-05
13:42083234 T G 0.713420 -3.1741e-05
13:42086705 T C 0.025954 -6.4714e-05
13:42087521 A G 0.057610 4.7076e-05
13:42088160 G A 1.454270 -2.4615e-05
13:42094755 G A 0.187122 -2.1257e-05
13:42095996 T C 0.144783 2.8635e-05
13:42101783 C T 0.283432 3.6405e-05
13:42105320 G A 0.194162 -3.6750e-05
13:42116031 A G 1.158565 -8.1586e-05
13:42116856 A G 0.122855 -2.6087e-06
13:42119842 C T 0.138808 1.3383e-05
13:42122625 A G 0.582561 -3.5895e-05
13:42124882 A G 0.125006 -1.4862e-05
13:42125621 T G 0.228798 1.6578e-05
13:42126009 A G 0.030985 -8.1876e-05
13:42131799 T C 0.276512 8.9677e-05
13:42138588 C T 0.336832 2.4071e-05
13:42139245 T C 0.250610 4.6016e-05
13:42157350 A C 0.033698 1.3993e-06
13:42159423 T C 0.306838 1.6975e-05
13:42162573 G A 0.092405 8.2312e-06
13:42163740 A G 0.249088 3.4538e-05
13:42167055 T C 0.044520 1.6342e-06
13:42171606 C T 0.199907 -3.7558e-05
13:42171822 A C 0.781205 4.9481e-05
13:42174341 T C 0.226822 2.5714e-05
13:42179879 G C 0.037314 -4.8406e-05
13:42184792 C T 0.320808 1.9202e-05
13:42185696 C T 0.546376 1.6316e-05
13:42197348 A G 0.046594 1.8627e-05
13:42206527 T C 0.045250 -2.2202e-05
13:42209875 A C 0.089147 -1.6119e-05
13:42212372 G A 0.027083 2.4367e-05
13:42221226 G C 0.041621 3.0856e-05
13:42231089 A G 0.035152 -2.1128e-05
13:42233367 T C 0.033718 -1.0011e-05
13:42241615 T C 0.444730 4.1471e-05
13:42242332 A G 0.036038 -1.9499e-06
13:42245681 C T 0.042829 -1.2735e-05
13:42248023 C T 0.075147 1.3328e-04
13:42254485 A G 0.103032 -1.2766e-06
13:42258027 A C 0.099501 -2.3222e-05
13:42264380 T C 0.063462 -3.2094e-05
13:42272742 C A 0.451180 -2.2612e-05
13:42275300 A G 0.042293 -2.9471e-05
13:42281307 C T 0.127178 -4.3425e-06
13:42294397 C T 0.175080 -1.9507e-05
13:42299576 C A 0.404079 -8.5790e-05
13:42301395 T C 0.036321 1.8836e-05
13:42308883 C A 0.748212 2.6694e-05
13:42315949 A G 0.036473 1.9966e-05
13:42317359 C T 0.666014 4.9852e-05
13:42321057 G A 0.094340 9.1164e-06
13:42326501 A G 0.053283 -3.8372e-05
13:42346375 A T 0.150603 -6.4066e-06
13:42355182 A G 0.029083 1.1912e-09
13:42356304 A C 0.050846 9.7409e-06
13:42359805 T C 0.078848 3.3017e-05
13:42372685 A G 0.076368 -2.7043e-05
13:42385446 C T 0.081915 -3.1868e-05
13:42398237 T C 0.614899 8.0608e-05
13:42407126 C A 0.429715 3.4441e-05
13:42407128 C G 0.029573 -2.9171e-06
13:42417095 C T 0.350913 -1.1422e-04
13:42425354 C A 0.037746 -6.6576e-06
13:42434517 A G 0.058198 -6.3602e-06
13:42442546 G A 0.636555 6.5782e-05
13:42445377 C T 0.038142 1.7843e-05
13:42454184 T C 0.035022 4.9908e-06
13:42465713 T C 0.628934 7.9069e-05
13:42506464 T C 0.061716 1.4896e-06
13:42512412 C T 0.108846 -2.8777e-06
13:42513345 C T 0.431695 3.0440e-05
13:42514361 G A 0.121576 -7.1381e-06
13:42524316 G A 0.054744 -4.5589e-06
13:42535935 A G 1.709086 1.0559e-05
13:42536740 C T 0.135315 6.4191e-05
13:42540700 C G 0.119722 -1.0844e-05
13:42546717 A G 0.054828 9.1384e-06
13:42548979 G A 0.303702 -1.3349e-05
13:42558003 G A 1.899311 -1.9247e-06
13:42560781 A G 0.021767 2.4463e-05
13:42562337 C T 0.255070 1.3620e-05
13:42567680 G T 0.037564 2.3887e-05
13:42568115 T G 0.098683 6.5849e-06
13:42579932 A G 0.023922 3.2393e-05
13:42579985 A G 0.719022 -2.1456e-06
13:42580343 A G 0.368934 -1.2611e-05
13:42580370 T C 0.305754 -5.1485e-06
13:42585714 A G 0.739714 -2.1890e-05
13:42587007 T G 0.023289 3.5360e-05
13:42590075 T C 0.031033 2.0649e-05
13:42590765 A G 0.315040 -1.0254e-05
13:42592107 G A 0.300628 -3.0788e-05
13:42594454 A G 0.036259 -8.4042e-06
13:42599411 T G 0.022692 4.7534e-06
13:42600379 G A 0.080883 -9.4777e-06
13:42602487 G C 0.036895 4.0095e-05
13:42604116 C T 0.147909 -3.1778e-05
13:42611984 G A 0.392774 -7.9502e-06
13:42616967 A G 1.917890 -2.0086e-05
13:42631719 A C 0.297237 -4.9450e-05
13:42634372 G A 0.040953 2.4660e-06
13:42639852 T C 1.366106 3.1780e-05
13:42649365 C T 0.090815 6.1239e-06
13:42649542 G A 0.035616 -6.8732e-06
13:42650733 A C 1.450582 -1.7955e-06
13:42652637 C T 0.093944 -1.7418e-05
13:42656841 T C 1.691926 -7.7635e-06
13:42659480 A G 0.027914 4.2534e-06
13:42671157 A G 0.343652 3.6509e-06
13:42671190 C T 0.085738 -2.0764e-05
13:42671424 T C 1.021552 -2.0100e-05
13:42671544 A G 0.063164 -2.5021e-06
13:42673353 C T 0.355405 -1.5455e-05
13:42682625 A G 0.065127 4.7707e-06
13:42696870 T G 0.032637 -1.6437e-06
13:42703395 A C 0.065796 -1.5575e-05
13:42704669 A G 0.532971 -1.2049e-05
13:42710436 T C 0.034562 -1.2556e-05
13:42714319 G A 0.056377 4.2504e-05
13:42739735 G A 0.035130 7.7737e-06
13:42744087 A G 0.033961 1.0071e-05
13:42754522 C T 0.767725 3.6379e-06
13:42763505 T C 0.520848 8.7816e-08
13:42763630 T G 0.056406 -3.1761e-05
13:42765400 C A 0.208174 1.8559e-05
13:42767317 G A 0.072249 -4.0132e-05
13:42772985 A G 0.100166 -6.6155e-06
13:42780104 A G 0.130060 -9.8802e-06
13:42780684 T C 0.032078 -9.2096e-06
13:42783825 A G 0.148503 -1.0434e-05
13:42783870 G A 0.062654 -7.5302e-06
13:42796369 A G 1.698125 1.1120e-05
13:42798856 T C 0.021650 1.6356e-05
13:42803263 C T 0.058370 3.2817e-05
13:42803341 C T 1.609865 8.0616e-06
13:42806429 A G 0.612909 2.9954e-06
13:42807402 C T 0.023860 1.3322e-06
13:42814315 A G 0.835099 -2.2340e-05
13:42817846 C A 0.235842 -3.9716e-05
13:42818383 G A 0.034607 -6.6010e-06
13:42820124 T G 0.413690 -6.0192e-05
13:42820867 G C 0.160159 3.8480e-05
13:42821270 C A 0.829432 -1.9432e-05
13:42834767 C T 0.041663 2.6966e-05
13:42837410 T C 0.072956 -5.5840e-05
13:42873782 A G 0.122536 6.1354e-06
13:42881801 T G 0.704351 9.6558e-06
13:42896292 C T 0.046961 1.4043e-05
13:42898193 C T 0.297730 7.6001e-06
13:42902137 C A 1.162110 1.6394e-06
13:42902285 C T 0.220479 -4.8895e-06
13:42907789 T C 0.058308 -3.2203e-06
13:42908034 T C 0.075105 4.3352e-05
13:42910478 T C 0.057792 -2.9279e-05
13:42915151 A G 0.068328 -5.5941e-05
13:42915654 G C 0.310846 -1.1494e-05
13:42920398 G A 0.688813 2.2562e-05
13:42920953 C T 0.708612 -2.2867e-05
13:42922414 T C 0.282014 1.1199e-05
13:42923125 A G 0.035282 -2.0243e-06
13:42923391 C T 0.051495 -1.4799e-05
13:42936067 C G 0.083921 -2.9951e-06
13:42945821 A G 0.392764 -1.3723e-06
13:42947427 G T 1.605960 4.4614e-06
13:42950320 T C 0.276544 -1.6025e-05
13:42951449 T C 0.966497 -2.6551e-05
13:42952145 T C 0.978214 -2.9764e-05
13:42961686 G C 0.034130 -2.9914e-06
13:42969199 A G 0.096112 -8.1214e-06
13:42969646 C T 0.437998 2.3715e-05
13:42971615 A G 0.171445 -2.8536e-05
13:42976157 T C 0.084473 2.0642e-05
13:42977809 T C 0.434707 1.8960e-05
13:42978661 T C 0.054306 -3.9021e-05
13:42990193 G A 0.037678 8.8475e-06
13:42993166 A G 0.030998 -1.1236e-05
13:43016433 G T 0.156069 -1.3905e-05
13:43018794 G T 0.102919 6.2207e-05
13:43032593 T C 1.100507 -1.6826e-05
13:43034284 G A 0.459911 1.1904e-05
13:43040923 G A 0.056942 5.2782e-05
13:43049733 A G 0.021789 -1.2407e-06
13:43052880 A G 1.062927 -1.9630e-05
13:43074225 G A 0.523539 1.1934e-06
13:43076456 A G 0.063469 -9.6407e-06
13:43077245 G A 0.049742 -1.2454e-05
13:43077673 C T 0.072966 -3.2639e-05
13:43083754 A G 0.024474 -3.9113e-06
13:43100125 T C 0.027437 -3.9751e-06
13:43101763 C T 1.951647 2.5510e-05
13:43113501 G A 0.044059 2.3700e-06
13:43114692 A G 0.096086 -1.9259e-05
13:43116133 T C 1.650720 2.5068e-05
13:43123032 T C 0.027908 -1.2615e-05
13:43154959 G T 0.879616 8.7723e-06
13:43170856 A G 0.157462 1.2498e-05
13:43175221 T C 0.027713 -9.5924e-06
13:43182987 A G 0.159003 -3.0752e-05
13:43186485 G A 1.901645 1.1531e-05
13:43187592 C T 0.207496 -3.1671e-06
13:43187791 G A 0.816192 -9.4510e-06
13:43199103 G A 0.062320 -9.8607e-06
13:43200103 A G 0.061992 -1.2796e-05
13:43203492 A G 0.069279 1.2762e-05
13:43204766 T G 0.338189 7.5909e-06
13:43205812 A G 0.039284 -2.6403e-05
13:43206340 G A 0.056529 2.8670e-05
13:43207706 T C 0.038768 3.7633e-06
13:43207826 G A 0.070214 -7.3510e-06
13:43209662 T C 0.108407 4.1230e-05
13:43212574 C T 0.059898 1.2231e-05
13:43217718 C G 0.028765 1.3301e-06
13:43221684 A G 0.036305 -2.9220e-06
13:43234814 G A 0.673064 -9.6155e-08
13:43245895 T C 0.104347 4.3822e-05
13:43249236 C T 0.074988 2.9584e-06
13:43273604 G C 0.569227 -4.9335e-06
13:43277296 T C 0.174690 -1.5717e-05
13:43288609 A G 0.547389 -2.4707e-06
13:43293177 A G 0.084375 4.2341e-06
13:43293243 A G 0.066043 8.5239e-06
13:43294792 A G 0.447161 -1.9699e-05
13:43299782 A G 1.424629 1.5995e-05
13:43313127 C T 0.042816 4.7034e-06
13:43322347 C T 0.059954 -6.8388e-06
13:43322710 G T 0.025451 -2.2964e-05
13:43329467 T C 1.310609 -3.8763e-05
13:43351947 G A 0.494151 -1.2801e-05
13:43359726 G A 0.785464 9.5670e-07
13:43360239 G A 0.292030 1.3923e-05
13:43360418 A G 0.086651 -1.7782e-05
13:43366370 G T 0.816140 -2.0301e-05
13:43372771 A C 0.036814 -8.6199e-05
13:43385224 T C 0.053757 1.0555e-06
13:43388584 T C 0.077377 2.4848e-05
13:43390045 C A 0.396617 1.7222e-05
13:43390210 T C 0.058006 1.0097e-05
13:43391068 A G 0.039025 8.1415e-06
13:43395119 A G 0.042608 2.8058e-05
13:43403288 C A 0.030498 -6.0565e-06
13:43404082 A G 0.030793 -3.8852e-05
13:43404854 T C 1.052440 2.8653e-06
13:43405108 T C 0.224069 -8.3721e-06
13:43406928 A G 0.028349 -2.0158e-07
13:43409346 C T 0.275197 -2.2084e-05
13:43414020 T C 0.432068 -7.1538e-06
13:43414603 T C 0.037356 -3.6942e-06
13:43415553 C T 0.400188 5.8508e-05
13:43416870 G A 0.078247 1.0233e-05
13:43422758 C T 0.034419 -2.5529e-05
13:43437209 C T 1.827273 1.8593e-06
13:43439468 G A 0.709320 -1.2693e-05
13:43451322 T C 0.266794 -1.1574e-06
13:43451446 C T 0.077588 1.1075e-05
13:43451532 C T 1.681831 -3.2638e-06
13:43454448 G A 1.359787 -8.5058e-06
13:43458697 C T 0.032692 -5.5610e-05
13:43459736 C G 0.062849 -3.0165e-05
13:43461217 T C 0.202773 -6.2973e-05
13:43461562 T C 0.057672 2.5359e-06
13:43462352 C T 0.273798 -1.0149e-05
13:43462422 T A 0.676988 1.5723e-05
13:43462607 A G 0.155754 7.9901e-06
13:43462708 C T 0.030423 4.1768e-06
13:43469670 C T 0.664732 -2.9248e-06
13:43469952 A G 0.044095 -8.2706e-07
13:43478867 A G 0.377116 1.3646e-05
13:43480001 A G 1.219486 2.0971e-05
13:43485813 T C 0.021724 2.9163e-06
13:43486351 G T 0.341987 -1.5957e-06
13:43488448 G T 0.872212 3.9215e-06
13:43491157 T C 1.850793 -2.6307e-05
13:43491871 T C 0.789560 -8.2835e-06
13:43493632 G A 1.687807 4.6353e-06
13:43495933 C G 0.959528 -1.4615e-05
13:43496235 G A 1.442111 2.0717e-05
13:43496853 C T 0.046191 2.9233e-06
13:43496935 C T 0.519589 -8.3278e-06
13:43497822 G A 1.690144 -4.2475e-06
13:43500949 T C 0.035691 8.5950e-06
13:43501936 T A 0.060869 4.0697e-06
13:43508034 A G 0.331483 -2.8191e-05
13:43508445 A G 0.025431 1.4516e-05
13:43510489 C T 0.292754 -1.0460e-05
13:43519699 A C 0.331045 1.2335e-05
13:43524816 A G 1.031465 1.2472e-05
13:43531285 C T 0.153122 -3.4446e-05
13:43534350 A G 0.045756 -8.6107e-06
13:43535563 C T 0.115795 -8.3838e-06
13:43546327 C T 0.421058 3.3217e-05
13:43547734 A G 0.078319 -6.2465e-06
13:43550139 A C 1.243671 1.8738e-05
13:43556058 T C 1.348215 -9.2164e-06
13:43558189 A G 1.117453 -2.4406e-05
13:43570887 C A 0.078302 -4.8555e-05
13:43579154 T C 0.055585 9.5950e-06
13:43581524 G A 0.063066 6.5377e-06
13:43597865 G A 0.483339 2.2144e-05
13:43598844 A C 0.481736 2.4810e-05
13:43606294 A G 0.041177 3.2510e-06
13:43607371 A G 0.048126 -3.2836e-06
13:43623341 G T 0.035182 -4.7889e-06
13:43631705 G A 0.044870 -8.2641e-06
13:43637525 A G 0.998335 3.6442e-05
13:43638230 A G 0.617986 3.0742e-05
13:43649257 T C 0.113360 -1.2718e-05
13:43662605 C T 0.065248 5.0418e-05
13:43669111 A G 1.014652 3.8726e-05
13:43684965 C T 0.390502 1.7275e-05
13:43689829 T C 0.025759 5.2635e-05
13:43692227 G A 0.037168 -1.9025e-05
13:43693266 A G 0.049677 1.0407e-05
13:43695660 A G 0.395085 2.8967e-05
13:43696284 T C 0.313680 -1.3872e-05
13:43698055 C T 0.246060 9.6330e-06
13:43698252 A G 1.768910 1.4523e-05
13:43700320 A G 0.065906 -9.6763e-06
13:43701165 T C 1.965945 9.1784e-06
13:43701259 C T 0.037843 1.7373e-05
13:43702139 G A 0.342775 -3.9704e-06
13:43703833 A G 0.030430 4.2485e-05
13:43704795 A G 0.678738 1.3808e-06
13:43704967 A C 0.254742 4.8430e-06
13:43707502 G T 0.034711 2.2638e-05
13:43709013 T C 0.027599 -1.6428e-05
13:43712491 A G 0.029196 -1.6942e-05
13:43720613 G A 0.852211 -4.3279e-05
13:43721963 G T 0.032780 4.6301e-05
13:43724416 C T 0.095797 -7.5231e-06
13:43726053 G A 0.052345 -1.5193e-05
13:43726452 A G 0.276294 -1.5526e-05
13:43727076 G A 1.159945 -3.1177e-05
13:43727388 T C 0.081399 -2.0687e-05
13:43727849 G A 1.114428 -2.0395e-05
13:43730599 T C 1.037499 -3.6741e-06
13:43746561 A G 0.348816 -4.6684e-05
13:43747989 G T 0.682344 2.5414e-05
13:43748288 A G 0.112166 -3.0370e-05
13:43753380 T G 0.044513 -9.9712e-06
13:43754105 G A 0.813764 9.5342e-06
13:43754669 G A 0.211998 -1.1917e-05
13:43754772 T C 0.888357 -1.1130e-05
13:43762719 A G 0.301252 -1.2746e-05
13:43763488 T C 0.357875 5.1495e-05
13:43764569 A G 0.789300 -8.1734e-05
13:43766581 T C 0.092977 -3.4201e-05
13:43769344 T C 0.057117 -1.9581e-06
13:43770474 C G 0.434733 -3.7244e-05
13:43770831 C T 0.524908 -2.4110e-05
13:43773340 G A 0.459599 -2.0818e-05
13:43773499 T C 0.410522 -3.2184e-05
13:43777114 G A 1.762367 -4.4349e-05
13:43778313 C T 0.353616 2.0583e-05
13:43780219 T C 0.107171 -5.2014e-06
13:43781269 C T 0.049733 4.0682e-06
13:43781811 C T 0.258942 -2.0570e-06
13:43788031 T C 1.185165 -1.6923e-05
13:43792402 T C 1.762928 -5.0021e-05
13:43793433 G A 0.586271 -5.1979e-05
13:43798077 C A 0.545244 -4.2933e-05
13:43802061 T C 1.651288 8.7168e-06
13:43813313 C T 0.161785 3.0957e-05
13:43815291 C T 0.060895 -2.2920e-05
13:43816415 G C 1.235978 -9.4796e-06
13:43820859 A G 0.104087 -2.5027e-05
13:43834270 T C 0.136760 -2.8460e-05
13:43837686 G C 0.091497 -4.4212e-05
13:43839083 A G 0.029229 -1.2401e-05
13:43843500 C T 0.253603 3.1865e-05
13:43843569 A G 0.276330 -4.4869e-06
13:43848721 C T 0.449015 -4.6143e-05
13:43852435 G A 0.062976 -1.8422e-05
13:43860757 C A 0.056227 -1.0381e-05
13:43863718 A C 1.334271 7.2252e-06
13:43868365 T C 0.037204 -1.9100e-05
13:43880856 C T 0.055169 -9.9489e-08
13:43881664 T G 0.227214 -4.9510e-05
13:43881808 T C 0.348235 -1.9973e-05
13:43886476 A G 0.689423 -5.6986e-06
13:43886638 C T 0.065241 -2.2037e-05
13:43889505 A G 0.262850 -4.7769e-05
13:43891149 C T 0.537272 -1.7167e-05
13:43892830 T C 0.627545 -1.2977e-05
13:43895193 T C 0.047467 8.4056e-06
13:43902183 T C 0.093402 -1.8115e-05
13:43914870 C T 0.475462 3.1152e-05
13:43915752 A G 0.060901 -4.0387e-05
13:43921052 T C 0.080610 -3.4559e-05
13:43923444 G T 0.702137 5.5435e-05
13:43925304 C T 0.183600 3.0128e-06
13:43928135 C T 1.302037 -4.1065e-05
13:43929302 T C 0.552969 2.7941e-05
13:43929635 C T 0.069844 -4.9266e-06
13:43930595 T C 0.035818 2.5743e-06
13:43932798 T C 0.102231 5.8799e-06
13:43939020 C T 0.560882 2.3985e-05
13:43942342 T C 0.059707 -3.2115e-05
13:43944759 T G 1.194250 -6.6085e-05
13:43947140 T C 0.102205 4.6028e-06
13:43973462 C T 0.232223 -4.5934e-06
13:43974974 A G 0.189774 3.9927e-05
13:43984089 T C 0.062437 4.6964e-05
13:43995737 T C 0.037363 -1.2700e-06
13:43997586 C T 0.114714 2.9127e-05
13:44001796 T C 0.104499 2.2297e-06
13:44003382 C T 0.173463 2.6399e-05
13:44009788 T C 0.041160 3.4691e-05
13:44010951 G A 0.232807 -1.2331e-06
13:44021748 A G 0.070668 1.5668e-06
13:44028728 G A 0.159604 -1.1745e-05
13:44030663 G T 0.068409 2.6453e-06
13:44033421 G T 0.191819 -2.7556e-06
13:44033823 C T 0.167439 4.0262e-06
13:44036536 A G 0.063829 -4.7072e-05
13:44039820 A G 1.000204 4.7200e-05
13:44040138 T C 0.071885 -1.0026e-05
13:44048143 A G 0.555539 -5.5094e-05
13:44058704 G A 0.041053 -1.5556e-05
13:44062058 T G 0.025408 -3.5425e-05
13:44068882 C A 0.026346 -4.2109e-07
13:44076644 A C 0.032773 1.7856e-06
13:44086933 T C 0.550927 -5.1865e-05
13:44090808 A C 0.114097 3.9917e-05
13:44091269 T G 0.246293 -1.9836e-06
13:44107196 A G 0.028359 1.7537e-05
13:44108556 A G 0.993849 -4.5697e-05
13:44108946 A G 0.084135 2.0712e-06
13:44109698 A G 0.041018 -2.7193e-05
13:44122566 A G 1.320395 7.6769e-05
13:44123280 G T 0.064644 1.0346e-05
13:44135175 A C 0.034036 8.4382e-05
13:44139138 T C 0.063719 -1.0516e-05
13:44142726 C T 0.025428 -3.0119e-05
13:44143339 T C 0.127311 -3.9825e-06
13:44147162 A G 0.766297 -8.2629e-05
13:44158053 A G 0.165420 -9.5605e-06
13:44162499 A G 1.078864 5.3216e-05
13:44171263 G A 0.113270 -2.4399e-06
13:44171495 G A 1.500782 4.5487e-06
13:44172992 A C 0.173824 2.0192e-07
13:44208545 C T 0.041264 3.7618e-05
13:44211836 G A 0.135925 1.1908e-06
13:44212127 G A 0.662295 -4.0166e-05
13:44213542 G C 0.057399 -5.5332e-06
13:44224239 C A 0.063553 -2.9661e-06
13:44227067 T G 1.078650 4.2462e-05
13:44235707 G C 0.846781 -3.5157e-05
13:44235879 T C 0.177099 1.1323e-05
13:44236039 C T 1.238055 2.9332e-05
13:44242844 A G 0.072531 -4.6269e-05
13:44243894 A G 0.129969 -8.7076e-06
13:44250236 C T 0.076011 -2.5448e-05
13:44251790 T C 0.146263 -2.0357e-05
13:44252904 A G 0.030387 9.6992e-06
13:44253928 T C 0.114779 9.9214e-06
13:44255727 C T 1.923626 2.4864e-05
13:44262229 T C 0.032783 5.6979e-05
13:44262865 A G 0.031452 2.4865e-05
13:44275628 C T 0.060230 2.1334e-06
13:44284550 G A 1.862004 6.7901e-07
13:44294500 A G 1.149078 4.1930e-05
13:44300156 C T 0.061814 1.9626e-05
13:44300690 T C 0.041082 2.2377e-05
13:44301187 G A 0.080409 1.3923e-05
13:44303296 T C 0.134731 2.7329e-05
13:44304275 T C 0.076147 -2.4905e-05
13:44308790 A G 0.061297 3.6057e-05
13:44315885 A C 0.063592 -1.3433e-05
13:44322598 T C 0.037752 6.1330e-05
13:44324312 C G 0.036983 -2.9423e-05
13:44333748 C A 0.633374 -2.7267e-05
13:44339125 A G 0.118862 4.2830e-06
13:44345008 G A 0.076296 -2.6293e-05
13:44346523 A G 0.175096 5.5185e-06
13:44373886 A G 0.274736 2.1959e-05
13:44378186 C T 0.175875 -4.6642e-05
13:44386404 G A 1.292946 -2.5641e-05
13:44386886 C G 0.028683 2.3636e-05
13:44387286 C G 0.034094 5.7932e-05
13:44387652 A G 0.176268 -1.2309e-05
13:44388119 T C 0.049866 3.4416e-05
13:44398402 G T 0.039002 2.1643e-05
13:44402100 A G 1.303150 -3.3735e-06
13:44407896 C T 0.024487 -1.1791e-05
13:44407945 G C 1.958346 -1.0526e-05
13:44411432 G A 0.071022 -1.7682e-05
13:44439169 C T 1.090240 8.1881e-07
13:44446957 T C 0.025655 2.9640e-05
13:44450122 T G 0.176712 -8.1726e-06
13:44451820 T C 0.833538 -9.9507e-06
13:44454705 A G 0.071574 -1.9193e-05
13:44455493 A T 0.024571 -1.7339e-05
13:44456286 A G 0.024785 -1.3274e-05
13:44457925 G A 0.418991 -1.4908e-05
13:44472416 T G 0.138577 6.3133e-06
13:44480132 A C 0.183759 2.2008e-05
13:44483593 A G 0.215380 6.7596e-06
13:44484409 T C 1.926953 1.1751e-05
13:44488692 A G 0.054085 1.4148e-05
13:44489247 A G 0.029628 8.3749e-06
13:44491229 A G 0.831389 5.5294e-06
13:44509510 T G 0.040940 -4.6543e-06
13:44511008 A C 0.107580 1.1134e-06
13:44511191 C T 0.250519 2.4772e-06
13:44514422 A G 0.048022 5.0410e-06
13:44519281 G C 0.062089 1.8151e-05
13:44520571 A G 0.042423 2.9909e-05
13:44521853 A G 0.069334 -1.5761e-05
13:44527474 A G 0.026548 -2.2404e-06
13:44528110 T C 0.064413 1.2731e-05
13:44533844 A G 0.460252 1.2176e-05
13:44534657 G A 0.057490 3.4294e-05
13:44550570 T C 1.096722 -4.9140e-06
13:44551293 T C 0.090692 7.5855e-06
13:44551531 G A 1.716243 3.4679e-06
13:44557726 A G 0.120050 -5.5116e-05
13:44559147 G A 0.028641 -1.8643e-05
13:44578949 C T 0.035574 -1.2236e-05
13:44584825 A G 0.033341 -5.7849e-06
13:44588710 T C 0.135474 2.2040e-07
13:44593911 T G 0.849147 2.1537e-06
13:44597059 A G 1.603431 2.9038e-05
13:44607726 T C 1.468590 1.7826e-05
13:44618831 A C 1.809616 5.7532e-06
13:44622489 A G 0.036830 1.2028e-05
13:44623964 T C 0.060963 3.3229e-05
13:44627532 T C 0.042413 -7.5926e-07
13:44634264 G A 0.026460 1.1648e-05
13:44637493 T C 0.154342 -3.7146e-05
13:44637699 A G 0.034987 -5.8439e-06
13:44638373 T C 0.947609 -5.3046e-06
13:44638383 A G 0.156491 -5.3464e-06
13:44638412 T C 1.078169 -1.2982e-05
13:44640469 A G 0.547185 -2.4333e-05
13:44641133 A G 0.045802 2.5708e-06
13:44642464 G A 0.422438 -1.0057e-06
13:44653676 A G 1.591597 -6.9663e-06
13:44659315 G C 0.160613 4.6417e-06
13:44662982 T C 0.021328 7.7559e-06
13:44664210 A G 1.878781 -1.7902e-06
13:44677456 G A 0.108028 -5.6770e-05
13:44677599 T C 1.847397 -1.9838e-05
13:44679234 G A 1.493911 6.2933e-05
13:44681750 C G 0.312187 5.9614e-05
13:44681950 A C 1.877610 -3.8913e-05
13:44682153 G A 0.149954 4.5143e-05
13:44686922 T C 1.638285 -1.6319e-05
13:44689167 C T 0.088186 4.8721e-05
13:44700122 T C 0.209969 1.3670e-06
13:44700353 C T 0.033546 2.8914e-06
13:44713982 T C 0.067176 -1.2504e-05
13:44728235 G A 0.027366 5.7085e-06
13:44733748 T C 0.025097 7.6797e-06
13:44739929 C A 0.219496 1.9868e-05
13:44753309 A G 1.689699 9.2229e-05
13:44754872 G T 0.042702 -4.1984e-05
13:44761076 A G 0.118921 -1.2288e-04
13:44762592 A G 0.081253 6.5010e-05
13:44765322 T C 0.109842 -2.5904e-06
13:44778182 G A 0.244414 2.4321e-05
13:44789180 C T 1.351221 -3.8508e-05
13:44793949 G T 0.327406 4.4856e-05
13:44804303 G A 0.021844 3.5692e-05
13:44808174 A C 0.737095 6.5049e-05
13:44810628 T C 0.140502 4.5564e-05
13:44811032 A G 0.438780 -5.9468e-05
13:44816343 T C 0.030043 -1.9652e-07
13:44824667 G T 1.007858 -2.0422e-06
13:44825234 A G 0.027099 -4.8799e-05
13:44827992 T C 0.026739 -6.1850e-05
13:44828902 A G 0.093895 6.4550e-05
13:44833134 C T 0.441845 -2.9311e-05
13:44840996 T C 0.059236 6.7722e-06
13:44844281 T G 0.514470 7.3194e-05
13:44848338 G A 0.186099 -1.5932e-06
13:44852696 A G 1.259406 1.9167e-05
13:44855068 T C 0.721047 -1.8278e-05
13:44860514 G A 0.461433 -6.2466e-05
13:44864401 C T 0.066721 -1.1123e-05
13:44868790 T C 0.359998 -4.8616e-05
13:44873710 C T 1.029878 -5.9977e-05
13:44875797 A G 0.782643 -3.4512e-05
13:44877318 G A 0.223021 -3.7559e-05
13:44880953 A G 0.076465 -4.6028e-05
13:44886739 T C 0.088624 6.8724e-06
13:44887846 A G 0.065725 1.9958e-05
13:44888006 C G 1.090513 1.1049e-05
13:44890335 A C 0.794727 -1.7528e-05
13:44891932 T C 0.431214 -4.6651e-05
13:44892338 T C 0.259799 6.1696e-06
13:44897838 A G 0.098001 -3.9236e-05
13:44898441 G A 0.032848 4.3642e-05
13:44898818 A G 0.064202 3.5439e-06
13:44901189 A G 0.175674 3.4234e-05
13:44903745 T G 0.048246 2.6937e-05
13:44906833 T C 0.187644 1.0104e-05
13:44908741 C T 0.474296 3.2830e-05
13:44911382 T C 0.325027 1.3549e-05
13:44912736 C G 0.560268 3.5949e-06
13:44931683 G A 0.124429 9.8722e-06
13:44931890 T C 0.267881 5.0410e-05
13:44953286 T C 0.126954 -2.6036e-06
13:44953743 A G 0.025512 1.7044e-05
13:44960162 G A 0.126032 4.0824e-07
13:44964182 C T 0.923233 3.5046e-05
13:44971503 C A 0.058908 2.3178e-05
13:44972900 G C 0.954091 -2.9566e-05
13:44976684 T C 1.887350 -3.2763e-07
13:44989768 T G 0.942747 -1.3864e-05
13:44997079 A G 0.098985 2.3979e-05
13:45007697 C G 0.087718 5.5355e-05
13:45007870 C G 0.025636 1.1519e-05
13:45008147 C T 0.022309 -3.1310e-06
13:45011809 C A 0.038736 2.6748e-05
13:45022492 T C 0.079373 -1.4306e-05
13:45023955 C T 0.022260 8.2473e-06
13:45029513 C A 0.207512 8.2353e-06
13:45039118 T C 0.135390 8.8910e-06
13:45043884 G A 0.510208 5.6295e-06
13:45046033 A T 0.034617 3.6350e-06
13:45055091 C T 0.265554 2.6169e-05
13:45069050 C A 0.097949 -1.1042e-05
13:45071771 G T 0.070123 -1.2498e-05
13:45077570 C G 0.031299 -5.3401e-06
13:45082090 C T 0.111523 2.1772e-05
13:45089160 G A 0.057646 1.5708e-05
13:45090478 C A 1.041391 2.9465e-05
13:45094001 G A 0.789554 -7.9269e-06
13:45098290 G C 0.050680 -1.7084e-05
13:45106596 A G 0.092688 -6.4131e-06
13:45129079 C A 0.022101 -3.7799e-05
13:45138827 C G 0.026064 -1.6529e-05
13:45141441 G A 0.041118 2.0674e-05
13:45152432 G C 0.091204 3.0238e-05
13:45164330 G A 0.246972 2.0761e-05
13:45196430 C G 0.152421 -2.4059e-06
13:45204788 T C 0.021575 3.1341e-06
13:45209779 C G 0.046633 -2.0405e-05
13:45214063 C A 0.863516 -3.2363e-05
13:45222314 A G 0.249289 1.8269e-05
13:45227703 C T 1.710664 1.5002e-06
13:45229278 A G 0.021296 -7.8887e-06
13:45235140 T C 0.761925 4.2663e-05
13:45236493 C A 0.042897 1.4980e-05
13:45238038 T C 0.844071 -4.4131e-05
13:45242423 T C 0.073151 8.2570e-06
13:45243353 A G 0.304845 -7.7450e-06
13:45243575 T G 0.102769 1.2948e-06
13:45250961 A G 1.923028 2.0599e-05
13:45254087 T C 0.895848 2.1212e-05
13:45254880 G A 0.129213 -1.8697e-05
13:45271626 C G 0.039307 -2.8286e-05
13:45273066 G A 0.035263 2.2750e-05
13:45282299 C G 0.769952 -1.9744e-05
13:45293965 A G 0.044520 -3.0525e-06
13:45298252 C A 0.342483 1.9438e-06
13:45300931 C T 0.132845 2.7627e-05
13:45303758 T C 0.198544 -1.5216e-05
13:45305925 C T 1.543351 3.5759e-06
13:45311741 C G 0.199907 4.5139e-06
13:45313862 A G 0.079296 2.3256e-05
13:45323409 A G 0.053248 -1.1035e-06
13:45323647 C T 0.036834 5.5072e-06
13:45326919 T C 0.365366 5.8979e-05
13:45335782 C T 0.264213 3.5259e-05
13:45340156 G A 0.021338 -8.0047e-06
13:45341027 G A 1.724588 8.6159e-06
13:45353294 A G 1.672152 1.5145e-05
13:45356685 G A 0.150337 -2.4185e-06
13:45356737 G C 0.071713 7.4668e-06
13:45368752 C T 1.106213 -2.8525e-05
13:45370880 A C 0.037661 1.5478e-05
13:45377534 G A 0.521900 -4.6140e-07
13:45384603 G A 1.713556 1.5437e-05
13:45389004 C T 1.311336 1.4536e-05
13:45389600 A G 0.020848 5.0195e-05
13:45391126 T C 0.038655 -5.4559e-05
13:45391797 T G 0.108297 -3.8408e-05
13:45392171 C T 1.175031 4.9936e-05
13:45392378 A G 0.170954 -4.5999e-05
13:45399087 T C 0.962959 8.9587e-05
13:45400755 G A 0.423421 1.1529e-05
13:45402810 T G 0.094178 -7.0807e-05
13:45408789 G A 0.976237 -6.1324e-05
13:45411025 A G 0.077919 6.0989e-06
13:45411795 T C 0.309649 -3.0834e-05
13:45415868 A G 1.476747 -6.8378e-06
13:45426920 C T 0.020465 -1.9878e-05
13:45426922 A C 0.087098 -6.4115e-05
13:45427650 C T 0.931072 7.6747e-05
13:45428410 C T 0.039164 7.1245e-05
13:45430051 G A 0.029943 -8.2254e-05
13:45433561 A G 0.147036 -6.1528e-05
13:45439778 C T 0.181938 -1.4944e-04
13:45442294 C T 1.682944 1.3000e-05
13:45442652 A G 0.022990 6.3299e-05
13:45445171 T C 1.411882 -4.4145e-06
13:45446179 C T 0.087397 -2.4884e-05
13:45447667 G A 1.659617 1.7597e-05
13:45450915 A C 0.112958 1.9498e-05
13:45454887 A G 0.141982 -3.1580e-05
13:45455150 G A 0.023617 4.6329e-06
13:45459178 A G 1.525386 1.2254e-06
13:45460401 G A 0.093827 -2.1807e-05
13:45464857 G T 0.369122 -2.1223e-05
13:45469830 C T 1.381469 1.0963e-05
13:45470509 C T 0.027813 -3.0636e-05
13:45470655 A C 1.696720 2.0109e-05
13:45471006 T C 0.087124 4.7384e-05
13:45473004 G A 0.662567 1.6298e-05
13:45474982 C T 0.446820 5.0717e-05
13:45475831 T C 0.073709 2.2335e-05
13:45475967 A C 0.196006 -1.3708e-06
13:45476808 T C 0.454007 -3.6775e-06
13:45477111 C T 0.042809 -6.6380e-06
13:45477410 T C 0.263571 -2.7828e-05
13:45478112 A G 0.183941 -1.7852e-05
13:45479769 G A 1.464182 -2.2546e-05
13:45480793 T G 0.045695 4.5820e-06
13:45482918 T C 1.428154 -2.2947e-05
13:45486141 T C 0.020504 -3.0841e-05
13:45491572 G A 0.112994 -2.0816e-05
13:45495991 G A 0.063310 -5.2395e-06
13:45496559 T C 1.469583 1.2900e-05
13:45499974 A G 0.067140 5.0539e-06
13:45503333 C T 1.851124 3.6593e-05
13:45506375 T C 0.063907 -1.2733e-05
13:45507659 A G 0.052420 1.6445e-06
13:45516398 A G 1.940952 6.6225e-05
13:45518712 T C 0.025428 -1.5884e-05
13:45538904 T C 0.056351 1.1340e-06
13:45569862 G A 0.099108 -1.2285e-05
13:45576635 C T 0.043426 -2.0564e-05
13:45589633 T G 0.036214 -1.7896e-05
13:45595067 A C 0.972310 -1.3730e-05
13:45596694 A G 0.022818 5.7736e-05
13:45614245 C T 0.043290 5.1972e-06
13:45620771 A G 0.160584 2.6597e-05
13:45623152 G A 0.041861 -6.1370e-06
13:45626168 A G 0.061924 4.7962e-06
13:45627149 T C 0.513509 2.5240e-05
13:45635321 G A 0.379885 5.1101e-05
13:45643125 G A 0.087361 9.9260e-06
13:45677108 T C 0.052044 9.8468e-05
13:45685690 G A 0.199599 3.8738e-05
13:45685847 C T 0.316780 7.5342e-05
13:45694139 C T 1.853655 7.6902e-06
13:45697107 G A 0.077478 -8.1270e-06
13:45697136 G C 0.190397 -8.9006e-06
13:45701319 A G 0.436687 -6.9376e-06
13:45713315 C T 0.044487 -3.2256e-05
13:45729241 A C 0.050271 -2.9343e-06
13:45748590 G A 0.041472 -4.5340e-05
13:45768777 T C 0.050972 1.3400e-05
13:45769056 A G 0.048317 -1.5936e-06
13:45778379 G A 0.052378 -8.6326e-06
13:45784496 C T 1.859079 3.5919e-06
13:45785127 G A 0.049606 -7.1039e-05
13:45788257 A G 0.049726 -4.0872e-05
13:45802771 T C 0.075306 3.1771e-06
13:45808384 C T 0.075748 -6.1659e-05
13:45810159 A C 0.142274 1.3884e-05
13:45826876 G A 1.257560 -2.1234e-05
13:45839767 G A 0.031377 -2.0463e-05
13:45843646 A G 0.026233 -1.6971e-05
13:45862336 T G 0.068380 -2.6114e-05
13:45866024 C T 0.669945 -1.1203e-05
13:45879770 C A 0.149931 1.7141e-05
13:45886230 T C 0.781465 -2.5975e-05
13:45888418 C T 0.767177 -2.7391e-05
13:45892546 A G 0.621936 -2.3299e-05
13:45898136 T C 0.043608 6.9161e-06
13:45900267 A G 0.064417 -2.6489e-05
13:45901354 G A 0.277950 8.7946e-06
13:45904894 T G 0.213475 1.0318e-06
13:45914957 C T 1.291368 -1.5234e-05
13:45931369 T C 0.129002 -1.1317e-05
13:45942912 A G 0.076085 -4.4257e-06
13:45947696 C T 0.860270 -1.0143e-05
13:45958864 T C 0.234511 -2.4788e-05
13:45959284 A G 0.043033 2.6940e-05
13:45966083 G T 1.139976 -1.9499e-05
13:45970108 A G 0.130164 4.5566e-06
13:45971120 A G 0.116139 -3.8863e-06
13:45996706 A G 0.872734 -8.9376e-07
13:46013945 C T 0.985326 -6.5633e-06
13:46017206 A G 0.208401 7.3966e-07
13:46018866 C A 0.081000 2.9196e-05
13:46022709 C A 1.267628 -1.1831e-05
13:46033965 T G 0.914651 2.3168e-05
13:46037501 T C 0.146111 -7.7151e-06
13:46039407 T G 0.789414 -2.5362e-05
13:46044874 A G 0.843736 3.4784e-05
13:46045258 T G 0.058399 1.0379e-05
13:46051356 T C 0.088569 -1.8669e-05
13:46053593 T C 1.774045 2.3259e-05
13:46057286 A G 0.124607 1.6858e-05
13:46061156 G A 0.788674 -2.6495e-05
13:46068153 G A 0.073524 6.6069e-06
13:46088628 A G 1.789339 6.0132e-06
13:46089680 G A 0.141236 2.4591e-05
13:46098192 G A 1.018203 4.7072e-05
13:46104849 T C 0.033419 1.5854e-05
13:46107177 T C 1.510361 -7.0870e-06
13:46107928 T C 1.652343 7.8735e-06
13:46115693 T C 0.038317 2.3756e-05
13:46117835 A G 0.820081 1.0928e-06
13:46124833 A G 0.041917 -1.9975e-05
13:46127736 C T 0.051878 -1.4200e-05
13:46130137 T C 0.088105 -5.6613e-05
13:46144208 G A 1.021293 1.2822e-05
13:46146712 G A 0.798395 1.3739e-05
13:46148096 G A 0.135052 5.3464e-05
13:46150943 A G 0.108508 2.2720e-06
13:46154749 G A 0.103759 -3.3832e-05
13:46157119 T C 0.027077 1.4133e-05
13:46157367 C A 0.030913 2.3922e-05
13:46158199 T C 0.451845 7.2833e-05
13:46162672 C T 0.259789 -8.1819e-06
13:46164352 C T 1.038599 6.9309e-06
13:46168409 C T 0.591562 -1.7502e-05
13:46170621 T A 0.132426 -5.7572e-05
13:46175718 T C 0.083970 -1.5985e-05
13:46177697 T G 0.023867 1.3445e-05
13:46187253 C A 0.393475 -1.4062e-05
13:46197444 G A 0.058607 1.1447e-05
13:46203828 G T 0.034753 5.9508e-06
13:46226081 T C 0.040076 1.5588e-05
13:46234155 G A 0.156676 -1.1529e-05
13:46234316 T C 0.130421 -4.8272e-05
13:46248464 T C 0.268579 1.8966e-05
13:46256308 T C 1.139028 3.6465e-07
13:46262524 T G 0.110287 -2.8208e-05
13:46263246 A G 0.069990 9.6228e-06
13:46265207 C G 1.294877 -2.9466e-05
13:46271185 G A 1.044491 -4.3360e-05
13:46276710 C G 0.053173 -3.0977e-05
13:46276766 T C 0.329997 -1.7693e-05
13:46281805 G C 1.701248 9.0134e-06
13:46286428 A C 0.028765 2.8279e-05
13:46287153 C A 1.599027 3.9975e-05
13:46287373 A C 0.093236 2.5253e-05
13:46288145 G A 1.386847 9.7343e-06
13:46291974 T G 0.745443 6.7551e-05
13:46300050 A G 1.063625 -1.7195e-05
13:46300824 G A 0.326095 -9.6819e-06
13:46302972 A G 0.019998 -3.4972e-05
13:46305611 G A 0.041329 -4.0975e-05
13:46307319 A G 1.473329 -1.3004e-05
13:46311506 T C 0.041089 -4.1043e-05
13:46314231 T C 0.668150 -2.6367e-05
13:46316910 G A 0.217623 -2.8000e-05
13:46319884 A G 0.087261 -2.1970e-07
13:46320728 A G 0.050203 2.5173e-05
13:46323074 G A 0.062901 2.1342e-05
13:46326574 A G 1.725439 -2.3232e-05
13:46337299 G A 0.296552 6.4222e-06
13:46345494 T C 1.631089 -1.1563e-05
13:46347748 G A 1.472219 -2.1132e-06
13:46355296 T G 0.131638 -8.0401e-06
13:46356418 C T 0.508783 1.7363e-05
13:46357125 G C 0.218808 -1.2860e-05
13:46360678 A G 0.747137 -5.7497e-05
13:46361224 C A 0.404118 -3.3423e-05
13:46364674 A G 1.751383 -3.8389e-05
13:46365721 C G 0.095099 -1.0804e-04
13:46367093 G A 0.214831 -1.4238e-06
13:46367527 C T 1.046039 4.8756e-06
13:46373508 A G 0.111329 2.3217e-05
13:46375032 C T 0.770592 2.1383e-05
13:46381285 A C 0.093580 9.7526e-06
13:46384586 T C 0.040118 -1.3301e-05
13:46384644 C A 0.800242 3.1594e-05
13:46385564 C A 0.055049 1.9139e-05
13:46388095 T C 0.052865 4.1741e-05
13:46392528 G T 1.767592 7.6248e-05
13:46393685 C T 0.044455 -1.6402e-06
13:46396118 A G 0.108102 3.3667e-05
13:46398445 C T 0.093629 2.1305e-06
13:46401862 A C 0.129914 -4.4231e-05
13:46403802 C G 0.034263 2.8076e-05
13:46407340 C A 0.972570 6.2054e-06
13:46409870 A C 0.052332 3.3520e-06
13:46412506 A G 1.103879 -1.5199e-05
13:46415832 A G 0.729038 -4.4824e-05
13:46425101 C A 0.231015 1.5472e-05
13:46431462 G A 0.309412 -5.2543e-05
13:46432484 A G 0.204042 4.8346e-06
13:46443793 G A 0.086443 -7.7064e-06
13:46446516 G T 1.220440 1.9917e-05
13:46447104 G A 0.148701 6.9039e-06
13:46450849 C T 0.210690 -4.2396e-05
13:46451176 A G 0.057922 -4.8822e-06
13:46454232 G A 0.044351 -5.4793e-06
13:46458626 A G 0.197528 2.4989e-06
13:46459627 T C 0.097125 1.9955e-05
13:46461630 A G 1.589030 3.3352e-06
13:46465446 G C 0.124971 2.2394e-05
13:46465828 G A 0.174927 7.6044e-06
13:46466092 A G 0.299457 2.2527e-05
13:46468754 T G 0.146942 3.0343e-06
13:46471661 T C 1.428975 -2.0070e-05
13:46474448 T C 0.044708 -1.3978e-05
13:46482479 G T 0.124455 -6.4563e-06
13:46483679 A G 1.204692 -6.0265e-07
13:46496093 G A 0.033536 2.8384e-06
13:46497628 G A 1.468522 3.1588e-06
13:46500064 A C 0.618911 1.2271e-06
13:46500126 T G 0.514197 -8.6582e-08
13:46501203 T C 0.078724 1.4854e-05
13:46502539 A G 0.031644 -4.6280e-05
13:46503671 A G 0.142466 4.8998e-05
13:46504141 T C 0.063037 2.0854e-05
13:46505599 C T 0.142132 5.0412e-05
13:46510731 T G 0.580883 -2.9554e-05
13:46512027 G A 0.033208 -3.8717e-05
13:46519595 C T 0.021335 -8.2856e-06
13:46522676 G A 0.598826 3.3258e-06
13:46522766 A G 0.041784 -3.7516e-06
13:46530764 G T 0.084116 -1.3004e-05
13:46541450 T C 0.765259 -2.5930e-05
13:46551059 C T 0.071973 -6.9265e-06
13:46566423 T C 0.124033 1.6756e-05
13:46580951 T C 0.040398 -3.0116e-05
13:46582368 T G 1.378181 -1.4860e-05
13:46600881 T C 0.131599 -2.6174e-05
13:46619068 T C 0.030764 1.4459e-05
13:46627677 C T 1.896465 -1.0049e-05
13:46629944 G A 1.416982 -1.9358e-05
13:46630614 A T 0.078737 -1.8029e-05
13:46630967 A C 0.091536 -1.3810e-05
13:46634939 G C 0.654355 5.3504e-06
13:46649453 A C 0.650142 -4.4030e-05
13:46660420 T C 0.022182 8.2803e-07
13:46662286 C T 0.076371 -1.9129e-05
13:46664444 C T 0.690166 -5.9689e-05
13:46672874 A C 0.550109 8.0297e-06
13:46677073 T C 0.053436 4.5366e-06
13:46682821 C T 1.491684 -4.2666e-05
13:46686284 G A 0.162398 -7.5378e-06
13:46687090 G A 0.376412 -5.9323e-05
13:46691982 G A 0.521215 9.6999e-05
13:46698191 A G 0.035230 1.0588e-05
13:46698332 C A 0.022399 1.7881e-05
13:46699594 A G 0.497433 -7.5867e-05
13:46701206 A G 0.036765 1.0466e-05
13:46704213 G A 0.879843 -8.5420e-06
13:46708291 C T 1.811161 -3.0241e-05
13:46710312 T C 0.029397 -1.9742e-05
13:46711972 T C 0.481226 8.0163e-05
13:46718503 C T 0.053089 -4.3852e-06
13:46719156 A G 0.065868 -4.5748e-06
13:46724166 T C 0.873715 -8.0043e-06
13:46728771 C T 1.101562 1.6459e-05
13:46731790 A G 0.049937 2.0624e-05
13:46742767 T C 0.021646 1.6399e-05
13:46745531 A G 0.374133 -9.3231e-06
13:46745569 A G 0.040083 -1.8746e-06
13:46745935 C A 0.331399 -5.4670e-06
13:46749087 C T 0.446308 2.4855e-06
13:46749173 G A 0.159893 -2.4650e-05
13:46749669 A G 1.522818 -2.6537e-05
13:46749781 C T 0.073735 1.2909e-05
13:46750002 G A 0.687008 2.4706e-05
13:46750881 C T 0.166813 1.4432e-05
13:46752704 A G 1.092814 1.0757e-05
13:46766565 A G 0.766797 1.0729e-07
13:46769432 A G 1.290342 1.1050e-05
13:46772643 G A 1.832535 -2.4070e-05
13:46773111 C T 0.023704 -2.7940e-06
13:46776198 C T 0.389239 1.2088e-05
13:46776719 A G 0.076030 1.6101e-05
13:46777501 T C 0.649610 1.8039e-05
13:46782272 T C 0.055098 -2.1292e-06
13:46785403 T C 0.040501 -1.7980e-05
13:46801970 G A 0.169909 -2.2488e-05
13:46802177 G A 0.139889 -1.0459e-05
13:46803693 A C 0.139898 -9.1290e-06
13:46807995 A G 1.289946 1.1266e-05
13:46808627 A G 0.541277 -6.7115e-07
13:46817265 A C 0.169114 -2.1320e-05
13:46819190 A G 0.045549 2.1316e-05
13:46819307 T A 0.133339 1.9236e-05
13:46826803 G T 0.709985 -1.5257e-05
13:46833717 C G 0.557471 -8.9043e-06
13:46835110 C T 0.074232 3.8033e-06
13:46843503 T C 1.294315 1.3831e-06
13:46848425 C T 0.093827 -1.2692e-05
13:46855166 A G 0.599020 1.4462e-05
13:46858684 T C 0.056692 1.6220e-05
13:46863963 C T 0.540823 5.8553e-06
13:46865347 A G 0.064501 -3.3686e-06
13:46865392 T C 0.071785 1.5007e-05
13:46870850 C T 0.217698 4.9088e-05
13:46871865 G A 0.113799 -5.2469e-05
13:46883622 C T 0.060992 -3.4219e-05
13:46884053 C T 0.038577 9.1503e-06
13:46888585 G A 0.240159 -1.4821e-04
13:46894950 G C 0.736127 -1.1187e-06
13:46895225 G A 0.116645 -1.0728e-07
13:46903964 A C 0.020309 1.5653e-05
13:46906874 T G 0.419523 -2.3271e-05
13:46908853 C T 0.060645 -2.8089e-05
13:46910828 T C 0.030939 -1.1647e-05
13:46913577 T C 0.020312 8.8983e-06
13:46917469 A G 0.299596 2.1772e-05
13:46928432 T C 0.072489 -1.1195e-05
13:46936438 C T 0.041683 -1.5712e-05
13:46943857 T G 0.108751 -4.4806e-06
13:46946157 T C 0.671701 -6.8433e-06
13:46948723 A G 0.063978 -1.8083e-05
13:46957456 G A 0.044309 -7.4549e-06
13:46960155 A G 0.353792 -2.7072e-05
13:46970088 G A 0.290021 1.6400e-05
13:46972593 T C 0.032526 -7.6740e-06
13:47011486 C T 0.052472 -2.0100e-05
13:47014095 T G 0.355551 -3.3012e-05
13:47020500 A G 1.110816 5.6386e-05
13:47043218 C T 0.359267 -1.9962e-05
13:47055837 C A 1.769559 4.8476e-05
13:47056349 T C 0.048691 -6.8978e-06
13:47057627 A G 0.430780 1.7203e-05
13:47059080 G A 0.262678 -3.9639e-05
13:47060543 A G 0.032647 5.3390e-05
13:47060781 C T 1.203159 -4.9925e-06
13:47060785 C T 0.601205 2.2058e-05
13:47076692 T C 0.198898 1.5533e-05
13:47084220 A G 0.232180 -1.1518e-05
13:47084282 A G 0.040998 -2.7513e-05
13:47088700 A G 0.185256 1.7800e-05
13:47090844 T C 0.060752 4.4061e-07
13:47091158 T C 0.065569 -3.8389e-05
13:47095662 C T 0.968178 -3.8894e-05
13:47098196 T C 0.062151 -1.5090e-05
13:47104580 A G 0.696067 1.8069e-05
13:47113251 C T 0.366259 4.5494e-05
13:47118418 G A 0.049142 -3.0387e-06
13:47126443 C T 0.060119 5.1443e-06
13:47127813 T C 0.223404 4.5633e-05
13:47129607 A G 0.877785 -3.2715e-05
13:47133122 A C 0.039268 1.2272e-05
13:47134726 G A 0.205049 1.7597e-05
13:47135370 A G 0.053981 5.1812e-06
13:47135726 A G 0.164544 1.2800e-05
13:47135731 A G 0.226568 3.7296e-05
13:47152942 C T 1.200842 1.3726e-05
13:47153131 A C 0.046626 5.3641e-06
13:47169092 A G 1.611452 -2.7509e-05
13:47182146 A G 0.034961 -2.4729e-05
13:47188832 T C 0.078273 -8.8848e-06
13:47193825 T C 0.104589 -1.3786e-05
13:47195604 A G 0.133322 1.0178e-04
13:47203895 C T 0.150012 -1.0662e-06
13:47204385 G C 1.396445 1.1974e-06
13:47212961 A G 1.518693 -8.9320e-06
13:47214871 T C 0.203796 -5.2693e-05
13:47227450 A G 1.156231 2.3632e-05
13:47243357 T C 0.335586 -1.5706e-05
13:47245318 T C 1.303692 7.0855e-06
13:47246594 T C 0.073664 2.9282e-06
13:47258281 A G 0.928933 -7.2875e-05
13:47258783 G A 0.021835 -2.4527e-05
13:47260337 T C 0.553770 4.5611e-05
13:47261853 A G 0.027307 -3.1682e-05
13:47264500 T C 0.028489 -2.7674e-06
13:47264930 G A 1.921889 -1.1393e-05
13:47274639 T G 1.452705 -1.9212e-05
13:47279258 T G 0.067020 1.3823e-06
13:47281751 G A 0.416251 -2.5688e-05
13:47284766 A G 0.246235 1.4573e-05
13:47288435 T G 0.828909 3.1073e-05
13:47290354 C T 0.048480 2.3990e-05
13:47295916 T C 1.093989 1.0417e-05
13:47296735 C A 0.029284 -2.5893e-05
13:47300001 A G 0.277924 2.5306e-05
13:47307650 A G 0.045958 3.2316e-05
13:47313419 T C 0.313732 8.4074e-06
13:47314172 A G 0.149970 -7.7665e-06
13:47314326 C T 0.057954 4.5467e-06
13:47316046 T C 0.057383 -3.1684e-06
13:47321753 T C 1.207629 -1.5367e-05
13:47321818 G T 0.098160 -2.8615e-05
13:47324173 G A 0.079987 7.4026e-06
13:47325150 A G 1.511581 4.1990e-06
13:47325380 A G 0.859303 3.4176e-05
13:47325598 G A 0.057019 2.2920e-05
13:47327160 C T 1.447668 3.1400e-05
13:47328903 C A 0.060570 4.9077e-06
13:47332180 G A 0.645579 -1.1999e-05
13:47332629 A G 0.046305 -3.6822e-07
13:47334645 G A 0.759653 5.5479e-05
13:47335860 T C 0.043565 2.3089e-05
13:47337846 T C 1.556967 4.1415e-05
13:47340583 A G 1.243349 -2.0971e-05
13:47345630 T C 0.039690 1.4366e-07
13:47350124 A C 1.234618 -1.6756e-05
13:47357995 A G 0.255881 8.0645e-07
13:47365059 A G 0.188326 4.1073e-05
13:47383524 A G 1.141885 -2.0377e-05
13:47389947 G T 0.229097 -2.9411e-05
13:47390843 C A 0.958139 -1.6920e-05
13:47390877 T C 0.112406 -1.5557e-05
13:47400686 G A 1.468996 -2.8079e-05
13:47406657 A G 0.051579 2.3122e-05
13:47409034 A G 0.180474 1.2704e-06
13:47411985 G A 1.155894 -1.3706e-05
13:47412075 C T 0.282231 -5.9611e-06
13:47415701 T C 0.031316 -6.8083e-06
13:47416386 T C 0.262091 3.9667e-05
13:47418136 T C 0.026726 -3.2131e-05
13:47418383 A G 0.305111 2.6269e-05
13:47423291 T C 1.084323 -1.0375e-06
13:47425941 G A 0.040488 -1.3169e-05
13:47427920 C A 0.061567 2.8829e-05
13:47428471 C A 1.417913 -2.6999e-05
13:47429297 T C 0.066634 3.7124e-05
13:47429446 C T 0.493612 -4.3569e-05
13:47430312 C T 0.080341 -2.1531e-06
13:47430602 C T 0.078851 1.2591e-05
13:47431471 A G 0.488919 -3.0500e-05
13:47432928 G T 0.098504 1.7360e-05
13:47433355 G C 0.360602 -3.5529e-06
13:47435283 A G 1.898587 -2.8595e-05
13:47437096 C T 0.047344 -1.8109e-05
13:47446847 T C 1.390171 -2.0615e-05
13:47447236 A G 0.911275 5.2609e-06
13:47452169 C T 0.047964 4.2254e-05
13:47456190 C T 1.517271 -1.7982e-05
13:47457294 G A 0.025681 2.9152e-05
13:47457693 C T 0.324849 1.8074e-05
13:47466384 C T 0.046276 -8.3009e-06
13:47466622 A G 0.045993 3.9587e-05
13:47469968 T G 0.047986 4.5898e-05
13:47470824 T C 1.895030 -2.3634e-05
13:47471461 A G 0.178384 -1.4450e-07
13:47471478 T C 0.804945 1.0281e-05
13:47471890 A G 1.817094 -2.1070e-05
13:47472650 T A 0.028735 -8.9548e-06
13:47485570 G A 1.838546 7.6796e-06
13:47503880 T C 0.485468 1.5893e-05
13:47507837 T C 0.626873 -4.1859e-05
13:47517450 T C 0.144955 -3.4826e-07
13:47525408 T C 0.047568 -1.1080e-05
13:47535376 A C 0.030459 -1.9387e-05
13:47537149 T C 1.334359 4.0116e-05
13:47539075 T C 0.738893 2.6843e-05
13:47556185 G A 0.365759 4.2700e-05
13:47564655 G A 0.065465 -2.2899e-06
13:47565206 T C 1.282819 -5.4998e-06
13:47568781 C A 0.044095 1.1779e-05
13:47573616 G A 0.661629 -1.3719e-05
13:47580175 A G 0.071301 9.1534e-06
13:47581554 G T 0.031121 -1.5969e-05
13:47585038 G A 0.067348 1.8310e-06
13:47594717 G C 0.024035 2.8092e-05
13:47596020 C T 1.466049 -5.1560e-05
13:47596714 T C 0.303098 -5.9755e-07
13:47609532 C T 0.070444 -2.1190e-06
13:47611165 G A 0.135052 5.1545e-06
13:47612713 A G 0.567367 -5.1793e-05
13:47628849 G A 1.025201 4.6089e-05
13:47654893 A G 0.343587 1.0902e-04
13:47660119 A G 0.035633 2.0710e-07
13:47662624 C T 0.118262 -6.9672e-06
13:47665963 A C 0.117070 -2.5749e-05
13:47675070 A G 1.366116 3.6856e-05
13:47675183 T G 1.029534 3.1506e-05
13:47675330 T C 0.079825 -6.6065e-06
13:47679491 G A 0.052836 2.4343e-05
13:47679529 G T 0.156108 -1.0553e-05
13:47682803 C A 0.118745 2.2829e-05
13:47683344 G A 0.054092 4.6856e-05
13:47686910 A G 0.061775 -1.5554e-06
13:47687899 T C 0.091230 1.2437e-04
13:47690527 A C 0.585381 -1.9841e-05
13:47694801 G A 1.052014 5.0385e-05
13:47697001 A C 0.064271 -1.2775e-05
13:47697499 A G 0.045198 1.0046e-05
13:47697715 G A 0.061924 -3.2896e-05
13:47699333 T C 0.083992 -3.5377e-06
13:47702475 G A 1.725303 -9.5302e-06
13:47703694 A G 0.041368 -5.9509e-05
13:47710163 C T 0.042686 7.9405e-06
13:47710765 C T 1.675671 -6.7559e-06
13:47712292 G T 0.020228 2.7984e-05
13:47716018 G A 1.005317 -1.7464e-05
13:47724835 A G 0.063803 -2.1107e-05
13:47725415 T C 0.430744 -1.1013e-05
13:47726116 C A 0.033429 6.2960e-06
13:47728501 A G 0.101526 6.8328e-05
13:47732939 G A 0.031124 5.8459e-05
13:47736047 G A 0.067124 -3.2417e-05
13:47742635 G A 0.201858 3.5406e-05
13:47745729 A C 0.181227 1.0317e-04
13:47747520 G A 0.304095 -5.3093e-06
13:47749717 G A 0.050343 -4.8998e-05
13:47753250 A G 0.045545 1.7512e-06
13:47762316 A G 0.043507 -2.1828e-05
13:47771058 G A 0.021419 5.9802e-06
13:47775763 C A 0.034993 1.3954e-05
13:47777827 C T 1.672798 4.6100e-06
13:47779523 G T 0.085515 -1.4649e-05
13:47789961 A G 0.065192 6.4537e-05
13:47794752 C A 0.068042 1.3625e-05
13:47807626 C T 1.955766 -1.9004e-05
13:47812246 A C 0.931201 -1.2850e-04
13:47816507 A G 0.053436 1.7779e-05
13:47822892 C T 0.055500 2.2218e-05
13:47822976 G T 0.508449 -9.4228e-06
13:47823735 G A 0.158101 -1.2543e-05
13:47833091 A C 0.098566 4.7815e-06
13:47836897 G A 0.184668 -3.9589e-06
13:47838345 C T 0.827160 -2.6154e-05
13:47849445 A G 0.095151 -2.4186e-05
13:47849546 C G 0.990616 -1.4433e-06
13:47856419 G A 0.928206 1.1371e-06
13:47861165 A G 0.076160 6.1602e-05
13:47862887 C A 0.323907 -3.9802e-05
13:47863156 A G 0.126928 -1.9977e-05
13:47872698 G A 0.891119 1.0061e-05
13:47880494 G C 0.055614 3.8128e-05
13:47891491 C T 0.029936 2.6072e-05
13:47891517 C T 0.049746 -6.0511e-06
13:47892548 C T 0.412191 1.1966e-05
13:47893395 A G 0.046548 5.4822e-06
13:47898879 G A 0.098271 -2.5852e-05
13:47899095 G A 1.218873 -1.0346e-05
13:47903643 A C 0.070788 1.2159e-05
13:47912937 T C 0.072930 -1.7323e-05
13:47917035 T G 0.134111 3.5718e-05
13:47922622 A G 0.036584 7.1492e-06
13:47927313 A C 0.052582 7.0547e-06
13:47936248 T C 0.046078 1.4033e-05
13:47947527 G A 0.073911 2.0704e-05
13:47964023 T C 1.667118 -5.9959e-05
13:47973143 C T 1.411645 -1.3164e-04
13:47984080 A G 0.080759 -2.3423e-05
13:47984571 T C 1.036038 9.9457e-06
13:47986085 C T 0.826679 9.0545e-06
13:47990087 C T 0.765668 -1.4743e-06
13:47996857 C T 0.721359 -5.6927e-06
13:47998660 T C 0.022214 8.4101e-06
13:47999079 A C 0.113831 6.3562e-06
13:48017770 A G 0.708090 -7.4258e-07
13:48045978 G A 0.078507 6.0827e-05
13:48061667 C T 0.084226 1.5591e-05
13:48064646 G A 0.049226 1.2706e-06
13:48066565 C T 0.750003 -7.3118e-06
13:48066939 T C 0.022997 2.8178e-05
13:48079890 C T 0.039917 2.3828e-05
13:48085944 A G 0.070074 -2.9510e-05
13:48096468 A G 0.056734 -1.6652e-05
13:48097939 G A 0.064920 -8.5016e-06
13:48098153 C A 0.095700 -4.2255e-06
13:48098485 A G 1.933921 -1.3524e-05
13:48101712 G C 0.111780 -2.1447e-05
13:48105846 A G 0.030933 9.7210e-06
13:48112347 C A 0.104266 -1.3689e-06
13:48113517 G A 0.045101 -5.5231e-06
13:48116300 A G 0.022153 2.8744e-05
13:48116863 G A 0.244174 1.3951e-05
13:48117102 A C 0.033955 1.9396e-06
13:48119960 A G 0.222891 2.1144e-05
13:48121296 T C 0.036908 3.9110e-06
13:48121633 C T 1.390327 3.2597e-05
13:48127514 A G 0.860666 2.1089e-05
13:48127669 T C 0.119881 4.6313e-06
13:48130094 C T 0.277648 1.4574e-05
13:48132488 C A 0.641456 -4.9362e-05
13:48132734 C T 0.983144 2.1715e-05
13:48136736 T C 1.795445 7.6741e-06
13:48155499 A G 0.227016 1.6795e-05
13:48162558 A C 0.727857 -3.6820e-05
13:48163349 G A 1.823307 -2.7378e-07
13:48166251 T C 0.034269 2.2869e-05
13:48172836 C T 0.026496 -8.9963e-06
13:48174825 A G 0.040615 -4.7876e-05
13:48176465 A G 0.096433 8.3985e-06
13:48179362 T C 0.038632 2.0516e-05
13:48180955 G C 0.030095 1.4102e-05
13:48195338 A G 0.132336 -6.6352e-05
13:48195765 A C 0.086560 1.0122e-05
13:48198716 C T 1.521124 -3.9359e-05
13:48204426 C T 0.053998 -1.0477e-05
13:48215632 C T 0.060285 -8.4463e-06
13:48215874 G A 0.210755 1.5271e-05
13:48221989 G A 0.104882 1.0770e-05
13:48226614 A C 0.053589 2.3569e-05
13:48240679 C T 0.369420 -2.1973e-07
13:48241484 C T 1.326517 1.9040e-05
13:48245126 A G 0.059733 4.3868e-05
13:48248316 A G 0.120423 7.6957e-06
13:48264421 A G 0.036658 3.8226e-06
13:48273085 G A 0.900418 6.9205e-06
13:48278242 G C 0.100348 -4.0546e-06
13:48281621 G A 0.170260 1.8110e-05
13:48283010 C T 0.958538 1.7917e-05
13:48285106 A C 0.193954 8.2690e-06
13:48292879 A G 1.266077 1.7795e-05
13:48294472 G A 0.092753 -2.0089e-05
13:48302407 C T 1.077361 4.1623e-06
13:48322743 A G 0.865045 2.0101e-05
13:48326014 C A 1.333522 1.4926e-05
13:48333822 C T 0.020144 2.8369e-05
13:48333991 G A 0.866704 1.8821e-05
13:48371531 C T 0.043802 -1.3451e-05
13:48381589 A G 0.099033 9.3026e-06
13:48381991 A G 0.070236 -1.1012e-05
13:48386268 C T 0.086329 -3.0898e-05
13:48388548 G A 0.767099 6.6360e-07
13:48389183 A G 0.097742 -2.9364e-05
13:48391031 G A 0.149805 -1.2880e-05
13:48393070 T C 0.064715 -5.9427e-06
13:48396520 C T 0.028502 1.8107e-06
13:48399154 T C 0.038989 -3.1749e-06
13:48400077 G A 1.089569 6.2733e-07
13:48400502 T C 0.722216 -3.9635e-05
13:48405477 G A 0.023185 8.3787e-06
13:48409714 T C 0.058607 2.8144e-05
13:48414274 G A 0.134092 -4.9926e-05
13:48419778 A C 0.028005 2.3880e-06
13:48424838 G A 0.030235 4.0227e-05
13:48431473 T C 1.068818 1.5610e-05
13:48431714 A G 0.150866 3.6106e-06
13:48439637 T C 0.076845 1.2075e-05
13:48442322 T C 0.175343 4.5092e-05
13:48445958 T C 0.055211 -1.9216e-05
13:48451070 G A 0.250208 -9.9500e-06
13:48451322 T C 0.043848 4.5224e-05
13:48454491 A G 0.778414 1.6544e-05
13:48458931 C T 0.626659 -5.7658e-05
13:48478301 A G 0.047853 1.1005e-05
13:48480516 C T 0.955925 4.5035e-05
13:48505286 C T 0.062382 4.4104e-06
13:48505493 T C 0.458995 1.8760e-05
13:48511653 C T 0.021705 2.2984e-05
13:48522908 T G 0.126681 3.4469e-05
13:48523797 C A 0.041446 5.7555e-05
13:48523952 T C 0.245667 -2.6469e-05
13:48527236 A C 0.168806 3.0845e-05
13:48544484 G T 0.020562 -1.2163e-05
13:48545973 T C 0.127006 9.9721e-06
13:48583207 T G 1.643144 -6.2096e-05
13:48583854 T C 0.041868 -3.2712e-06
13:48584940 C T 1.397130 -2.2727e-05
13:48636883 A C 0.035642 -3.3530e-05
13:48642458 G A 0.069779 1.9055e-05
13:48645553 A C 0.032965 2.8693e-06
13:48658067 C T 0.247050 -3.4345e-08
13:48666761 G C 1.856531 -2.7113e-05
13:48668152 T G 0.048382 1.3028e-05
13:48668267 T C 0.028180 -1.0286e-05
13:48669181 G C 0.032020 -6.2712e-06
13:48671081 G A 1.321149 -2.2423e-05
13:48671486 G T 0.074794 5.6748e-06
13:48676968 G T 0.074479 -2.3858e-05
13:48693922 G A 0.390999 -3.0711e-05
13:48701329 G T 0.096745 -1.9021e-05
13:48703582 T C 0.165232 2.0745e-05
13:48712474 T C 1.856564 -3.1447e-05
13:48722634 T C 0.053105 2.3510e-05
13:48724166 A G 1.873491 1.4977e-05
13:48724592 A G 1.341435 -3.3560e-05
13:48726219 A G 1.922879 6.1627e-06
13:48731503 G A 1.187197 2.9010e-05
13:48736838 A G 0.106093 5.4317e-06
13:48741438 A C 0.034558 -6.0808e-06
13:48752094 A G 1.914719 -1.0345e-05
13:48754024 A G 0.776330 -2.5763e-05
13:48760557 G A 0.457016 -5.0904e-05
13:48764577 T G 0.039700 9.7964e-06
13:48768660 A C 0.093321 3.1911e-05
13:48788990 G A 0.328968 2.4940e-05
13:48794745 C T 0.037210 -1.1241e-05
13:48800949 A G 0.549171 -8.7018e-05
13:48814989 A G 0.254719 3.3400e-05
13:48825230 G C 0.034156 -1.8120e-06
13:48825425 C T 0.062037 -2.7549e-05
13:48827242 G A 0.122020 8.8450e-06
13:48849803 G A 0.503457 -5.6733e-05
13:48868999 C T 0.117200 -2.5967e-06
13:48879905 A G 1.976309 1.6940e-05
13:48884146 A G 0.055715 1.6955e-05
13:48886807 A G 0.054819 -4.5916e-05
13:48891836 A G 1.574975 1.5372e-04
13:48931979 C T 0.256670 -4.9901e-05
13:48940056 T C 0.061648 -2.6158e-05
13:48944049 C A 1.948271 3.0242e-05
13:48944730 A G 1.958726 1.2999e-05
13:48950824 T G 0.150525 4.9594e-05
13:48973931 C A 0.024496 1.3229e-05
13:48974742 A G 1.444298 1.3011e-04
13:48978247 C T 0.040131 8.4499e-06
13:48985639 A C 0.030504 8.5358e-06
13:48987032 G A 0.270231 2.8771e-05
13:48989812 G A 0.503531 -8.0203e-05
13:48998413 G A 0.059532 -5.3354e-05
13:49005621 T C 0.039586 1.7908e-05
13:49021886 A G 1.956646 2.5609e-05
13:49029385 C T 0.062846 9.2934e-06
13:49034624 T C 1.975254 2.1725e-05
13:49056734 G C 0.089234 4.3154e-05
13:49059067 C T 0.049499 2.4870e-05
13:49059577 T C 1.427498 1.5679e-04
13:49065644 G A 0.061684 -1.3047e-05
13:49088646 A G 0.111173 1.0920e-07
13:49090067 T C 0.042108 -2.7222e-05
13:49093583 T C 0.022464 -1.4870e-05
13:49094863 A C 0.023772 -2.8442e-05
13:49094957 T C 0.045691 7.6948e-06
13:49102584 A C 0.183792 -7.1654e-06
13:49113353 A C 0.092500 -1.1538e-05
13:49114756 G A 0.073122 -6.6602e-05
13:49123516 T C 0.843337 -7.0568e-05
13:49153095 G A 0.163002 8.2785e-06
13:49153728 A G 1.752986 -1.1686e-04
13:49154010 C T 0.061664 1.4450e-05
13:49154577 G A 0.082509 -9.3249e-06
13:49156428 C T 0.021955 -1.0697e-05
13:49158025 G A 0.028424 -2.5882e-05
13:49176512 C T 0.563021 -1.1549e-04
13:49186732 A G 0.646744 -1.3038e-04
13:49195583 C T 0.724887 -8.5686e-05
13:49212695 T C 0.113766 2.1259e-05
13:49214508 T G 0.507241 -5.9722e-05
13:49215747 G T 0.135523 2.4432e-05
13:49229603 T C 0.085803 -1.0144e-05
13:49253456 G C 0.060398 -4.6623e-06
13:49253788 G A 0.108190 1.4624e-05
13:49268247 G A 0.542342 -5.5347e-05
13:49281554 G A 0.053946 -5.9913e-06
13:49284125 A G 0.998014 -7.0462e-06
13:49286438 A G 0.064060 2.8103e-05
13:49293116 G A 0.091792 1.5383e-05
13:49296495 T C 0.082363 6.8265e-05
13:49296801 C T 1.509445 -3.3390e-05
13:49297940 T A 0.032403 2.4286e-05
13:49298065 G C 0.273428 -3.6028e-05
13:49304242 T G 0.622270 1.8803e-06
13:49305501 T A 0.036597 -1.7725e-05
13:49307675 A G 0.031296 6.1848e-06
13:49310958 A G 1.605704 -1.7850e-06
13:49315399 T G 0.053738 -5.0536e-05
13:49315583 C T 1.488218 2.3446e-05
13:49322158 G A 0.143485 3.0001e-05
13:49323259 C T 1.916160 -6.0628e-06
13:49336677 G A 1.882407 2.2663e-05
13:49348724 G A 0.310716 -3.6224e-05
13:49351814 G T 0.024496 5.0176e-05
13:49358620 T C 0.047279 -5.4264e-06
13:49362609 G A 1.426161 -1.7344e-05
13:49363151 A C 0.040092 6.6343e-05
13:49365692 C T 0.032965 4.7489e-05
13:49369531 C T 0.093158 1.8685e-05
13:49371738 A G 0.303339 -7.3170e-06
13:49377189 G A 0.093490 1.4452e-06
13:49383447 C T 1.425521 -1.9313e-05
13:49383761 C T 0.537009 -9.2066e-06
13:49384046 G C 0.985533 -5.4946e-06
13:49385331 G A 0.136477 -1.6383e-05
13:49385427 T C 1.750886 1.1154e-06
13:49387896 C T 1.834817 -2.0724e-06
13:49388029 C T 0.074362 2.0646e-05
13:49392865 T C 0.886419 1.1095e-04
13:49404763 A G 0.291764 -6.4922e-05
13:49405105 A G 0.055552 2.5066e-05
13:49408049 T C 0.346281 1.4249e-05
13:49408473 T C 0.732979 -1.0480e-05
13:49415797 C T 0.030611 3.9341e-05
13:49418258 G A 0.053254 -1.3171e-05
13:49427737 T C 0.274152 1.2638e-05
13:49440238 C T 0.199365 2.7741e-06
13:49443270 T G 0.116441 -6.9300e-06
13:49447633 G A 1.644738 -3.0125e-05
13:49447734 C T 0.350819 2.9748e-05
13:49449719 T C 0.028398 -9.4439e-06
13:49463912 C T 0.307639 4.2154e-06
13:49464288 T C 0.041141 4.8877e-06
13:49464977 G T 0.406919 2.5356e-05
13:49466143 C T 0.053072 4.5036e-05
13:49479027 C T 0.310885 -1.2605e-05
13:49481458 A G 0.058071 9.2537e-07
13:49482707 T C 1.945256 1.5725e-05
13:49482919 C T 0.079461 2.4280e-05
13:49485613 C A 1.257663 -5.3561e-06
13:49493085 C T 0.440890 -9.6215e-06
13:49495712 T C 0.733680 -1.8936e-05
13:49497137 T C 0.045468 2.6498e-05
13:49497904 G A 0.485819 -5.3125e-05
13:49497994 C A 0.639807 -5.7760e-07
13:49498155 G A 0.639515 1.4456e-06
13:49500173 G A 0.667043 -5.5320e-06
13:49502031 A G 0.070415 -1.8017e-05
13:49504761 C A 0.120709 -5.4587e-06
13:49514444 C T 0.159607 -2.7330e-05
13:49514612 C T 0.066299 1.1748e-05
13:49520970 A G 0.692468 1.7174e-06
13:49524346 C T 0.873549 2.4777e-07
13:49525379 C T 0.805283 -7.2906e-06
13:49531002 C A 0.319561 8.0148e-06
13:49545566 G A 0.043118 -1.1206e-05
13:49545624 C A 0.042907 -2.7571e-05
13:49545703 C G 0.095106 -3.7218e-06
13:49545811 G T 0.025587 -2.8214e-07
13:49554480 T G 0.504502 1.3953e-05
13:49563833 G A 0.401645 9.7223e-06
13:49618502 G A 0.036587 1.5380e-05
13:49628551 G A 1.377282 1.0763e-05
13:49628859 A G 0.127035 -1.8918e-05
13:49652762 A G 0.104019 -2.7516e-05
13:49670181 G T 0.026811 2.5995e-05
13:49675242 C A 0.038908 -1.7165e-05
13:49679157 G A 0.198326 -1.5680e-06
13:49689212 G C 0.035594 1.8904e-05
13:49719060 G A 0.414151 1.6580e-05
13:49720892 G A 0.025976 2.8389e-05
13:49742412 C T 0.033598 -1.3431e-05
13:49748280 G A 0.121916 -1.4882e-05
13:49759627 A C 0.091665 -3.1601e-05
13:49764579 C A 0.041550 2.9684e-05
13:49767343 A G 0.042637 1.3380e-06
13:49775997 G A 0.140353 -2.3366e-05
13:49784825 T C 0.039245 -3.0677e-05
13:49785877 T C 0.064706 3.6593e-05
13:49800103 A G 0.074002 4.9009e-06
13:49806980 A C 0.609008 -2.1416e-06
13:49853124 T C 0.057970 -7.7211e-06
13:49861524 G A 0.299486 -3.2106e-05
13:49866322 T C 1.373049 -8.9943e-05
13:49869912 G A 0.022455 -2.2996e-05
13:49876695 A G 0.057230 5.9059e-06
13:49880940 A G 0.080490 3.4020e-05
13:49890086 C T 0.067497 5.8960e-06
13:49895310 C T 0.120495 3.4853e-05
13:49895786 T C 0.044367 -6.5193e-06
13:49897577 G A 0.472995 1.0106e-04
13:49901088 T C 1.387535 -4.7751e-05
13:49902288 T G 0.456113 -4.8395e-05
13:49908180 C T 0.132498 -1.3863e-05
13:49913930 A G 0.096855 -3.0202e-06
13:49918092 C G 0.088063 8.5249e-06
13:49930369 T C 1.557386 -1.8405e-05
13:49945247 T C 0.028378 -1.7096e-05
13:49962409 C T 1.037755 3.7925e-05
13:49969235 T C 0.054481 -2.4679e-06
13:49976183 A G 0.036006 1.9596e-05
13:49976235 C T 0.305939 1.9300e-05
13:49980637 G A 0.915495 3.2193e-05
13:49982571 A G 0.045357 1.3215e-05
13:49987663 A G 0.288158 -2.4109e-05
13:49987815 G A 0.171136 3.6447e-05
13:49987959 A G 0.823242 -2.8945e-05
13:49988058 C A 0.988289 1.0528e-05
13:49988458 C T 1.602351 -6.3603e-05
13:49990500 A G 0.048671 -5.3752e-05
13:49991380 A G 0.067594 2.5219e-05
13:49992128 G A 1.106781 -8.3838e-06
13:50000974 C T 1.189874 -3.4032e-05
13:50002042 T C 0.377795 -1.0519e-06
13:50002417 A G 0.027229 1.6778e-06
13:50005050 G A 0.126834 -3.4221e-05
13:50012407 T C 1.228159 -1.2906e-06
13:50013622 C A 1.414125 -6.2458e-05
13:50021542 A G 0.047107 -4.1980e-05
13:50022882 G A 0.086063 -3.4547e-06
13:50023136 A C 0.062440 3.5714e-06
13:50027333 C T 0.173175 -1.5244e-04
13:50032293 T C 1.111260 1.3104e-05
13:50044585 G T 1.124029 8.7415e-06
13:50053840 C G 0.032676 5.4513e-05
13:50057097 A G 1.395536 -8.3181e-05
13:50063238 T C 1.107219 1.4416e-05
13:50067443 A G 1.111702 1.9892e-05
13:50069572 G T 0.029813 1.1625e-05
13:50072245 G A 0.312414 5.5713e-06
13:50087142 C T 0.604097 1.4737e-05
13:50101094 A G 1.095525 -1.5969e-05
13:50102992 C T 1.071626 -2.1096e-05
13:50104780 G A 0.030569 2.3339e-05
13:50111762 A G 1.420442 -1.4423e-05
13:50114491 C T 1.699794 -1.6263e-05
13:50118998 T C 0.024461 6.2083e-06
13:50126241 T C 0.029683 4.3703e-05
13:50128133 C G 0.099949 -2.1407e-05
13:50132909 T C 0.081707 -5.5125e-06
13:50141345 A G 1.415388 -1.6554e-05
13:50141362 A G 0.276440 1.3615e-05
13:50142021 T C 0.128372 1.3158e-05
13:50142595 G A 0.361887 -1.8959e-05
13:50144197 T G 0.082584 -5.1588e-05
13:50145780 C A 0.227656 -1.5935e-05
13:50149945 T C 1.660902 -1.1774e-05
13:50160830 T C 0.103393 -1.7555e-05
13:50161032 G T 0.084440 -5.1368e-05
13:50174223 A C 0.362961 -2.3998e-05
13:50179863 G A 0.075715 -4.6863e-07
13:50183204 T C 0.111377 -3.5397e-05
13:50185712 T C 0.280163 6.7214e-06
13:50192320 T G 0.111426 4.8089e-06
13:50192594 A C 0.089163 5.3838e-06
13:50194394 A G 1.371446 1.8141e-05
13:50198880 G A 0.031468 2.0953e-05
13:50200008 T C 1.707116 2.1106e-06
13:50204975 T C 0.064761 -1.9577e-05
13:50205025 C T 1.078341 1.4844e-05
13:50209294 A G 0.100802 -9.1071e-06
13:50214314 G T 0.168377 1.6778e-05
13:50215682 C G 1.312813 2.5045e-05
13:50219247 G T 0.101088 -4.1658e-05
13:50224317 C T 0.038048 7.6932e-06
13:50227577 C T 0.473410 -1.3951e-05
13:50246074 T C 0.538817 7.1618e-06
13:50251125 C T 0.028579 -1.4463e-05
13:50256828 T C 0.232628 -3.0786e-05
13:50258449 G A 1.481827 2.2748e-05
13:50263874 A C 0.040511 -3.7450e-05
13:50264707 C T 0.289177 -3.2255e-06
13:50265068 C T 0.175232 -3.8023e-06
13:50266109 C T 1.140810 2.7145e-05
13:50273356 T C 0.061174 -4.9093e-06
13:50276679 T C 0.658117 9.2029e-06
13:50283568 C T 0.030702 7.8672e-06
13:50284572 A G 0.115402 7.2452e-06
13:50293533 C T 0.041089 -3.1517e-05
13:50305303 T C 0.176196 -4.6114e-06
13:50306528 C T 0.020514 -2.7626e-06
13:50326174 T C 0.033984 -2.3497e-06
13:50334693 C T 1.020004 1.1280e-05
13:50340340 A G 0.206866 7.4956e-07
13:50348776 G A 0.028940 1.5555e-05
13:50349898 A G 0.045422 5.6438e-06
13:50353437 T C 0.031293 4.4677e-07
13:50354728 T C 0.524895 1.8842e-05
13:50357873 C A 1.752860 1.7733e-05
13:50361178 A G 0.031848 -7.5230e-07
13:50365706 A G 0.076218 -3.4982e-06
13:50367712 G C 0.099423 1.0116e-05
13:50367735 T C 0.081821 -6.4055e-06
13:50371708 T C 0.066689 1.0942e-05
13:50386913 A G 0.716828 1.8983e-06
13:50392956 G A 0.208684 2.3569e-05
13:50409647 T G 0.117447 -1.1780e-06
13:50412762 A G 0.115029 4.0936e-06
13:50422008 T C 0.402788 9.4066e-06
13:50428990 C G 0.120599 -3.1728e-05
13:50429858 T C 0.434707 -2.4059e-05
13:50431598 T C 0.085573 -1.9448e-05
13:50437438 A G 1.140252 -1.1549e-05
13:50438427 T C 0.124685 -2.1174e-05
13:50442373 T C 0.027833 8.2983e-06
13:50444271 T G 1.737218 -3.3834e-05
13:50465577 G A 0.083096 3.2397e-06
13:50467935 C T 0.081460 4.2610e-06
13:50468631 A G 0.048622 -9.7915e-06
13:50469869 G T 1.180887 -1.0031e-05
13:50471855 A G 0.063657 -6.7606e-06
13:50475379 A G 0.034724 1.1807e-05
13:50492106 C T 0.040187 3.5484e-05
13:50494740 T C 0.069263 -5.1890e-06
13:50507971 A G 0.058042 -8.1785e-07
13:50511364 T C 0.221054 -2.6733e-05
13:50560058 C T 0.285552 2.7218e-05
13:50587140 C G 0.027661 2.1161e-05
13:50601566 G A 0.056880 1.3328e-05
13:50626599 C A 0.020449 7.7421e-06
13:50656582 A T 0.503811 -1.2139e-06
13:50663037 T C 0.093629 1.6044e-05
13:50665444 T C 0.027671 2.9864e-05
13:50666074 T C 0.103444 -3.0500e-05
13:50680680 A C 0.022873 1.2687e-05
13:50696448 T C 0.251263 1.4787e-05
13:50697838 A C 0.243677 -3.9212e-06
13:50701190 A G 0.441731 -1.5715e-05
13:50703411 C T 0.029498 -1.9024e-05
13:50705473 A G 0.054111 -2.1683e-05
13:50705702 C A 0.026898 -7.8111e-06
13:50721117 C T 0.998974 -1.8542e-06
13:50722895 A C 0.043634 1.2878e-05
13:50725514 G A 0.117006 -1.1540e-05
13:50733606 G C 0.032715 1.0822e-05
13:50734704 T C 0.660191 7.7990e-06
13:50734982 C T 0.245027 -7.2378e-06
13:50741888 T C 0.052443 -2.2983e-05
13:50747984 A G 0.748728 1.1573e-05
13:50748254 C T 0.104639 3.8110e-05
13:50751758 A G 0.864996 1.6390e-05
13:50753307 A G 0.059269 1.8647e-05
13:50761580 G A 0.092256 -4.1356e-05
13:50761943 A G 0.924953 5.5152e-06
13:50771235 A G 0.079266 -4.9400e-06
13:50775950 A G 0.036626 -1.0825e-07
13:50799672 G C 0.097372 -3.4694e-06
13:50810171 G A 0.616752 -3.1434e-05
13:50819594 A G 0.169465 2.4533e-05
13:50833707 C T 1.062076 2.7355e-05
13:50833879 A G 0.134095 -3.0490e-05
13:50835715 T C 0.376266 -2.0207e-06
13:50859885 C T 0.625247 -3.5624e-05
13:50888893 C A 0.723670 -6.2990e-05
13:50910525 G A 0.914034 -1.0117e-04
13:50920173 A G 0.952721 8.9989e-05
13:50922728 C T 0.035818 2.7266e-05
13:50925421 T G 0.082808 9.7725e-07
13:50931600 C T 0.134140 2.2435e-06
13:50931943 A G 0.103831 -8.1285e-06
13:50940143 G A 0.133595 4.4256e-05
13:50946507 A C 0.034159 -8.7386e-06
13:50952107 T G 0.091500 6.4473e-06
13:50953560 A G 0.035685 6.7235e-05
13:50957445 T C 1.597336 5.9940e-06
13:50961820 C T 0.186135 -2.4902e-05
13:50964413 T C 0.046759 -1.9742e-05
13:50986118 C T 1.488938 -2.3977e-05
13:50989171 A G 0.048898 -1.4032e-05
13:50998671 G A 1.483284 -3.7527e-06
13:51016936 A G 0.228824 6.2030e-05
13:51030743 A C 0.024863 -8.7716e-06
13:51040660 T C 0.070259 -3.7904e-05
13:51051374 T C 0.175554 -3.7024e-05
13:51055196 T C 0.283906 -1.7671e-05
13:51061044 G T 0.513094 5.9163e-05
13:51067234 G T 0.486121 6.0986e-06
13:51088356 C G 0.507206 7.1011e-05
13:51096095 T A 0.588462 -6.2696e-06
13:51100953 T C 0.124036 -1.5846e-05
13:51102002 A G 0.113098 6.7912e-06
13:51102949 T C 0.080691 -1.0739e-07
13:51105334 A G 0.556244 3.8102e-05
13:51106555 T C 1.322616 7.7998e-05
13:51116901 T G 0.431208 5.7203e-05
13:51118945 T C 0.032647 6.1330e-05
13:51125640 A G 0.162038 -5.6667e-05
13:51128506 T G 0.091162 -4.2456e-05
13:51136726 T C 0.071723 1.0829e-05
13:51152028 T C 0.070068 -3.6487e-06
13:51152611 A G 1.577066 -2.5370e-05
13:51153671 T C 0.080818 -1.6747e-05
13:51165494 T C 1.065829 -1.2321e-04
13:51170755 G A 0.394014 6.4205e-05
13:51172376 C T 0.029287 -4.2887e-05
13:51173732 C G 0.187901 -1.8872e-05
13:51174638 G T 1.087472 -3.9315e-05
13:51177170 A G 1.314151 -3.6397e-05
13:51177830 T C 0.043380 3.8589e-05
13:51184928 A G 0.973991 1.4114e-05
13:51189645 A G 0.253369 8.9060e-06
13:51202061 A G 0.038499 4.3465e-05
13:51203769 G A 1.759014 2.5071e-05
13:51226969 C T 0.032108 -9.8661e-05
13:51233907 T C 0.799048 8.5835e-06
13:51240182 A C 0.208294 -6.7487e-06
13:51242379 A G 0.441900 2.7961e-05
13:51252316 G A 0.100520 4.8280e-05
13:51253453 A C 0.044104 3.1999e-05
13:51258363 C T 0.133416 1.5724e-05
13:51261914 A G 0.087043 -2.6772e-05
13:51262542 G A 0.174979 -1.4879e-05
13:51264767 C T 0.023136 2.7018e-05
13:51269448 C T 0.279677 2.7064e-06
13:51269796 G T 1.955727 7.9740e-06
13:51270185 G A 0.033156 7.3698e-06
13:51274016 T C 0.041644 2.0321e-04
13:51274245 A G 0.106005 1.8016e-05
13:51275108 C T 1.248760 7.3628e-06
13:51294123 T G 0.186593 -6.9121e-05
13:51297501 A C 0.071622 -1.5277e-05
13:51300278 C T 0.296036 -2.8805e-05
13:51304950 G C 0.204046 7.0213e-06
13:51307156 A G 1.013792 8.8147e-08
13:51308500 T C 0.153044 -7.7964e-06
13:51309470 G A 0.125724 1.8034e-05
13:51310196 A G 0.055825 -3.0510e-06
13:51320296 T C 0.032744 -1.5652e-06
13:51321219 C A 0.020059 3.0601e-05
13:51332060 G A 0.022513 -5.1370e-05
13:51335392 G A 0.907072 6.7540e-06
13:51337824 C A 0.034932 -1.1475e-06
13:51340315 G A 0.886097 -4.8817e-07
13:51340647 C T 0.020796 2.6519e-05
13:51350078 A G 0.062992 4.7367e-05
13:51353399 T C 0.106745 -9.1958e-06
13:51355243 C T 1.773561 -1.3482e-05
13:51356435 T C 0.191971 8.9069e-06
13:51365968 A G 0.499205 1.0825e-04
13:51366715 G C 0.088429 -8.8123e-06
13:51367125 C T 1.175012 5.5881e-05
13:51369374 A G 0.772520 1.0666e-05
13:51372668 T C 0.084327 2.4397e-05
13:51373970 C T 0.061885 4.4185e-05
13:51375138 T C 0.108089 4.8817e-05
13:51391044 A G 0.052553 5.1036e-05
13:51391361 C T 0.080604 -8.1511e-06
13:51392964 A T 0.094814 -1.8472e-05
13:51396086 T C 0.104538 3.2932e-05
13:51401993 T G 1.083775 -8.1123e-05
13:51415234 G C 0.400532 -7.6018e-05
13:51420354 T C 0.084077 2.6077e-05
13:51427145 A G 0.469126 -2.1628e-05
13:51436370 G A 0.056111 1.4030e-05
13:51439460 G A 0.946126 5.4227e-05
13:51443315 G A 1.287885 1.2797e-05
13:51443869 C T 1.093639 -1.1505e-06
13:51445934 T C 1.489071 -7.2482e-06
13:51448459 G A 0.192279 1.8617e-05
13:51452067 G C 0.082132 3.2759e-05
13:51458641 A G 0.206642 -2.9760e-05
13:51459328 G A 0.192977 -2.1232e-05
13:51459790 G A 0.402719 9.0229e-06
13:51461179 C T 0.048256 -4.2455e-06
13:51461472 A C 0.067107 -9.2986e-06
13:51464001 C T 0.310155 3.8095e-06
13:51477304 C T 0.057032 -1.3836e-05
13:51484445 T C 1.208311 6.7413e-06
13:51485699 G A 0.152960 -2.9261e-06
13:51493831 T C 0.205548 5.1495e-05
13:51507192 A G 0.028196 1.7914e-06
13:51508967 G T 0.052988 1.5954e-06
13:51547314 T G 0.025223 4.7977e-05
13:51548355 T C 0.345174 -1.6336e-05
13:51554103 G C 0.071233 -2.1324e-05
13:51554836 C T 0.294679 4.8346e-06
13:51564256 G A 0.231651 3.0271e-05
13:51565763 C T 0.070340 -4.4153e-06
13:51565820 G A 0.103470 9.6342e-06
13:51566205 G A 0.112598 1.5737e-05
13:51569378 C T 0.814751 4.0153e-05
13:51573708 C T 0.495281 1.5264e-05
13:51573994 C G 0.238416 1.3096e-05
13:51574216 T C 0.058431 -1.6642e-05
13:51575041 G A 0.353311 6.8140e-06
13:51575480 T C 1.236364 2.2404e-05
13:51577097 T C 0.024409 5.5208e-06
13:51578112 A G 0.172503 8.7767e-06
13:51579750 C T 0.278145 1.2413e-05
13:51580114 G C 0.636886 2.9301e-05
13:51580494 G A 0.479688 2.0287e-05
13:51586550 C T 0.145595 -6.3403e-06
13:51590433 T C 0.287447 9.6595e-06
13:51591805 C G 0.478811 1.2662e-05
13:51593850 C T 0.311427 -1.4729e-05
13:51594741 G T 1.195645 -1.1533e-05
13:51597882 C A 0.100001 -1.1542e-05
13:51598041 T C 0.530024 1.3037e-05
13:51601460 G A 0.068912 -1.7106e-05
13:51601616 C T 0.093967 1.1740e-05
13:51602359 G C 0.069337 -1.5515e-05
13:51603768 C T 1.140905 -1.2916e-05
13:51606882 A C 0.045029 1.8632e-05
13:51609088 A C 0.616460 8.9025e-07
13:51609403 A G 0.171302 2.0098e-05
13:51611994 T C 0.082463 2.4744e-05
13:51614329 C T 0.037934 7.8602e-06
13:51614384 T G 1.052933 -2.1291e-05
13:51624343 A G 0.046526 -1.0144e-05
13:51624761 G T 0.054316 -1.4344e-05
13:51625974 C T 0.570655 -1.3597e-05
13:51631468 C T 0.172805 -2.8683e-05
13:51632758 T C 0.052732 1.2576e-05
13:51636099 G A 0.046818 -6.3537e-06
13:51636410 A G 0.027531 2.4074e-05
13:51639272 T C 0.421217 -4.1627e-05
13:51642040 C T 0.469541 4.5774e-06
13:51642208 T C 0.025343 -2.1585e-05
13:51642432 C T 0.068549 7.4321e-06
13:51644890 G C 0.114149 -2.1893e-05
13:51669858 T C 0.449417 -7.7574e-06
13:51675480 A C 0.355447 -1.8333e-05
13:51675740 C T 0.350757 -2.0084e-05
13:51679033 A G 0.142674 -1.0875e-05
13:51685593 G A 1.915316 -3.8983e-05
13:51688503 C T 0.828409 -2.8596e-05
13:51692159 A G 1.601880 -1.1622e-05
13:51693890 G A 0.074855 9.2628e-06
13:51694185 T C 0.023811 1.2994e-05
13:51698639 C A 0.571911 5.4595e-05
13:51701547 C T 0.536188 -1.0346e-05
13:51710956 G A 0.259156 -1.1445e-05
13:51713590 C G 1.170857 8.3197e-06
13:51723601 G A 0.747705 6.8851e-06
13:51724664 C T 1.464234 1.3569e-05
13:51724935 C T 1.018962 -8.3806e-06
13:51725626 C T 0.095547 2.9444e-05
13:51728207 T C 0.660298 -1.7179e-05
13:51730463 T C 0.538427 7.1891e-06
13:51731672 T C 1.348680 5.3427e-06
13:51732944 T C 1.794484 2.7163e-06
13:51736083 A G 0.373169 1.6806e-05
13:51738229 C T 0.036853 -2.2945e-05
13:51739559 T G 0.033406 -3.1433e-06
13:51742773 A T 0.201582 4.2634e-06
13:51750376 A G 0.023597 -5.6234e-06
13:51754873 G A 0.114643 -1.4317e-05
13:51756276 C T 0.038213 3.9040e-07
13:51757730 G C 0.287275 -1.3760e-05
13:51763821 G A 0.080029 -4.0482e-06
13:51766756 C T 0.076384 -1.2616e-05
13:51768776 T C 1.545646 -4.8390e-05
13:51769573 G A 0.057406 -2.7462e-05
13:51790711 A G 0.270111 -3.9759e-06
13:51799602 C T 1.049460 -1.6989e-05
13:51799802 G A 0.121082 2.3651e-06
13:51808360 C T 0.217107 7.0456e-05
13:51811500 G A 0.935875 -9.7516e-05
13:51816458 A C 0.078452 9.0216e-05
13:51820344 T C 1.300875 -6.7221e-05
13:51822189 A C 1.792043 -1.6470e-05
13:51823261 G A 0.065215 -1.0250e-05
13:51825548 C T 0.233125 3.3808e-05
13:51826044 C G 0.122903 1.4250e-05
13:51827606 A G 0.703604 5.4523e-05
13:51832330 G A 0.047165 2.8164e-05
13:51835485 A G 1.024844 -6.0519e-05
13:51839210 T C 1.631884 -1.5096e-05
13:51841988 A G 0.090766 4.5581e-06
13:51843346 C T 0.035977 -3.7026e-05
13:51846066 C T 0.158390 5.6408e-06
13:51850880 C T 0.194581 2.0517e-05
13:51852035 A G 0.177167 5.9537e-05
13:51858706 C T 0.088582 1.3455e-05
13:51860643 T C 0.646711 9.6197e-05
13:51861928 A G 0.167348 -6.0689e-05
13:51865493 T G 0.063644 2.5566e-05
13:51867476 A T 0.327195 4.2646e-05
13:51882372 A G 0.621530 4.9205e-06
13:51885786 T C 0.053368 5.1094e-06
13:51888948 C A 0.411305 1.6212e-05
13:51892490 T C 0.225169 -2.5299e-05
13:51893254 T C 0.059950 5.3811e-05
13:51895610 A G 1.033312 2.9453e-05
13:51896319 T C 0.361861 2.7650e-05
13:51902440 G A 0.060022 -6.9588e-06
13:51909187 C T 0.302108 5.8309e-05
13:51912196 T C 0.030323 1.8992e-06
13:51918558 A G 0.051592 -1.8069e-05
13:51929787 C T 0.450491 -3.3900e-05
13:51937090 G A 0.271484 -1.8364e-05
13:51945061 C T 0.051592 8.1095e-06
13:51945944 A G 0.057646 -2.0694e-05
13:51977141 A G 0.089390 4.5265e-05
13:51989904 A G 0.044344 3.8600e-05
13:51997199 T C 0.051700 -1.1564e-05
13:52008238 C T 1.825063 -3.8682e-05
13:52029167 G A 0.048028 1.5910e-06
13:52033900 T C 0.088588 2.2709e-05
13:52036017 G T 0.350400 3.1747e-05
13:52049912 T C 0.026820 -8.2026e-05
13:52053314 G A 0.107456 1.6453e-05
13:52062545 G A 0.039625 -1.0595e-05
13:52068626 A G 0.055968 -3.9814e-05
13:52069594 C T 0.483891 4.6339e-05
13:52073538 A C 0.156845 6.3160e-05
13:52074862 C T 0.046733 -2.2066e-05
13:52076193 G C 0.093752 2.9653e-05
13:52077517 C T 0.132517 -6.1194e-06
13:52080679 A G 1.001000 -9.4701e-05
13:52080700 G A 0.135666 -3.7067e-05
13:52090383 G A 1.567731 -2.5802e-05
13:52092861 C T 0.061210 3.7999e-05
13:52093172 T C 0.039476 -1.2652e-07
13:52094811 C T 0.868596 -4.5606e-05
13:52095585 T C 0.142745 2.5967e-05
13:52111272 C T 0.176352 -1.6530e-05
13:52113111 T C 0.027898 -5.2175e-05
13:52153137 G A 0.136964 -1.4831e-07
13:52162408 C T 0.028401 9.8538e-06
13:52175923 T C 0.069380 1.2417e-05
13:52176195 C A 0.155615 2.1764e-05
13:52199190 G A 0.170295 2.4270e-05
13:52223489 A C 0.070691 1.1897e-05
13:52242876 C A 0.027888 -4.1325e-05
13:52253655 T G 0.183639 8.6735e-06
13:52277067 T G 0.026447 -6.1402e-06
13:52295330 G A 0.057019 1.0137e-06
13:52303809 A G 0.050648 1.5555e-06
13:52310518 T G 0.036821 -1.0437e-05
13:52311256 T C 0.045503 -3.1228e-05
13:52313822 T G 0.072515 -1.1849e-05
13:52318522 G A 0.114506 3.3206e-05
13:52320760 C A 0.028677 -1.5613e-05
13:52329758 T C 0.157267 -8.4219e-06
13:52332329 T C 0.026616 -1.8574e-06
13:52335765 T C 0.350247 2.4791e-06
13:52338555 T G 0.043273 -2.4071e-05
13:52339050 G A 0.503785 5.6658e-06
13:52343391 T C 0.152362 1.4604e-06
13:52352132 C T 1.492583 -3.6415e-05
13:52363411 C A 0.032718 -3.7329e-05
13:52365354 T G 0.231616 2.9512e-05
13:52376583 A G 0.255807 -1.3557e-06
13:52386280 A C 0.073739 1.0795e-05
13:52389176 C G 0.023032 7.6748e-06
13:52389347 T C 1.496290 -2.3267e-05
13:52389743 A G 0.444542 2.3815e-05
13:52390603 T C 0.888152 -3.6468e-05
13:52392161 G A 1.532880 -2.6392e-05
13:52392273 C T 0.098491 -2.4921e-06
13:52393117 G A 0.329740 1.3208e-05
13:52401889 C T 0.264791 -8.2154e-06
13:52402022 C T 0.273347 2.3068e-05
13:52403272 A G 1.729759 -3.9907e-05
13:52407463 G A 0.095297 -3.0779e-05
13:52410120 C T 0.564657 1.2514e-05
13:52410511 A G 0.219080 -6.2914e-06
13:52411826 G A 0.025162 -7.2960e-06
13:52412311 A G 0.197551 2.7438e-05
13:52416567 A G 0.915063 -2.1158e-05
13:52416912 G T 0.443860 2.1429e-05
13:52417538 C T 0.225419 -2.0553e-05
13:52418801 T C 0.045464 1.1787e-05
13:52420050 C T 0.083453 -3.2852e-05
13:52423968 G A 0.058298 -5.4213e-07
13:52426096 T C 1.623215 -9.0908e-05
13:52429197 G A 0.203938 1.2961e-05
13:52438904 G A 0.066890 1.1347e-05
13:52440130 G A 0.670039 -2.5214e-05
13:52448176 A G 0.036327 1.6559e-05
13:52448966 T C 0.144494 3.4402e-05
13:52449347 A G 1.124666 -3.1349e-06
13:52455170 C T 0.645585 -3.5635e-05
13:52459777 C T 1.900769 -3.6508e-05
13:52467444 C T 0.071593 5.8301e-06
13:52470485 A C 0.268118 -2.1262e-05
13:52472868 A C 0.265496 -1.6884e-05
13:52474711 A G 0.063186 6.4908e-06
13:52477074 A C 0.364286 -6.5593e-05
13:52485401 C T 0.264366 8.4786e-06
13:52495201 C T 0.943279 2.0080e-05
13:52495278 G A 0.247514 2.5243e-05
13:52498578 C G 0.098579 1.9076e-05
13:52499146 A G 0.056169 1.9267e-05
13:52507720 T C 0.954026 4.4558e-08
13:52508979 T C 0.024324 2.4161e-06
13:52516230 C T 1.451033 1.2675e-05
13:52517528 G A 0.469759 -5.1082e-05
13:52520435 T C 0.084288 1.9482e-05
13:52523808 T C 1.176070 3.4739e-06
13:52524488 C T 1.157027 8.1653e-06
13:52540786 T C 0.112445 -1.3429e-05
13:52544805 G C 0.984780 1.1899e-05
13:52548140 C A 1.000234 5.7564e-06
13:52549610 A G 0.062330 6.1051e-06
13:52568836 A C 0.035555 6.4533e-06
13:52577849 G A 0.032786 1.3914e-06
13:52584112 C T 0.050349 2.2378e-05
13:52586752 A G 0.092724 -1.6394e-05
13:52586922 C T 0.134686 2.3538e-05
13:52594618 G A 0.022860 1.6023e-06
13:52598189 G A 0.022841 -1.2585e-05
13:52603194 T G 1.412509 -1.5793e-07
13:52603241 G A 0.242343 9.9654e-06
13:52603775 T C 1.411288 -2.2106e-06
13:52603896 A G 0.238526 1.6009e-05
13:52618797 C T 1.171617 -1.5586e-05
13:52625241 G A 0.026204 -3.2828e-07
13:52625820 T C 0.022477 2.4459e-06
13:52634804 T C 0.041384 -9.8954e-06
13:52643457 A C 0.069331 4.2486e-06
13:52645063 T C 0.100192 -1.2952e-05
13:52646025 G A 0.030796 4.7966e-05
13:52660472 A G 0.030650 -2.7169e-06
13:52676275 G T 0.234969 1.6313e-05
13:52685097 G A 1.855051 -2.2912e-05
13:52693868 T C 1.090042 -1.3044e-05
13:52709938 C A 0.768329 -1.6310e-05
13:52711942 T C 0.043205 -1.1230e-05
13:52715168 A T 0.022893 -1.2254e-05
13:52719214 G A 1.373335 -2.1514e-05
13:52722798 A C 1.191724 -1.7410e-05
13:52722871 T C 0.030842 -1.1402e-05
13:52724702 T C 0.041365 6.6461e-06
13:52725012 T C 0.025233 4.7592e-06
13:52734151 A T 1.299129 -7.4119e-06
13:52734428 C T 0.088751 -1.9690e-05
13:52779098 C T 0.022997 -1.4598e-05
13:52785779 G A 0.126529 -2.3627e-05
13:52786741 T C 0.233995 -8.2752e-06
13:52791751 T C 1.187930 7.1100e-06
13:52792819 C A 0.122569 -2.6751e-05
13:52883003 A G 1.897201 1.4349e-05
13:52890967 T C 0.071700 -3.9059e-05
13:52918203 T C 0.067137 1.7127e-05
13:52921416 T C 0.051933 -8.1964e-06
13:52924249 C T 0.122481 -2.6487e-05
13:52950987 C A 0.061207 1.8464e-05
13:52951802 C T 0.098939 -2.1621e-05
13:52971517 T C 0.055348 2.5650e-05
13:52971718 C G 0.099436 -1.7594e-05
13:52983954 G T 0.045961 5.9617e-06
13:52983981 G A 1.122663 3.9527e-06
13:52987994 T C 0.028089 -2.0809e-05
13:52989690 G A 0.029300 2.4774e-05
13:53003907 G A 0.483294 1.0758e-05
13:53018992 T A 0.023331 -1.5139e-05
13:53020670 C A 0.101692 1.1114e-05
13:53023948 A G 0.097560 -1.7775e-05
13:53036398 G A 1.235462 -1.2076e-05
13:53039547 T C 0.022890 -1.0879e-06
13:53046836 T C 1.110864 3.2151e-06
13:53055526 A G 0.073102 3.1689e-06
13:53156349 T C 0.101159 -1.5271e-05
13:53162994 C A 0.137094 1.1578e-05
13:53171015 G A 0.031254 3.0297e-05
13:53171317 T C 0.830483 -6.0287e-06
13:53179115 C T 0.218808 -2.1705e-05
13:53183862 T G 0.121329 -1.8905e-05
13:53198746 G A 0.037113 -1.3993e-05
13:53218248 A G 0.101724 -1.3836e-05
13:53228242 G A 0.102487 -1.8970e-05
13:53231255 A G 1.065163 9.2924e-06
13:53238765 C A 0.094431 -1.0457e-05
13:53249997 C T 0.131255 1.8042e-05
13:53275523 A G 0.022795 -7.5865e-07
13:53279758 A G 0.077231 -2.2275e-05
13:53286225 T C 0.075177 9.6798e-06
13:53286950 T C 0.161081 3.0322e-05
13:53299145 A G 0.091633 7.6078e-06
13:53299622 C A 0.098732 -2.1805e-05
13:53302738 C T 0.124185 -2.1772e-05
13:53309144 C A 0.082077 -2.4339e-05
13:53309889 T C 0.714062 -7.3410e-06
13:53314278 T G 0.968733 -1.1321e-05
13:53316284 G T 0.669328 1.4348e-05
13:53319296 T C 0.026677 -8.4951e-06
13:53319858 A G 0.387675 -3.5760e-05
13:53323445 C A 0.089497 3.4176e-05
13:53325371 T C 0.299294 -3.2543e-05
13:53334244 G A 1.146517 -2.3154e-05
13:53336663 G T 0.800583 1.7956e-05
13:53336874 A G 0.087777 -2.1719e-05
13:53337632 T C 0.078536 -2.9177e-05
13:53339622 C G 0.271663 -7.3392e-06
13:53339742 T C 0.214588 1.4633e-06
13:53340133 T C 0.705422 7.2281e-06
13:53345097 G A 0.520504 -2.4477e-05
13:53346734 T C 0.086647 -2.8739e-05
13:53347292 C T 0.582093 2.7434e-05
13:53349888 A G 1.639217 3.5609e-05
13:53352419 C T 0.154544 -3.0707e-05
13:53352574 G A 0.040248 -3.1488e-05
13:53354375 C A 0.077241 -1.7022e-05
13:53357830 G A 1.120784 6.3513e-05
13:53366573 A G 1.586096 2.6139e-05
13:53366885 C A 1.494164 2.4665e-05
13:53367458 A G 1.003311 2.3524e-05
13:53368478 T C 0.138366 -2.7163e-06
13:53368979 T C 0.053884 6.3734e-06
13:53369656 G A 0.601215 -5.9975e-07
13:53375425 G T 0.220099 -1.0085e-06
13:53376609 G A 0.424096 4.8809e-06
13:53379213 T C 0.026155 1.7917e-05
13:53379379 A G 0.086998 1.0659e-05
13:53383640 A G 0.208139 -2.1944e-05
13:53387401 C T 0.062719 1.4543e-05
13:53387506 C T 0.410367 1.1920e-06
13:53394421 A G 0.325761 -1.0578e-05
13:53398068 A G 0.209551 -2.4001e-05
13:53402385 G T 1.355363 2.5779e-05
13:53405951 G A 0.199703 -1.5782e-05
13:53408404 G T 1.260870 2.3880e-05
13:53410632 C T 0.085200 -1.5517e-05
13:53412517 A C 1.136357 -5.3368e-06
13:53412714 C T 0.055994 6.8372e-06
13:53413435 A G 0.376451 8.8253e-06
13:53416686 T C 0.056776 -2.3893e-05
13:53420886 A G 0.098959 -4.4551e-05
13:53423105 A G 0.255349 2.2512e-05
13:53431683 T C 0.069003 -1.5026e-06
13:53436644 C T 0.049376 -1.4214e-05
13:53443402 T C 1.474345 2.5031e-05
13:53444512 G A 1.574845 4.1219e-06
13:53446440 C A 0.060509 9.3851e-06
13:53454086 T C 0.058983 7.8935e-06
13:53463250 T C 0.070405 -1.2392e-05
13:53476235 C A 0.031715 -6.4806e-06
13:53477984 C G 0.058564 -3.2476e-05
13:53478275 A C 1.630979 -8.7448e-06
13:53478816 T C 0.035029 2.3651e-05
13:53482543 G A 0.242197 1.1301e-05
13:53484515 G A 0.093330 -5.7049e-05
13:53485771 A G 1.241055 -4.2258e-06
13:53494064 A C 0.021069 1.1609e-05
13:53494694 A G 1.667205 -3.4764e-06
13:53495269 G A 1.358414 -3.6471e-05
13:53500309 A G 0.975069 -1.6983e-05
13:53505303 T C 0.077893 -1.9346e-06
13:53507753 T C 0.082324 -6.5529e-06
13:53507974 T C 0.064063 2.1743e-05
13:53509424 G A 0.112095 2.1388e-05
13:53510729 C T 1.557136 9.3607e-07
13:53511030 C T 0.139259 2.8508e-05
13:53513100 C A 1.107466 -3.2611e-05
13:53513123 A T 0.073794 1.4357e-06
13:53514441 A G 0.214913 2.4431e-05
13:53515719 A G 0.060129 -1.2216e-05
13:53516614 C A 1.068500 3.2524e-05
13:53517884 C A 0.110712 -3.7625e-06
13:53519447 C T 0.555633 -2.0238e-05
13:53519628 G A 0.127301 -1.4801e-05
13:53524711 C T 0.059032 8.7163e-06
13:53526232 C A 0.074352 -3.0751e-05
13:53536941 C T 0.845310 -1.7173e-05
13:53540858 T C 0.597732 5.7671e-05
13:53541303 G A 0.628752 -1.2545e-05
13:53545434 T G 0.125682 -3.8118e-06
13:53552053 A C 0.020507 4.0332e-06
13:53552879 C T 1.903122 2.5055e-05
13:53554529 A G 1.374666 3.7975e-05
13:53554824 T C 1.401716 3.5376e-05
13:53584952 G C 0.295302 2.7849e-05
13:53586746 C T 1.738169 6.4393e-05
13:53589635 G C 0.875565 1.3331e-05
13:53596686 G A 0.894871 3.1430e-05
13:53597205 C A 0.303751 -1.1935e-05
13:53597410 A C 0.296113 -1.1148e-05
13:53602122 C T 1.486381 1.0287e-05
13:53603077 C T 0.057091 1.0068e-05
13:53608888 T G 1.239337 -2.8221e-06
13:53610077 G T 0.978769 -3.8307e-07
13:53610570 G A 0.811194 9.9371e-06
13:53611650 C T 0.091341 6.5520e-06
13:53613990 A G 0.795458 -1.7052e-05
13:53616981 A G 0.037999 -1.1082e-05
13:53617309 T C 0.031433 -3.0112e-05
13:53617649 A G 0.056072 3.3980e-06
13:53617917 T C 0.020523 -3.2902e-05
13:53621196 T C 0.344333 -5.4780e-05
13:53625421 T C 0.109112 1.7887e-05
13:53628524 G A 0.643978 1.0507e-04
13:53644011 T C 0.234073 -9.8156e-06
13:53646206 A G 0.030965 3.4158e-06
13:53651675 A G 0.032299 4.4151e-06
13:53661934 C T 0.142975 -3.4686e-05
13:53678688 T C 0.095138 2.8179e-05
13:53688022 T G 0.025941 8.9793e-07
13:53698322 G A 0.045805 -5.2326e-05
13:53735903 A G 0.049775 -8.5510e-06
13:53742202 G A 0.097956 2.4574e-05
13:53759006 T C 1.063362 -1.5090e-05
13:53772561 G A 0.048373 -1.6359e-05
13:53779757 G T 0.275707 4.9748e-05
13:53790059 T C 0.056464 1.0273e-05
13:53802979 T C 0.072057 4.8913e-06
13:53803308 C T 1.133050 -1.8365e-05
13:53811300 A C 0.020251 7.6935e-06
13:53812390 A G 1.182263 -2.4387e-05
13:53822581 G A 0.092792 -2.1163e-05
13:53836958 A G 0.150795 -2.2576e-06
13:53838022 T C 0.096823 1.8087e-05
13:53840901 C T 0.135224 -1.1499e-05
13:53854930 T C 0.033341 1.6141e-05
13:53859017 T C 0.659263 1.6826e-05
13:53868445 T C 0.038093 -4.3081e-05
13:53869773 G A 0.045740 1.4289e-05
13:53873343 C G 0.247543 -1.7125e-05
13:53877951 T C 1.968006 3.3927e-06
13:53881665 A G 1.088712 -5.2104e-05
13:53881911 C T 1.892459 8.5224e-06
13:53892374 T C 0.091734 -7.0375e-06
13:53900807 A G 0.026330 1.0786e-05
13:53906017 A G 0.616366 5.2019e-05
13:53913309 C T 0.056627 -2.9335e-05
13:53913632 T C 0.041793 2.4178e-05
13:53937722 T C 0.103065 2.2651e-05
13:53938770 A G 1.592526 1.2267e-05
13:53944152 T C 0.189056 -5.6707e-06
13:53950799 T G 0.124253 -1.8360e-05
13:53968091 C T 0.239831 -1.3074e-05
13:53970021 A G 0.038934 3.1461e-05
13:53978628 C T 0.346855 -6.1805e-06
13:53995255 T C 0.036447 7.8835e-06
13:54004477 T C 0.057805 2.9235e-05
13:54015295 C T 0.204091 -2.1625e-05
13:54015503 C T 0.032724 -2.3254e-05
13:54048228 C G 0.028891 -5.9442e-06
13:54050110 A G 0.060204 2.6515e-05
13:54051624 T C 0.165956 2.8089e-05
13:54053152 G A 0.100679 1.4809e-05
13:54056263 A G 0.098576 2.3750e-05
13:54060881 C T 0.424327 6.5782e-06
13:54060972 T C 1.137727 -7.1993e-06
13:54064981 A G 0.254986 -1.3809e-05
13:54072436 A G 0.783344 -6.6956e-05
13:54079334 T C 0.306662 1.6867e-05
13:54079836 T C 1.094794 -3.8305e-05
13:54083483 T G 0.252425 1.1196e-05
13:54083572 A G 0.030712 9.7656e-06
13:54087709 C T 1.833324 5.5401e-06
13:54096316 C T 0.024340 2.1032e-05
13:54119324 T C 0.850539 -4.1629e-05
13:54130368 T C 0.165998 -3.6293e-05
13:54149901 G A 0.684593 2.5220e-06
13:54152079 G A 0.259510 1.4693e-05
13:54153393 G A 0.028372 6.8215e-06
13:54177189 G A 1.001409 -5.2817e-05
13:54185412 T C 0.074466 -4.1091e-06
13:54192371 G A 1.158825 -1.1507e-05
13:54197602 G A 0.061999 -2.3101e-05
13:54212610 T C 0.082032 2.1569e-06
13:54224556 C T 0.031855 4.9148e-05
13:54245972 G T 0.342980 1.1014e-05
13:54257505 A G 0.038801 -3.3117e-05
13:54262705 G A 0.030602 1.5504e-05
13:54264681 G T 0.036139 1.0541e-05
13:54272104 C T 1.480846 -3.0771e-05
13:54274212 A G 0.119566 3.0420e-05
13:54282078 T C 0.117882 -2.5141e-05
13:54302386 C T 0.027057 4.3159e-05
13:54316099 T C 0.037480 -1.4354e-05
13:54348663 A G 0.026129 -1.5652e-05
13:54355589 T C 0.298405 -1.3098e-05
13:54362127 G A 0.039008 3.9474e-05
13:54362592 G A 0.218869 1.5230e-05
13:54379382 A G 0.024503 3.5682e-05
13:54381248 T C 1.286999 -2.7049e-05
13:54382214 A G 0.311356 1.9224e-05
13:54388013 C A 0.038203 -7.3421e-06
13:54398313 C T 0.054225 4.1101e-05
13:54424593 T C 0.302991 -1.0920e-05
13:54429818 T C 0.320022 2.7705e-05
13:54435237 T C 1.273847 -4.8200e-05
13:54435346 A G 0.043131 7.4870e-06
13:54435892 A G 0.480174 1.0499e-05
13:54441206 T G 0.126542 1.2033e-05
13:54441422 G A 0.101601 5.9251e-05
13:54446928 T C 0.022701 2.0669e-06
13:54486173 G A 0.260630 1.3339e-06
13:54491083 C G 1.130683 -1.6454e-05
13:54491226 C T 0.046617 3.3625e-05
13:54508945 G A 0.389129 -1.5711e-05
13:54529941 A G 0.289904 -4.4138e-06
13:54536480 C A 0.280313 1.0137e-05
13:54546573 G A 0.317494 4.3124e-05
13:54556598 C T 0.090007 6.2144e-06
13:54557444 A C 1.424720 3.6300e-06
13:54557867 G C 0.094233 7.9487e-06
13:54569011 A C 0.136653 -5.9768e-05
13:54575013 G A 0.959469 4.1332e-06
13:54575712 A G 0.383235 5.2085e-05
13:54577164 A C 0.220596 -3.4166e-05
13:54578102 C T 0.037820 -1.1911e-05
13:54579296 T C 0.027813 3.3132e-05
13:54586744 G T 0.887535 9.5447e-06
13:54591608 G A 1.611319 1.7855e-05
13:54593011 A G 0.038002 4.6250e-05
13:54604128 G T 0.351289 2.7279e-05
13:54615729 T C 0.331805 1.3939e-05
13:54615759 T G 0.065199 -8.9217e-06
13:54634009 G C 0.127895 -3.6046e-05
13:54642551 C G 0.411314 -4.5928e-05
13:54652512 G A 0.026372 -2.8136e-05
13:54655027 G C 0.044529 7.0581e-06
13:54655267 T G 0.128652 2.7210e-05
13:54658114 T C 1.429510 -5.4423e-06
13:54658696 T G 0.205380 -1.1014e-05
13:54666065 C T 0.629560 -1.4539e-07
13:54666780 G A 0.235595 -9.4859e-06
13:54672835 T C 0.275068 -1.4600e-05
13:54683409 A G 0.083512 -2.9155e-06
13:54683637 T G 0.086956 1.6820e-05
13:54685540 G C 1.876483 -2.4342e-05
13:54688473 A G 0.047915 -2.4396e-05
13:54690204 A G 0.541745 -1.8702e-06
13:54692032 C T 0.066436 -1.9711e-05
13:54707514 A C 0.181062 -1.9353e-05
13:54732116 A G 0.181653 5.7606e-06
13:54751634 G A 1.061677 6.3107e-05
13:54757411 A G 1.606603 1.0205e-04
13:54760033 G T 0.201494 3.0197e-05
13:54771971 G A 0.030073 5.1523e-05
13:54772472 A G 0.043393 -1.0115e-06
13:54781617 T C 0.137821 -1.6636e-04
13:54813965 G C 0.052677 5.2359e-06
13:54814647 G T 0.029018 3.2887e-06
13:54815562 A G 1.107596 5.6838e-05
13:54828984 G A 0.164765 4.9355e-05
13:54829516 C T 1.693435 6.7787e-05
13:54831575 C T 0.049424 2.8348e-05
13:54832320 A C 0.158390 6.2161e-06
13:54845602 G A 0.038486 -5.9445e-06
13:54849393 G A 0.035571 2.0427e-05
13:54849970 A G 0.162697 3.1564e-05
13:54852266 G A 0.476429 1.1503e-05
13:54875698 A G 1.742103 3.1894e-05
13:54876019 A G 0.141752 -6.9711e-06
13:54876852 G A 0.875377 1.0447e-05
13:54878887 A G 1.006011 5.1757e-06
13:54883301 G T 0.711641 1.1357e-05
13:54885744 T C 0.968155 9.0559e-07
13:54889350 A G 0.042894 4.6190e-05
13:54903593 C A 0.619713 -1.5667e-05
13:54904230 C T 1.575995 -2.3281e-05
13:54909286 A G 0.206344 -8.1057e-06
13:54911164 C T 0.045766 -6.7398e-06
13:54913794 A G 0.086180 4.0282e-05
13:54915506 A G 1.222907 -2.7433e-05
13:54917256 T C 0.024908 1.0581e-05
13:54924510 C A 1.953250 -3.7861e-05
13:54927758 C T 0.377697 -3.7938e-06
13:54931404 C T 0.030459 -4.8544e-05
13:54934363 T G 0.417102 -1.8191e-05
13:54947755 C G 0.435859 7.3261e-06
13:54948660 T G 0.064397 5.6711e-06
13:54950686 A G 0.090682 -5.2011e-07
13:54952047 A G 0.032134 -2.5425e-05
13:54962330 T C 0.029440 3.2393e-05
13:54977192 A G 0.087287 2.1356e-05
13:54979759 A G 0.389973 -2.7665e-05
13:54995769 C T 0.467415 -1.5704e-05
13:54998568 A C 0.114815 -6.7535e-06
13:55000405 A G 0.531855 1.0133e-05
13:55007859 A G 0.035019 1.3191e-05
13:55013784 A C 0.702786 -3.6481e-06
13:55032993 G T 0.028557 -5.4339e-05
13:55033344 T C 0.713134 -6.7463e-06
13:55039039 C A 0.024886 -1.0394e-05
13:55042868 A G 0.087621 3.3673e-05
13:55047248 A G 0.994213 3.8941e-05
13:55048134 A C 0.468428 -2.4836e-05
13:55054490 A G 0.030365 -3.3191e-05
13:55058746 A G 0.081594 1.0414e-04
13:55064325 T C 0.065046 4.1670e-06
13:55066136 T C 0.025181 -6.4077e-06
13:55074728 A G 0.024905 8.5232e-06
13:55083287 T C 0.731080 -6.6208e-05
13:55084686 A G 0.021474 2.6348e-05
13:55090218 C A 0.314189 1.6392e-05
13:55103187 A G 0.093911 1.3081e-05
13:55106765 C T 0.083044 1.7191e-05
13:55109627 G A 0.046724 1.1033e-05
13:55113283 G T 0.142719 9.2987e-06
13:55114097 G A 0.039615 -1.6826e-05
13:55123829 G A 1.615470 -7.6534e-05
13:55129468 G A 0.156932 -4.5481e-05
13:55132519 C A 0.091886 -6.1688e-06
13:55133037 G A 0.046279 9.9199e-06
13:55139597 A G 0.404336 6.1466e-06
13:55141806 C T 0.057779 -3.0352e-06
13:55143185 T C 0.045708 2.8947e-07
13:55147817 T C 0.194341 -1.3455e-06
13:55155768 G A 0.130274 2.8990e-06
13:55156595 T C 0.040229 -3.8878e-07
13:55159898 A G 0.032471 1.3056e-05
13:55160268 G A 0.983466 -1.2773e-05
13:55170127 A G 0.032406 1.4277e-05
13:55178656 C T 1.964497 4.3833e-06
13:55182823 C T 0.350030 1.8126e-05
13:55191225 A C 1.695996 -2.2703e-05
13:55205184 A G 0.052842 2.8464e-05
13:55208481 G A 0.089491 -9.3080e-06
13:55210555 A G 0.068977 -5.3177e-06
13:55210945 G A 0.106148 -1.6719e-05
13:55229646 G A 0.032929 1.3254e-05
13:55243102 A G 1.380089 3.3733e-07
13:55248783 C T 0.057974 -2.8722e-05
13:55252801 C T 0.934892 -2.4940e-05
13:55263651 T G 0.083311 -1.4794e-06
13:55267458 A G 0.928089 -2.7161e-05
13:55267712 T C 0.047960 8.3668e-06
13:55269433 A G 0.048437 -6.7567e-06
13:55275108 C T 1.978259 -2.7479e-05
13:55281775 A G 0.127421 4.3206e-06
13:55282645 G A 0.364873 1.2231e-05
13:55323796 A G 0.024204 1.8132e-05
13:55328371 A G 1.305448 -3.1606e-05
13:55330424 T C 0.065715 3.1788e-05
13:55342798 G A 0.048454 3.8277e-05
13:55375137 T G 0.232671 -7.0755e-06
13:55379320 T C 0.045357 7.9297e-06
13:55435878 G A 0.100825 -1.5856e-05
13:55457226 T C 0.025821 -6.4137e-06
13:55457627 A G 1.890846 -3.2539e-05
13:55459364 T C 1.312138 -5.5745e-05
13:55473694 T C 1.624549 -8.1967e-05
13:55478968 T C 0.105934 -1.1098e-05
13:55484898 A C 0.066173 -1.7606e-05
13:55487552 T C 1.733180 -6.2893e-05
13:55514903 A G 0.226098 -5.4702e-05
13:55529265 A C 0.044030 4.9579e-05
13:55543465 C A 0.232158 5.9532e-06
13:55558736 T G 0.194110 -7.3960e-06
13:55562389 G A 0.081152 1.7148e-05
13:55566466 C T 0.233748 -1.2897e-05
13:55570742 A G 0.039550 -1.3776e-05
13:55572761 G A 0.180559 1.1726e-05
13:55574567 A G 1.053913 -1.2178e-05
13:55575383 C T 1.278560 -2.8993e-05
13:55581949 T C 1.383780 -1.3291e-05
13:55591791 C T 0.264756 1.4275e-05
13:55591952 C T 0.161824 1.3766e-05
13:55602303 G A 0.714244 1.9213e-05
13:55602411 C T 0.096878 -1.9501e-05
13:55605762 T C 0.500068 1.4460e-05
13:55610682 G A 1.785902 -2.8560e-06
13:55611462 T G 0.145673 1.0884e-05
13:55611511 T C 0.154914 1.1880e-05
13:55615010 A C 0.042832 -3.3644e-05
13:55617534 T C 0.394043 1.3396e-05
13:55627451 G A 0.674700 6.6706e-05
13:55640602 G A 0.021179 1.6447e-05
13:55645514 A C 0.055617 5.5814e-06
13:55651598 T C 0.058990 1.9498e-06
13:55652729 A C 0.103532 -1.0236e-05
13:55669606 T A 0.198920 -3.7108e-05
13:55675265 G A 0.280751 1.6444e-05
13:55675692 C T 0.020682 4.3469e-06
13:55677885 T C 0.584018 4.2999e-05
13:55678936 A G 0.178991 1.1017e-05
13:55693855 T C 0.072781 4.6890e-05
13:55695116 T C 0.096618 -4.2843e-05
13:55724608 C A 0.049781 4.0467e-06
13:55729492 A G 0.023811 1.5225e-05
13:55731925 G T 0.400515 1.9397e-05
13:55738471 G A 0.028891 -1.0809e-05
13:55752702 G A 1.106781 2.6049e-05
13:55768595 G A 0.038661 4.9063e-06
13:55774757 G A 0.117836 1.3552e-05
13:55778669 C T 1.886971 -2.9186e-05
13:55797849 C T 0.045055 -2.6952e-05
13:55802258 G A 0.051044 1.9238e-05
13:55810634 A C 0.097359 -1.1751e-04
13:55812855 T G 0.575715 1.1216e-05
13:55826792 A G 0.148880 2.5464e-05
13:55829339 T G 0.035918 9.3030e-06
13:55832079 G A 0.131794 -2.8052e-06
13:55837108 A G 0.046581 -6.7858e-06
13:55838180 A G 0.066533 -2.3923e-06
13:55846423 T C 0.709797 1.0447e-05
13:55854704 G A 1.604012 -2.4568e-05
13:55864462 A C 0.047126 -2.1541e-05
13:55876728 C G 0.046558 -3.3837e-06
13:55881777 T C 0.049979 -5.8328e-06
13:55908607 C T 0.025580 3.3352e-06
13:55935703 C T 0.048035 -1.5118e-05
13:55937194 A C 1.466075 -1.6500e-05
13:55938645 G C 0.058230 -7.6802e-06
13:55939400 G T 0.036236 -1.8089e-05
13:55958772 A G 0.133426 -1.1103e-05
13:55968795 G A 1.599001 -2.2691e-05
13:55968888 G A 0.663226 -3.2246e-05
13:55971490 C A 0.033241 4.2903e-07
13:55974325 C T 0.118161 1.3517e-06
13:55997333 A G 0.070032 1.6507e-05
13:56007766 A G 0.049048 -4.6430e-06
13:56023974 A G 0.048246 8.5673e-07
13:56032652 T C 0.054040 -6.1797e-06
13:56036272 G A 0.347232 -1.0802e-05
13:56045406 C T 0.028839 -3.8023e-07
13:56063206 C T 0.041816 -2.1822e-05
13:56065451 A G 0.071629 -1.4999e-05
13:56082793 G A 0.068584 4.5986e-05
13:56098809 C G 0.046156 1.7859e-05
13:56104677 A G 0.110978 3.1148e-05
13:56108437 G T 0.171967 1.1681e-04
13:56115901 C T 0.095025 -7.6862e-05
13:56135112 G A 1.459995 -4.1488e-05
13:56137976 T G 0.030955 -1.1178e-05
13:56147008 G A 0.603334 -8.2150e-05
13:56158694 C T 0.098485 3.3413e-08
13:56171847 A G 0.135581 -1.0495e-05
13:56182151 A G 0.020708 2.8610e-05
13:56185416 C T 0.117356 1.7131e-05
13:56188145 A G 0.036590 -1.6022e-06
13:56188529 T C 0.487046 3.0857e-05
13:56191249 A G 0.063404 1.1445e-05
13:56212569 T C 0.522529 3.2933e-05
13:56214083 T C 0.030793 -2.1518e-05
13:56223009 G A 0.096093 -1.1282e-04
13:56223275 C T 0.109722 3.8381e-05
13:56228922 T C 0.082483 1.6281e-05
13:56235489 T C 0.136753 -7.4469e-06
13:56243814 A G 0.043793 2.1677e-05
13:56245082 T C 0.092947 -1.2995e-05
13:56246710 G T 0.395215 1.6696e-05
13:56250005 G A 1.477776 -2.9266e-05
13:56252083 A G 0.088215 1.7900e-05
13:56255082 A G 0.099351 -5.2583e-06
13:56263591 C T 0.037697 -7.0167e-06
13:56272899 T C 0.099722 -3.2765e-06
13:56275515 T C 0.382034 3.7876e-05
13:56282674 A G 0.262834 -7.6396e-06
13:56284796 G A 1.273399 1.1206e-04
13:56292326 C T 0.022760 -2.1783e-05
13:56306848 G A 0.468431 -2.7511e-05
13:56311777 C T 1.319539 1.1180e-04
13:56322577 G C 0.020186 -1.9528e-05
13:56322843 A G 0.610848 1.3980e-05
13:56324143 T C 1.361020 7.5008e-05
13:56325773 C T 0.600718 -3.3160e-06
13:56330435 T A 0.057393 -1.2889e-05
13:56336439 G A 0.378110 4.6631e-05
13:56350109 G T 0.045763 1.1570e-07
13:56355684 A G 0.020361 -1.3649e-05
13:56358817 C A 0.090185 2.4233e-05
13:56368518 T C 0.351555 -7.0754e-06
13:56372600 T C 1.978035 -4.5353e-06
13:56389994 A G 0.023717 3.2311e-05
13:56393287 C G 0.168432 7.7989e-05
13:56410281 C A 0.105973 -3.1903e-05
13:56411638 A G 0.985251 1.3262e-06
13:56416063 G A 0.020027 -1.4101e-05
13:56416110 A G 0.335291 -7.7553e-06
13:56422248 G A 0.028570 -1.4771e-05
13:56429759 C T 0.061706 -3.7884e-05
13:56433642 A G 0.328617 7.7870e-05
13:56440703 G A 0.120397 -5.7323e-05
13:56440766 C T 1.452880 3.8604e-06
13:56443599 C T 0.105480 -1.6012e-05
13:56446915 T G 1.611131 1.1209e-05
13:56454742 G A 0.038986 5.3591e-06
13:56459270 A C 0.057669 1.9740e-05
13:56474778 C G 0.129521 1.1621e-05
13:56482637 G A 0.067124 2.9593e-05
13:56489444 C T 1.619875 -1.4472e-05
13:56491571 A G 0.321080 1.1075e-05
13:56509027 T C 0.024980 -9.5719e-06
13:56509196 A G 0.039534 -1.9526e-06
13:56533807 C T 0.489331 -8.7631e-05
13:56550018 A G 0.894991 -1.3343e-07
13:56553283 A G 0.079244 5.2211e-06
13:56571749 C T 0.043653 3.3712e-05
13:56574363 C T 0.474864 5.6865e-05
13:56574936 C G 0.220612 -3.9606e-05
13:56592956 A G 0.113305 1.7188e-05
13:56598001 T G 0.500721 3.9647e-05
13:56612809 A G 0.176885 -1.7696e-05
13:56624352 C T 0.040729 6.9825e-06
13:56645184 G A 1.915131 -6.7922e-06
13:56649451 A C 0.056172 1.8296e-05
13:56659220 C T 0.033591 4.7751e-07
13:56672875 A C 0.165427 -3.4222e-05
13:56679905 T C 0.049976 -8.3653e-06
13:56693650 A G 0.045481 3.5603e-05
13:56695810 G A 0.470726 -1.2051e-05
13:56703373 G A 0.042757 -1.5239e-05
13:56708724 A G 0.061456 -1.0538e-05
13:56713962 G C 0.021929 -2.3337e-05
13:56728539 C A 1.788119 -5.2419e-05
13:56730390 T C 1.969058 5.0425e-06
13:56749930 T C 0.065770 -2.5533e-05
13:56764605 G T 1.296656 -9.1718e-05
13:56766594 T C 0.053553 -1.6183e-05
13:56770414 T C 0.028745 1.8371e-05
13:56772696 A G 1.096534 -4.5123e-05
13:56772897 C T 0.192893 -4.4243e-05
13:56778840 G T 0.253535 -2.4262e-05
13:56787810 A G 0.063888 2.0621e-05
13:56798950 A G 0.063907 -2.1977e-05
13:56849260 C T 0.070882 -2.8119e-05
13:56853641 T C 0.098972 5.1980e-05
13:56857358 C T 0.065397 7.5681e-06
13:56893580 T C 0.036850 -7.3020e-07
13:56894673 T C 0.105934 -3.2027e-05
13:56895533 C T 1.788401 -5.8090e-05
13:56911130 G A 0.047168 3.1180e-05
13:56925421 T C 0.024915 -2.6726e-05
13:56931913 A T 0.061921 -1.3284e-05
13:56935284 T G 0.141193 1.4688e-04
13:56950240 T C 0.461268 -1.2868e-06
13:56972201 A G 1.189478 -3.1226e-05
13:57015447 C A 0.388168 -1.0787e-04
13:57042942 C T 0.074021 1.0705e-05
13:57058834 G A 0.459495 -1.0044e-05
13:57063615 C T 0.396952 4.1442e-04
13:57083688 A G 1.212689 -1.5126e-05
13:57113186 C T 1.581730 1.2704e-05
13:57115092 A G 0.088640 -3.4096e-05
13:57130744 A G 0.027895 4.5641e-06
13:57132113 T C 0.734839 2.6671e-05
13:57139432 T C 0.047879 2.7824e-05
13:57155358 T C 0.107258 -9.4335e-06
13:57193588 G C 0.059421 -1.1752e-05
13:57194343 G A 0.043335 -6.9811e-07
13:57196863 T C 1.291764 1.6316e-05
13:57202113 G A 0.773312 2.5151e-05
13:57209223 A G 0.066192 3.0406e-05
13:57227477 C T 0.085839 -7.5739e-06
13:57246427 G C 0.089640 2.7138e-05
13:57259141 G T 0.100348 -2.5431e-05
13:57267672 G T 0.047295 2.1595e-05
13:57269232 A G 0.079098 1.1740e-05
13:57276635 T C 0.105999 4.3875e-05
13:57311157 T C 0.032358 -2.9516e-06
13:57343608 G A 1.585028 4.5750e-05
13:57344140 T G 0.040339 -1.5393e-05
13:57361568 A C 0.122397 3.7736e-05
13:57363806 T C 0.027914 -1.5803e-06
13:57364765 T C 0.127175 4.5015e-06
13:57373428 A C 0.024483 -1.0395e-05
13:57386401 T C 0.113594 4.2278e-05
13:57402292 C A 0.029131 -4.8167e-07
13:57419508 T C 1.152262 8.2098e-05
13:57429108 T G 0.737202 5.0044e-05
13:57434145 A G 0.138464 3.9994e-05
13:57455193 T G 0.153852 7.3280e-06
13:57459175 A C 0.152359 7.2045e-06
13:57477329 T C 0.078091 -2.8836e-05
13:57485631 C A 0.040313 -1.8441e-05
13:57486402 A G 0.262201 5.1033e-05
13:57491281 T C 1.653482 2.4578e-05
13:57506798 A G 0.027739 -2.6753e-05
13:57507263 T C 0.127191 4.8265e-06
13:57519192 T C 0.836323 7.6577e-05
13:57519203 C T 0.101542 -2.9453e-06
13:57521827 T C 0.025087 -3.5895e-05
13:57543947 T C 0.385925 1.5214e-05
13:57553346 A G 1.434106 9.1685e-06
13:57558448 T C 0.850591 1.3842e-05
13:57566485 A G 1.056088 -1.0690e-05
13:57571367 G A 0.027638 -2.4645e-05
13:57574823 T C 0.076235 9.3969e-06
13:57575422 A C 0.333733 2.4460e-06
13:57580088 G T 0.040803 -1.5600e-05
13:57595273 T C 0.194769 -1.2315e-05
13:57615842 A C 0.735004 -2.8532e-05
13:57629991 A C 0.414333 1.6576e-05
13:57633763 G A 0.048668 3.6629e-06
13:57646278 T C 0.091633 -1.0465e-06
13:57657112 T A 0.026191 -3.7098e-05
13:57668450 C T 0.090682 1.5843e-05
13:57675097 C T 0.100815 -1.0020e-04
13:57675503 G A 0.139499 1.3484e-05
13:57704823 G A 0.854282 1.5684e-05
13:57712426 T C 0.041806 -2.4628e-05
13:57751948 A G 0.040693 1.8862e-05
13:57819701 C A 0.065157 -2.8482e-05
13:57826640 C A 0.077903 -1.4097e-06
13:57827276 C T 1.385598 1.5844e-05
13:57839657 A C 1.654410 9.2919e-06
13:57841784 G A 0.217571 1.5323e-06
13:57877399 A G 0.099725 3.0132e-05
13:57879117 G A 0.355863 7.0090e-06
13:57883046 C T 0.039791 -2.6129e-06
13:57885104 T C 0.033380 1.1989e-05
13:57885106 A G 0.040534 2.7363e-05
13:57886464 G A 0.051664 7.7430e-06
13:57894844 G A 1.969291 -5.4747e-06
13:57897528 G A 1.850523 -1.4988e-05
13:57912901 G T 0.148363 5.3386e-06
13:57914172 A G 1.041566 5.2736e-06
13:57923726 T C 0.035435 -2.0247e-05
13:57946417 G C 0.046383 2.6289e-05
13:57968833 A C 0.218694 -3.4077e-06
13:57971702 A G 0.035091 -1.8084e-05
13:57984399 A G 0.066114 1.6800e-05
13:57989421 A G 0.098858 3.2558e-06
13:57995228 T C 0.043205 2.2607e-05
13:58012983 C T 0.026450 1.2825e-05
13:58015993 A G 0.373861 3.5866e-05
13:58046969 C G 0.029531 -2.0416e-05
13:58077679 C T 0.066299 6.9977e-06
13:58081603 T G 0.038830 5.8350e-06
13:58081961 T C 0.044718 3.4977e-06
13:58103103 A G 0.035870 -1.9921e-05
13:58107940 A G 0.364500 4.4238e-07
13:58126228 A G 0.065978 -1.7789e-06
13:58128989 G A 0.028255 -1.8504e-05
13:58131158 T C 0.068114 2.2744e-05
13:58138216 G T 0.151791 1.0126e-05
13:58162760 C T 0.252451 5.6157e-06
13:58164147 G A 0.055939 -8.6867e-06
13:58167205 T C 0.025821 1.4838e-06
13:58172829 C G 0.086238 3.3205e-05
13:58179003 G T 0.086618 -2.1927e-05
13:58186232 T C 0.101033 -2.7299e-06
13:58195869 A G 1.607667 1.4933e-05
13:58207711 T G 0.024986 2.1413e-05
13:58211051 T G 0.085761 -2.6598e-05
13:58215276 A G 1.265788 -1.2259e-06
13:58220833 A G 0.223709 -1.1087e-05
13:58231024 C A 1.040897 4.6025e-06
13:58235203 A G 0.949531 1.3565e-05
13:58235946 T C 1.577692 -7.5573e-06
13:58245678 G A 0.316890 -7.7911e-06
13:58248124 C A 1.257728 -9.0886e-06
13:58249037 A G 0.042903 -3.8409e-05
13:58249430 G A 0.119781 2.8375e-05
13:58251709 A G 0.113831 -7.7851e-06
13:58254580 A G 0.064348 6.8140e-05
13:58254688 A C 0.176755 -5.8382e-05
13:58257265 G A 0.567919 -4.4135e-05
13:58265596 A G 1.541099 -3.4531e-05
13:58269763 T C 0.504492 -2.1040e-05
13:58277306 A C 1.504538 -2.6127e-05
13:58278527 G A 1.618908 6.0808e-06
13:58280885 T C 0.847673 -2.6818e-05
13:58284746 A G 0.094324 -8.9072e-07
13:58291662 T C 0.139155 3.7803e-05
13:58293609 T C 0.051320 -4.6413e-06
13:58301852 C G 0.144910 3.3962e-05
13:58302111 A G 1.788512 7.9288e-07
13:58315172 C G 0.075810 -2.7317e-05
13:58321385 T G 0.033912 -8.5802e-06
13:58334175 T C 0.050090 1.6989e-05
13:58334359 T C 0.072025 1.9714e-05
13:58356864 C T 0.020754 4.9778e-06
13:58379498 A G 0.556331 5.4734e-05
13:58387933 G A 0.079198 -1.9679e-05
13:58390032 C A 1.917231 8.3156e-05
13:58392128 T C 0.023474 -6.2372e-06
13:58392235 C A 0.097693 -4.6952e-06
13:58398275 T C 0.286168 6.5533e-06
13:58400459 G A 0.024873 -1.1130e-05
13:58402553 G A 0.852691 -2.8664e-05
13:58426427 G A 1.063550 7.2473e-05
13:58432609 T C 0.049382 2.7199e-05
13:58440601 C A 0.135293 8.1913e-07
13:58458487 G A 0.053579 1.6241e-05
13:58463589 T C 0.031218 1.5277e-05
13:58466434 C A 0.035133 4.0594e-05
13:58476166 T C 0.046367 5.5330e-06
13:58476285 T C 0.123341 3.8627e-05
13:58483198 A G 0.470220 7.6114e-05
13:58483757 A G 0.094421 -1.0321e-05
13:58498809 T C 0.151901 -9.1790e-06
13:58501964 G A 0.055507 3.8614e-05
13:58533136 A G 0.061645 4.5334e-05
13:58543829 C T 0.152963 -7.4201e-06
13:58551273 G A 0.051709 1.8722e-05
13:58556432 G C 0.059489 2.0090e-05
13:58562466 T C 0.125208 -1.4559e-05
13:58570772 G A 0.906695 -2.6871e-05
13:58570871 A G 0.035522 -3.4234e-05
13:58577209 A G 0.024646 -2.9870e-05
13:58586438 A C 0.152606 -8.7001e-06
13:58610901 G A 0.040362 -4.1010e-05
13:58621454 A G 0.051725 3.6038e-05
13:58626750 A C 0.047191 2.7067e-05
13:58643349 T C 0.045789 6.1791e-06
13:58644612 G T 0.480603 1.0474e-04
13:58656599 C T 0.347385 -5.5279e-05
13:58662264 T C 0.151272 -8.1692e-06
13:58662852 A G 0.113338 2.1464e-05
13:58680250 G A 0.094794 -6.2456e-06
13:58730446 G A 0.101254 -1.5571e-06
13:58731245 A G 0.098904 2.9268e-05
13:58734166 T C 1.975968 -4.7373e-05
13:58743985 C T 1.089601 3.6377e-05
13:58746132 T C 0.119537 3.1981e-05
13:58753868 T A 0.038960 -1.0844e-05
13:58764396 T C 0.032455 1.1087e-06
13:58765648 G A 1.577312 -1.3512e-06
13:58769062 C T 0.397675 -4.1924e-05
13:58772655 T G 0.032939 1.0997e-05
13:58799617 G A 0.358261 5.4244e-06
13:58813473 T C 0.064456 1.0139e-05
13:58829383 A C 0.025314 -9.2576e-06
13:58832013 T C 1.627892 2.1182e-06
13:58837327 G A 0.681942 -2.0861e-05
13:58853599 A G 0.237951 5.4759e-05
13:58868354 C T 1.118385 -6.7088e-06
13:58883475 C T 0.092749 -4.1574e-06
13:58895087 A G 0.073946 2.5714e-05
13:58904313 C T 0.314732 5.1850e-05
13:58917518 A G 0.112951 -2.4065e-05
13:58922830 A C 0.138038 -4.3895e-06
13:58945630 A G 0.093515 -2.6285e-05
13:58949186 G A 0.147425 2.0820e-05
13:58954396 G A 0.023000 -1.4414e-06
13:59012976 C T 0.154488 3.2959e-05
13:59024147 T C 0.183928 1.4795e-05
13:59048136 T G 0.103993 -2.1987e-06
13:59056484 G A 0.064219 5.6638e-05
13:59062935 T C 0.597865 -1.1877e-05
13:59097648 T C 0.060239 -3.5236e-05
13:59098271 G A 0.062654 1.0991e-05
13:59109108 G A 0.439631 -2.8199e-05
13:59119806 C T 0.438703 7.3660e-06
13:59128526 G A 0.379005 -1.3388e-06
13:59135425 A G 0.097131 -2.7239e-06
13:59141166 A G 0.109209 -1.6450e-05
13:59153521 C T 0.432042 1.7279e-05
13:59155086 C T 0.030446 3.7151e-05
13:59156184 A G 0.140914 5.4728e-05
13:59158108 G A 0.165021 -1.9935e-05
13:59163033 C A 0.079263 -3.6297e-05
13:59166750 A G 0.097748 3.2131e-06
13:59168663 C T 0.111212 6.8673e-06
13:59178044 A C 0.044773 -1.4009e-05
13:59198465 A G 0.042134 1.2924e-05
13:59204336 G T 0.978386 -2.2614e-05
13:59208864 A G 1.011461 7.3560e-06
13:59222080 T G 0.043212 -8.3669e-06
13:59226618 C T 0.128944 2.4365e-05
13:59228036 T C 0.043157 -3.3744e-05
13:59234108 A C 0.048402 -8.5901e-06
13:59244392 G T 0.355473 2.2188e-05
13:59265976 G A 0.373043 -1.0606e-05
13:59266629 A G 0.660840 -9.1007e-07
13:59267436 C A 0.634027 -1.4345e-05
13:59272167 G A 0.205496 -1.8969e-05
13:59294534 C T 0.029693 -9.9901e-06
13:59299701 A C 0.261588 -1.9700e-06
13:59301580 A G 0.305809 -9.7128e-07
13:59310295 G A 0.453020 2.7021e-06
13:59314691 T C 0.042618 -1.4532e-05
13:59315119 T C 0.279099 -3.4580e-05
13:59315639 A G 0.286178 -4.8011e-05
13:59325244 C T 0.117668 -1.4959e-05
13:59329386 G A 0.162298 -7.0792e-06
13:59341148 G A 0.109595 1.8210e-05
13:59351057 C T 1.196928 -1.3915e-05
13:59353710 C A 0.047902 3.5477e-05
13:59357228 G T 0.490493 -4.7038e-06
13:59357510 C A 1.892732 3.2121e-05
13:59357548 C G 0.518634 7.3027e-05
13:59358351 T C 0.080383 5.7167e-07
13:59371313 T C 0.182325 -2.0861e-05
13:59386910 T C 0.033023 6.7305e-07
13:59413679 G A 1.823752 2.6379e-05
13:59417138 T C 0.182906 1.2235e-05
13:59421946 G A 0.047058 2.7074e-05
13:59429242 G A 0.458223 5.8923e-06
13:59446526 T G 0.347482 3.5048e-05
13:59454281 A G 0.051875 -9.3085e-06
13:59456543 T C 0.055929 -3.1922e-05
13:59461473 A G 0.626451 -1.4085e-05
13:59462545 G A 0.041407 -1.0317e-05
13:59464935 G A 0.074385 -2.0738e-05
13:59475392 C G 0.105136 2.9424e-05
13:59486309 C T 0.185736 1.8706e-05
13:59492582 G A 0.739493 6.0942e-05
13:59496404 A G 0.021354 4.0301e-06
13:59504440 G C 0.054952 9.0051e-05
13:59526323 G T 0.184801 -3.3588e-05
13:59526435 A C 0.029040 -2.5025e-05
13:59537767 T A 0.171071 -8.2301e-06
13:59547718 C T 0.031465 3.2077e-05
13:59563176 G A 0.039547 3.1993e-05
13:59566556 A C 0.056786 -3.0767e-05
13:59586780 A G 0.147597 2.1415e-07
13:59587984 T C 0.050599 3.6306e-05
13:59599868 C T 0.659519 -3.3368e-05
13:59600016 C G 0.621631 1.5042e-04
13:59606263 A G 0.606739 2.0693e-04
13:59607295 G A 1.744226 1.4719e-05
13:59613195 G A 0.104421 2.9611e-05
13:59638075 A G 0.045237 4.2121e-05
13:59641267 A C 0.131573 3.1727e-05
13:59646551 G A 0.070386 -1.7544e-05
13:59646630 T C 0.095054 2.7277e-05
13:59647343 A G 0.724511 -3.8161e-05
13:59652114 G A 0.021909 4.8246e-06
13:59659517 T G 0.201709 -7.9748e-06
13:59668038 G A 0.077595 5.4918e-05
13:59669007 A G 0.511270 -3.0061e-05
13:59675131 C T 0.098336 3.2597e-05
13:59678626 G A 0.030112 -2.4598e-05
13:59681335 C T 0.177547 6.1059e-06
13:59686647 A T 1.102393 3.2379e-05
13:59711475 T C 0.020312 -4.7935e-05
13:59711543 G A 1.662755 7.6919e-05
13:59715183 C A 0.202530 -2.9891e-05
13:59717487 C T 0.628583 3.3350e-05
13:59718915 G T 0.263405 -7.8986e-06
13:59719507 C T 1.744239 6.1243e-05
13:59719719 C T 0.058717 1.4761e-05
13:59719881 T C 1.814783 3.6422e-05
13:59720257 C T 0.884588 6.0398e-05
13:59723429 T C 1.971943 -2.5195e-05
13:59729032 T G 0.490474 3.8406e-05
13:59729961 T C 0.062956 -3.7411e-05
13:59732329 T C 1.375454 1.3043e-05
13:59739080 C T 0.731359 -5.4612e-05
13:59742033 A G 0.090627 1.3995e-05
13:59745833 G A 0.175440 2.6607e-05
13:59750997 C T 0.692228 1.5485e-05
13:59753661 T C 0.044705 2.7535e-05
13:59755899 T C 0.437073 4.7891e-05
13:59757955 A G 0.655855 4.2208e-06
13:59758002 C T 0.671844 -3.6237e-05
13:59759959 T C 0.042079 3.9862e-05
13:59764450 G T 0.136185 3.2284e-05
13:59766623 C A 0.127814 6.2485e-06
13:59767879 T C 0.643657 -3.6509e-05
13:59770427 A G 0.143965 -6.4912e-05
13:59773935 A G 0.095395 1.0769e-05
13:59777496 A G 0.452260 -1.4221e-05
13:59780874 C T 1.768112 1.3756e-05
13:59787226 G T 0.628463 -7.5697e-06
13:59789343 A C 0.161684 9.1659e-06
13:59789827 T C 0.850513 -2.4663e-05
13:59800138 C T 0.705944 -1.4950e-05
13:59804362 T C 0.216967 1.3238e-05
13:59804880 A G 0.158611 -2.6938e-05
13:59808492 G A 1.475234 1.8887e-05
13:59815446 C T 0.155245 -1.9784e-05
13:59817964 T C 0.237416 1.0573e-05
13:59819421 G T 0.205922 -7.8546e-06
13:59820720 T A 1.338134 1.5883e-05
13:59824535 G A 1.667689 2.0877e-05
13:59824906 C T 0.933379 -3.6014e-06
13:59829133 A C 0.126925 -6.1870e-05
13:59835440 A G 0.075732 -1.1684e-05
13:59835640 G A 0.050012 2.6120e-06
13:59837161 T C 0.090468 -1.6831e-05
13:59844615 T C 0.121566 -1.4265e-05
13:59845015 C T 0.029342 -1.1441e-05
13:59850620 T G 0.575732 1.6493e-05
13:59854359 C T 0.066504 -1.0269e-05
13:59856631 C A 1.259147 5.0123e-05
13:59872513 T C 0.306559 3.4009e-05
13:59873864 A C 0.425580 1.4268e-05
13:59879077 A G 0.024496 -9.5637e-06
13:59887391 T C 0.082970 8.8040e-07
13:59891425 T C 0.040920 -3.4229e-06
13:59891988 T C 0.093879 1.5780e-05
13:59894441 G C 0.039943 1.3007e-05
13:59900618 C T 0.099790 7.5216e-06
13:59908668 G A 0.463627 1.4455e-06
13:59912839 C T 0.280060 -7.7570e-06
13:59915743 C T 0.473186 3.2621e-07
13:59919150 T C 0.033935 8.5795e-06
13:59920785 T C 0.031231 -1.3049e-05
13:59927068 G A 0.071746 -1.8744e-05
13:59928608 A C 0.036395 3.7735e-05
13:59933500 A G 0.656514 -2.0191e-05
13:59936793 T G 0.052667 2.9302e-06
13:59938251 G A 0.238175 1.8432e-05
13:59947712 T G 0.216464 3.4789e-05
13:59947834 G A 0.564767 -2.1411e-05
13:59949169 G A 0.233424 1.1233e-05
13:59965412 C A 0.085476 -5.6846e-07
13:59965554 G A 0.788041 3.4316e-05
13:59967306 C T 0.155770 2.2452e-05
13:59968885 G A 1.417397 -5.2147e-06
13:59970886 G T 0.160048 -2.6749e-05
13:59979234 G T 0.280540 -2.3312e-06
13:59992898 T C 0.037168 3.5009e-05
13:59994670 G A 0.046766 -8.5531e-06
13:60010567 A G 0.086673 -4.6896e-06
13:60010888 C T 1.094496 -6.3482e-06
13:60011112 G A 0.281144 1.3309e-04
13:60013629 A G 1.109787 -1.0035e-05
13:60018240 A G 0.040073 1.6304e-05
13:60026923 C A 0.155125 2.8784e-05
13:60031815 C T 0.789946 1.5107e-05
13:60057978 C T 0.056559 8.1426e-06
13:60060562 T C 0.116613 4.6005e-05
13:60067196 C T 0.101254 -1.9899e-05
13:60068862 C T 0.086102 4.4407e-06
13:60069422 A G 0.693273 8.4256e-06
13:60070777 A G 0.041475 -2.8131e-05
13:60076715 A G 1.795542 -4.7212e-05
13:60076985 G T 0.607476 5.5984e-06
13:60077091 A C 0.217104 1.0510e-04
13:60078832 A G 0.078270 -2.7892e-05
13:60080565 G A 0.120417 5.6089e-05
13:60086886 A G 0.028177 -3.8168e-05
13:60088771 A G 0.100007 7.1712e-05
13:60093761 T C 0.056805 1.4654e-05
13:60098513 A C 0.062907 1.5635e-05
13:60101315 G A 0.103461 -4.2681e-06
13:60102330 T C 1.633452 2.3384e-05
13:60105566 T G 0.038259 2.1613e-05
13:60106925 C T 1.901733 -5.2817e-05
13:60109081 A G 0.169484 -1.2947e-05
13:60114386 C T 0.108670 5.2463e-05
13:60119682 T C 0.024201 3.7060e-05
13:60121340 C T 0.025584 3.5378e-05
13:60124589 A C 0.097037 6.2577e-05
13:60142140 T C 1.040193 -3.3033e-05
13:60142861 A G 0.069623 -2.7370e-05
13:60144506 T C 0.023578 1.0762e-05
13:60153049 A G 0.043273 2.6782e-05
13:60156231 A G 0.069626 -1.8739e-05
13:60158264 C T 1.941871 -8.2743e-05
13:60160833 A G 1.941436 -8.0048e-05
13:60161328 A G 0.656595 -1.8890e-05
13:60162190 G A 0.076601 2.4199e-05
13:60171596 A C 1.873595 -2.1541e-04
13:60175738 A G 1.939904 -9.6029e-05
13:60189270 T G 0.084865 1.1320e-05
13:60191738 A G 0.607518 -1.9171e-06
13:60192123 C T 0.021728 1.6435e-05
13:60202883 C G 0.076790 3.0741e-05
13:60204989 C T 1.859913 -1.4602e-04
13:60209215 G T 0.120358 6.0639e-05
13:60214078 A G 0.080704 4.5014e-05
13:60218316 T G 1.848621 -5.0081e-05
13:60219074 A G 0.041092 -1.9896e-05
13:60222702 G A 1.808535 -3.7869e-05
13:60223177 G A 0.087098 1.7861e-05
13:60226323 A G 0.024675 -2.9939e-05
13:60227364 C G 1.244878 8.3312e-07
13:60232052 A G 0.102153 -1.6991e-05
13:60232714 A C 0.048658 2.4831e-05
13:60235488 A T 0.110975 -1.0412e-05
13:60266560 T C 0.238549 -3.0530e-06
13:60288880 T C 0.171295 -9.0940e-06
13:60290050 C A 0.132547 -1.8843e-05
13:60295061 A G 0.100445 1.4958e-05
13:60309536 G A 0.096031 6.8661e-07
13:60314376 A C 1.914709 -3.1982e-05
13:60319019 T C 0.083515 8.5424e-06
13:60322248 A G 0.629674 -3.4353e-06
13:60322662 C T 0.736111 -2.2114e-05
13:60325794 G A 0.518193 -4.2046e-05
13:60334547 T C 0.020429 -5.1851e-06
13:60356789 A G 0.059184 1.6503e-05
13:60361396 T C 0.057315 -1.6912e-05
13:60370310 T C 0.218817 3.1021e-05
13:60371111 A G 0.090234 -9.4114e-06
13:60397977 A C 0.141151 1.1378e-05
13:60417407 C G 0.200923 7.3847e-05
13:60419797 G A 0.259033 1.9831e-05
13:60425485 A C 0.027684 -4.9257e-06
13:60431525 A G 0.036522 -3.1650e-06
13:60434984 C T 0.115490 5.4516e-06
13:60475853 A G 0.435116 -1.1745e-05
13:60485919 G A 0.022627 -5.0479e-06
13:60536806 C T 0.027460 8.1815e-06
13:60556753 A G 0.068724 -1.5227e-05
13:60566644 C T 0.113812 6.5366e-06
13:60567877 T C 0.123137 1.6838e-05
13:60587347 C T 1.148477 -1.2958e-04
13:60589985 T C 0.064767 -1.4527e-05
13:60590751 G A 0.026820 5.4805e-05
13:60600310 T C 0.509793 -8.6003e-05
13:60603281 T C 0.055776 4.4254e-06
13:60640718 C T 0.046727 -1.8366e-05
13:60645736 A C 1.836745 4.9649e-06
13:60646438 A G 1.281037 -8.5395e-05
13:60660482 T C 0.044714 -6.4271e-06
13:60663153 A C 0.023013 1.6952e-05
13:60670247 T C 0.118356 2.4531e-05
13:60676888 G A 0.050265 -1.2047e-05
13:60696319 T C 0.040914 2.9174e-06
13:60708176 A G 0.096713 -2.7346e-07
13:60723508 T C 1.498780 -2.2776e-05
13:60742936 C T 0.074586 -7.3020e-06
13:60752739 T G 0.075089 1.5535e-05
13:60774292 T C 0.046100 1.5303e-05
13:60787066 G C 0.026626 6.2051e-05
13:60788307 T C 0.045351 -2.7907e-06
13:60814675 G A 1.496264 -1.7919e-05
13:60818288 A C 0.270553 3.3967e-05
13:60826446 G A 1.091049 -6.1634e-05
13:60830479 G A 1.911600 2.3566e-06
13:60834490 G C 0.322064 1.1710e-05
13:60834614 C G 0.054247 -2.5332e-05
13:60834670 A G 1.477130 -4.9633e-05
13:60835703 A G 0.553115 2.6396e-05
13:60836389 T C 0.136584 6.0089e-06
13:60841558 C T 0.091961 -9.7405e-06
13:60842387 G A 1.864682 -9.3878e-06
13:60842849 T C 0.095784 -4.5471e-06
13:60849048 T C 1.119190 -2.6082e-05
13:60849684 A C 0.237241 3.3473e-05
13:60852132 C T 0.064605 -1.7171e-05
13:60854106 A G 0.355428 -2.4124e-05
13:60856251 A G 1.201128 1.5605e-05
13:60858789 G T 0.022756 -1.9426e-05
13:60864093 T C 0.037817 -1.4554e-05
13:60865538 T C 0.187391 -3.0049e-05
13:60872277 A G 0.111789 -8.8485e-07
13:60872589 C T 0.232333 -3.2064e-05
13:60882364 T C 1.475858 -6.5765e-06
13:60885790 A G 0.024454 8.2459e-06
13:60891512 C G 0.054400 4.9248e-05
13:60892054 A G 0.200365 -1.6836e-05
13:60893751 A G 0.469798 3.4197e-05
13:60906417 A G 0.281939 -1.4945e-05
13:60917626 T C 0.120839 1.3332e-04
13:60918260 C T 0.047447 -2.6201e-06
13:60919919 G T 0.086621 -6.2233e-06
13:60921875 T C 0.159279 -1.3589e-05
13:60922020 G A 0.049486 -2.2449e-05
13:60922302 A G 1.270023 9.3583e-06
13:60923326 A C 0.214952 -6.9871e-05
13:60926890 C A 0.463721 -6.2696e-05
13:60934824 T C 0.172185 -1.2563e-05
13:60939296 C G 0.457921 -4.0728e-05
13:60940906 G A 0.178069 -1.4722e-05
13:60941660 G C 0.223186 5.9787e-05
13:60942934 G A 1.517482 1.7204e-06
13:60943046 G A 0.262506 1.1154e-05
13:60943370 G C 0.093545 4.0288e-05
13:60957218 T C 0.028242 -2.0534e-05
13:60959699 C T 0.070642 2.8460e-05
13:60962754 C T 0.146939 1.7032e-04
13:60963349 T C 0.902554 -3.2679e-05
13:60965487 G A 1.258277 -1.0858e-05
13:60965811 C A 0.328195 -1.0766e-05
13:60972113 G A 0.113867 -2.1613e-05
13:60977591 C T 0.605174 6.1854e-06
13:60980178 T C 0.517229 -4.9857e-06
13:60991237 G A 0.095849 1.5363e-05
13:61016984 A C 0.986270 -1.4509e-05
13:61031722 C T 0.134040 1.6156e-05
13:61048814 T C 0.135614 4.5192e-07
13:61068816 C T 0.119531 3.8471e-05
13:61084236 C T 0.187235 -1.1077e-05
13:61119800 A G 0.122150 1.3085e-05
13:61128548 G A 0.954730 -2.6959e-05
13:61133373 T C 0.043169 -4.3394e-05
13:61138602 G A 0.358333 -2.7417e-05
13:61155411 G A 0.989948 -3.7078e-05
13:61159823 A G 0.309165 8.5664e-06
13:61173949 T C 0.554981 -3.7413e-05
13:61174990 T C 0.260276 2.8013e-06
13:61177298 G A 0.121189 -5.5845e-06
13:61179187 C T 0.061414 -1.3515e-05
13:61190815 A T 0.073070 2.0971e-05
13:61191522 G A 0.437021 -8.8814e-06
13:61192402 T C 0.060262 3.2720e-05
13:61201836 G A 0.039635 -1.5960e-06
13:61206349 C A 0.783351 -2.0814e-06
13:61210529 C T 0.545289 -1.1351e-05
13:61214536 G A 0.037002 9.4334e-06
13:61214632 T C 0.086946 2.2684e-05
13:61229869 A G 0.584456 -5.3660e-06
13:61244648 T C 0.047275 -6.3386e-06
13:61245908 C T 0.508562 -1.7180e-05
13:61251577 C T 0.070535 1.3712e-05
13:61251640 G T 0.408052 2.3683e-05
13:61257231 T C 0.499552 -1.0457e-05
13:61262620 G A 0.647510 -3.5772e-05
13:61266129 A C 1.411447 -2.2661e-05
13:61266375 C T 1.091941 1.1813e-06
13:61266575 C G 1.087147 2.3753e-05
13:61267176 A G 0.080623 5.4108e-06
13:61267545 C A 0.453043 -5.7219e-06
13:61267736 A G 0.242940 5.3862e-05
13:61269218 T C 0.034211 4.3924e-05
13:61276109 C T 0.047496 -1.6438e-05
13:61276558 G A 0.064254 -1.7110e-05
13:61278399 T C 0.059009 -5.0816e-05
13:61278860 C A 0.080526 2.5875e-05
13:61281117 T A 0.831957 2.8992e-05
13:61282923 C T 0.994544 5.0023e-05
13:61294407 A G 0.071814 3.4361e-06
13:61295036 G C 0.055582 -8.9090e-06
13:61296376 T G 1.917030 -1.0188e-04
13:61298597 A G 0.598696 -2.0101e-05
13:61299044 C A 0.826085 1.8590e-05
13:61308471 C T 1.782244 -6.7948e-05
13:61308690 G A 0.388619 -3.2367e-05
13:61310411 A G 0.113867 -1.3145e-05
13:61310945 T C 0.088819 6.4184e-06
13:61321674 T C 0.086764 1.2191e-04
13:61329369 C T 0.749604 -1.1184e-05
13:61330414 G A 0.079276 -3.8765e-05
13:61366505 G A 0.574424 -3.7310e-05
13:61368943 A G 0.086242 -2.4918e-05
13:61382831 T G 0.123614 2.4473e-05
13:61384766 T C 0.721300 -1.5663e-05
13:61385702 A C 0.478626 1.4282e-05
13:61387391 C A 0.071710 -3.9466e-05
13:61394967 A C 0.279079 1.2792e-05
13:61397361 C T 0.270244 1.9981e-06
13:61397841 A G 0.451173 -8.9606e-06
13:61399499 A G 0.071447 -3.4993e-05
13:61399672 T C 0.216003 2.6376e-05
13:61401233 T C 1.538200 2.4438e-05
13:61407696 T G 0.089669 1.8461e-05
13:61410511 C T 1.192107 4.0886e-05
13:61426805 G A 1.722083 -9.3758e-06
13:61434126 C T 0.195210 2.3467e-05
13:61437620 G A 0.037788 1.6923e-05
13:61443970 C A 0.204682 1.5446e-05
13:61444594 A G 0.030456 -2.2326e-05
13:61459410 G T 0.109852 1.0325e-05
13:61460141 C T 1.158539 -1.1983e-05
13:61465129 C A 1.120823 -5.5295e-06
13:61472473 T C 0.109060 1.8381e-05
13:61486738 T C 0.024149 6.9468e-06
13:61503439 T C 1.130281 -1.0389e-05
13:61506150 A G 0.030047 -1.4890e-05
13:61513541 T C 0.141697 3.4234e-05
13:61551158 G C 0.043757 -1.8970e-05
13:61571637 G A 0.044293 -1.1800e-05
13:61577780 T G 0.328299 -4.3347e-05
13:61584653 G A 0.316640 -2.7188e-06
13:61585056 T G 0.062213 3.4038e-06
13:61585548 G T 1.151252 -1.7237e-05
13:61585624 C A 0.028378 1.0685e-05
13:61588059 A G 0.084752 -1.9962e-05
13:61589417 T C 0.060739 -2.9364e-05
13:61593340 A G 0.979379 1.1380e-05
13:61593886 C T 1.448972 4.0613e-06
13:61594214 G T 0.037626 -1.9358e-05
13:61594336 A G 1.901911 -3.2375e-05
13:61599011 C G 0.274428 -9.9334e-06
13:61605333 T C 0.053897 4.3561e-06
13:61612531 T C 0.037678 -6.6394e-07
13:61616631 G A 0.105116 -1.0767e-05
13:61618612 C G 0.031601 -1.0230e-05
13:61618952 C G 0.038687 9.7920e-06
13:61620681 A C 0.659656 -3.6357e-06
13:61622911 C T 0.083103 -5.0385e-06
13:61629374 C A 0.044520 2.4353e-05
13:61639536 C A 0.450108 1.1606e-05
13:61643820 G C 0.062200 5.0914e-05
13:61652247 G A 0.026168 5.6534e-06
13:61678936 T C 0.102529 3.4200e-05
13:61681108 G A 0.055361 1.5364e-05
13:61683092 T C 0.042183 -1.8869e-05
13:61684373 G T 0.059623 1.2082e-05
13:61690082 C T 1.651233 -2.6558e-05
13:61692662 T C 0.075913 -1.0322e-05
13:61709167 T C 0.048106 -7.9445e-06
13:61712548 T G 1.150661 -3.9268e-05
13:61722348 A G 0.069412 3.8623e-05
13:61723571 G T 0.837556 2.6847e-05
13:61723866 A G 0.051300 -4.2538e-05
13:61725590 G A 0.076387 4.8928e-05
13:61736218 C A 0.064400 8.4018e-06
13:61755593 T C 0.038028 -2.1784e-05
13:61762637 T C 0.068643 7.0517e-06
13:61773650 T C 0.908299 4.6298e-05
13:61776532 T C 0.068445 3.7727e-05
13:61801329 C T 0.059986 3.8326e-06
13:61810497 T C 0.093957 5.3870e-05
13:61813840 T G 0.103756 -7.7471e-06
13:61817377 G A 1.738941 1.0113e-05
13:61818589 G A 0.889622 3.7973e-05
13:61838518 G A 0.622562 -8.7526e-06
13:61849552 C A 0.180338 1.3933e-05
13:61859631 T C 0.498806 2.0060e-05
13:61859980 T C 0.046620 4.7360e-06
13:61860971 C T 0.037889 2.5991e-05
13:61866575 T C 0.810570 1.3464e-05
13:61868177 G A 0.024220 2.8892e-06
13:61895323 G A 0.874588 6.9162e-05
13:61907001 A C 1.344538 4.7998e-05
13:61909849 C T 0.469100 3.6408e-05
13:61925472 G T 1.619985 1.7450e-05
13:61927195 C G 0.055822 2.5711e-05
13:61931359 G A 0.022312 -9.4551e-06
13:61931499 T A 0.058503 9.1937e-06
13:61931592 T A 0.068286 8.8641e-05
13:61932460 G A 0.454341 -4.3425e-05
13:61933706 T G 0.096641 7.6206e-06
13:61934344 A G 0.103909 3.3341e-05
13:61948067 C G 0.102429 -7.0872e-05
13:61950506 G T 0.534610 1.3733e-05
13:61966760 T C 0.891755 1.5781e-05
13:61968439 C T 0.022052 -1.1332e-05
13:61971281 A G 0.039875 -3.5185e-07
13:61973579 G A 0.089143 -1.9474e-05
13:61976831 G A 0.625824 3.9082e-06
13:61989175 T G 0.094505 -2.2499e-05
13:61989235 T C 0.027693 1.6919e-05
13:61994191 G A 0.041488 -7.6749e-07
13:61997918 A G 0.066182 -3.0649e-05
13:62000820 C T 1.876967 7.2959e-06
13:62024513 T C 0.131128 -1.7252e-05
13:62041317 A C 0.057737 7.6310e-06
13:62050526 G A 0.048288 1.6596e-05
13:62050844 C A 1.346385 -7.8460e-06
13:62056448 T C 0.479097 6.3355e-06
13:62062128 T C 0.101831 1.1814e-05
13:62070819 A C 0.791008 3.0381e-05
13:62079282 C T 0.315777 -4.7011e-06
13:62087999 C T 0.212212 -2.1134e-05
13:62092705 T C 0.030021 2.4086e-05
13:62095724 T C 0.027486 2.3395e-05
13:62098136 T C 0.067228 -1.2038e-05
13:62105920 T C 0.055913 1.6884e-05
13:62108512 A C 0.788414 2.0729e-05
13:62117781 A G 0.297136 -1.3516e-06
13:62118260 C T 1.433698 2.5010e-05
13:62125699 C T 1.924486 1.1199e-05
13:62127124 T C 0.083025 3.0061e-05
13:62131957 C A 0.800810 2.5447e-06
13:62141505 G A 0.289453 -1.1994e-05
13:62142000 C G 0.069285 1.4039e-05
13:62158408 A G 0.924862 -9.8972e-06
13:62160085 C T 1.936609 9.0017e-07
13:62183739 A G 0.094609 -2.7678e-05
13:62193019 A G 0.140177 1.9071e-05
13:62233529 G A 0.072976 -3.3006e-05
13:62244648 A G 0.201926 -1.0601e-06
13:62280061 T C 0.485082 2.5703e-05
13:62280739 G C 0.023974 2.5859e-05
13:62288183 G A 0.768245 -6.9930e-06
13:62308666 C T 0.138353 -2.1329e-05
13:62316018 C A 0.022273 -1.2187e-05
13:62328348 G A 0.040803 3.0264e-05
13:62348825 T C 0.090221 -2.1175e-05
13:62349277 G T 0.045260 -9.1923e-06
13:62351166 T C 0.060551 1.5319e-05
13:62356135 C G 0.352617 -1.3361e-05
13:62357370 T G 0.061142 -1.1852e-05
13:62368269 G A 0.136013 -1.6086e-06
13:62368695 T C 0.350903 -8.2361e-06
13:62379051 T C 0.357002 -2.2052e-05
13:62383603 G A 0.125123 3.5122e-05
13:62426433 G T 0.585618 -1.1360e-05
13:62428629 T C 0.045633 2.6606e-05
13:62432535 T C 0.034068 1.2007e-05
13:62447589 C T 0.517125 1.9403e-06
13:62481973 C T 0.123724 1.1561e-05
13:62486147 G T 0.066533 -1.7342e-05
13:62521857 G A 1.890739 -9.2265e-06
13:62530624 G A 0.062787 1.4895e-05
13:62543968 C T 0.080922 9.1969e-06
13:62551939 T C 0.104146 5.3976e-05
13:62552968 G A 0.022201 -1.2302e-07
13:62569137 G A 1.390463 1.1433e-05
13:62577816 T C 0.032721 -9.8821e-06
13:62596493 T C 0.210716 3.5513e-05
13:62599470 A C 0.034068 1.4359e-05
13:62600003 G T 0.039654 1.2836e-05
13:62608070 A G 0.037986 1.0343e-05
13:62617001 T G 0.190507 4.5630e-07
13:62634256 A G 0.057600 9.1438e-06
13:62642843 G A 0.585200 2.1172e-06
13:62660249 G C 0.116334 -1.9588e-06
13:62677199 C T 0.021646 -9.2906e-06
13:62680971 T G 0.035548 2.5219e-05
13:62687381 C T 0.823437 2.7101e-05
13:62687843 T C 0.058626 8.8993e-06
13:62705538 A G 0.463884 -3.7439e-06
13:62710149 G A 0.309889 2.5855e-05
13:62713785 G A 0.020738 4.7146e-06
13:62722627 C T 1.227701 2.0951e-05
13:62731664 T C 0.125471 -5.9585e-06
13:62733344 G A 0.133773 2.7269e-05
13:62737367 A C 0.242359 9.0843e-06
13:62740247 A G 0.074391 1.4257e-05
13:62740697 A G 0.312794 4.0293e-05
13:62771145 G A 0.083119 1.5285e-05
13:62771818 T C 1.974728 -1.2215e-05
13:62771851 A G 0.054085 6.1448e-06
13:62789539 G A 0.050755 -5.1332e-05
13:62791859 A G 0.073388 1.7260e-05
13:62794875 T C 0.260387 -4.7629e-05
13:62795487 C T 0.373091 1.6692e-05
13:62799140 C T 0.083385 -1.1726e-05
13:62806448 C T 0.143767 -2.1851e-06
13:62810930 G T 0.033812 6.7861e-06
13:62829945 G A 0.112825 1.3761e-05
13:62831748 G A 0.158688 -2.7592e-06
13:62832572 A G 0.024496 1.2164e-05
13:62833319 A G 0.101507 2.7952e-05
13:62842581 A G 1.487387 -2.3982e-06
13:62844057 A G 0.030079 -1.2095e-05
13:62845820 A G 0.041793 -3.6628e-05
13:62851261 C T 0.030199 -8.4028e-06
13:62863507 G A 0.052930 -1.8146e-05
13:62869973 G T 0.056312 -5.3417e-06
13:62870901 G T 0.037142 -1.7385e-05
13:62870948 G T 0.039946 6.2837e-05
13:62876255 A G 0.024113 -5.4697e-06
13:62882752 A G 1.367716 -3.6334e-05
13:62885877 C T 1.063839 -1.4449e-05
13:62892728 G A 1.672087 8.3049e-07
13:62896289 T C 0.135497 -2.4914e-05
13:62910608 G A 0.818484 -2.8342e-05
13:62912481 T C 0.134673 -2.1456e-05
13:62914941 A G 0.020621 3.2043e-05
13:62920389 A G 0.029878 1.0638e-05
13:62926036 T C 0.088186 -4.9731e-06
13:62927507 C T 1.548710 -3.0156e-05
13:62935904 T C 0.730820 1.6180e-05
13:62936505 A G 0.097391 -1.9995e-05
13:62941531 G A 0.204834 -6.8865e-06
13:62944041 T C 1.479172 -1.7250e-05
13:62961147 T C 0.177907 -1.9507e-06
13:62978465 C T 0.037655 -7.3670e-06
13:62980605 A G 0.074553 3.1020e-06
13:62985473 C T 0.384341 -3.9163e-07
13:62985760 C A 0.021640 1.6523e-05
13:63021148 C T 0.054228 -3.8215e-05
13:63035114 G T 0.215594 1.9721e-05
13:63049764 T C 0.046730 -3.9461e-05
13:63051355 G A 0.656884 -3.2751e-05
13:63057547 G A 0.178829 -8.6747e-06
13:63075856 C T 0.069558 -1.8058e-05
13:63076056 T C 0.027405 -5.4373e-05
13:63076707 C A 0.632858 -2.0010e-05
13:63090302 C T 0.038369 7.3505e-06
13:63095747 A G 0.404677 -1.3510e-05
13:63100126 G A 0.020234 -2.2410e-08
13:63107278 G A 0.143858 -4.1104e-06
13:63149409 G A 1.183081 -1.9167e-05
13:63152741 G A 0.031351 -1.9395e-05
13:63161828 A G 0.108998 -1.0104e-05
13:63187305 G T 0.173830 -1.7510e-05
13:63195630 G A 1.537385 -4.2861e-05
13:63197103 T G 0.150571 2.3999e-05
13:63216169 G A 0.081730 -1.9374e-05
13:63223607 A G 0.093749 1.2721e-06
13:63227755 G A 0.438592 1.1699e-05
13:63229877 A G 0.168140 1.2114e-05
13:63234413 A G 0.042066 -2.5461e-05
13:63237116 G C 0.851796 -6.4080e-06
13:63240239 A G 0.188680 -9.1224e-06
13:63240730 G A 0.375584 -4.2598e-06
13:63242341 A G 0.696629 -1.7075e-05
13:63254439 A G 0.095323 -3.9667e-06
13:63254953 G A 1.655546 -2.3461e-05
13:63257652 G A 0.548035 -8.2773e-06
13:63264826 A C 1.887350 -1.3154e-05
13:63265318 T C 0.039122 2.7007e-06
13:63274498 T G 0.052281 1.1021e-05
13:63277307 A G 0.033611 2.0372e-07
13:63290333 C A 1.946824 -2.7682e-05
13:63295742 C T 0.164534 -1.4836e-05
13:63296087 T C 1.920354 -2.4048e-05
13:63296473 G A 0.108962 2.2451e-05
13:63315894 G A 0.259416 -2.3192e-05
13:63329070 C T 0.109108 -3.0389e-05
13:63330215 T G 0.051927 1.7158e-05
13:63352441 T C 0.034909 -9.1238e-06
13:63352571 T C 0.865736 2.2850e-05
13:63357363 A G 0.037236 3.2145e-05
13:63365514 A G 0.037454 -2.0941e-05
13:63369166 G A 1.038148 9.0551e-05
13:63371777 C T 0.058357 2.9113e-05
13:63380679 T C 0.472576 1.7183e-05
13:63384626 C T 0.085888 7.0369e-09
13:63394227 G T 0.046227 -2.5601e-05
13:63395064 A G 0.023227 -4.8853e-06
13:63401921 A G 0.037827 3.2165e-05
13:63404629 A G 0.072041 -1.9921e-05
13:63405632 C T 1.203270 2.0712e-05
13:63407058 G T 0.468493 1.0864e-05
13:63412185 T C 0.029060 3.7638e-05
13:63422846 T G 0.127999 -5.3317e-07
13:63427782 A G 0.180481 5.1852e-05
13:63442473 T C 0.585878 -2.2623e-05
13:63444249 G C 0.063518 -2.3742e-05
13:63464989 G A 0.129557 3.5946e-07
13:63466710 G A 0.045870 -1.3904e-06
13:63476088 G T 0.129645 2.0182e-06
13:63482900 T C 0.041676 1.0493e-05
13:63488423 C A 0.409295 -7.2677e-05
13:63492711 G A 0.869466 -2.9982e-05
13:63520176 T C 0.135478 -4.6343e-05
13:63525096 T C 0.323268 2.9842e-05
13:63542397 T C 0.028784 -2.9162e-07
13:63553876 A G 1.662626 4.5710e-05
13:63575570 T C 0.603058 -1.3677e-06
13:63582011 C T 0.065731 -2.8309e-06
13:63583394 T C 0.127285 -1.2724e-05
13:63587184 C T 0.109858 -4.5577e-06
13:63591051 G A 0.283426 8.3498e-06
13:63615997 T G 0.267284 -2.1648e-06
13:63638329 C T 0.958171 -3.6451e-05
13:63640972 C T 0.112458 -4.8983e-06
13:63651133 T C 0.076176 -1.7509e-05
13:63653033 C G 0.284240 6.5537e-06
13:63655444 A G 0.136610 -5.3417e-05
13:63664495 A G 0.061278 -3.0088e-05
13:63665605 C T 0.074774 -2.6537e-06
13:63674199 A G 0.083603 1.5374e-05
13:63725173 C A 0.284967 1.1810e-05
13:63739209 A G 0.626600 -6.4727e-06
13:63744162 G A 0.191780 1.9322e-05
13:63782135 C T 0.464221 -5.5271e-06
13:63783880 A G 0.979405 -4.0487e-05
13:63784952 C A 1.444789 -4.9915e-05
13:63794202 T C 0.025330 -1.4435e-05
13:63802225 C T 0.161554 -1.8373e-05
13:63814146 T C 0.088420 2.2720e-05
13:63832394 C T 0.696058 -1.3353e-05
13:63835703 G C 0.050180 2.8175e-05
13:63845433 C T 0.185781 -1.2849e-05
13:63853432 T C 0.025558 7.6646e-06
13:63860715 A G 0.456074 1.6268e-05
13:63861240 G A 1.724611 -2.7160e-05
13:63864775 G T 0.092941 1.4680e-05
13:63875355 G A 0.075241 -6.9134e-06
13:63883296 C T 0.070279 6.1602e-07
13:63901563 C T 1.083376 -3.1402e-05
13:63901955 G A 0.027278 -2.0277e-05
13:63904381 C T 0.200183 -6.3304e-06
13:63911848 T C 0.076556 1.9063e-05
13:63925828 C T 0.052573 -1.6042e-05
13:63928549 T C 0.044283 1.3377e-05
13:63938764 G C 0.043877 3.1398e-05
13:63945967 G A 0.458061 7.0702e-06
13:63961009 C T 0.900944 -1.2030e-05
13:63962642 A C 0.250523 2.6045e-05
13:63971167 A G 0.025298 1.0289e-05
13:63973759 G A 1.490610 1.6951e-05
13:63974125 G A 1.079864 -5.7423e-06
13:63974314 T G 0.060892 -1.3292e-05
13:63974931 G T 0.040213 -4.6628e-06
13:63977436 T C 0.830558 4.6180e-07
13:63980238 C A 0.204851 3.3705e-05
13:63981947 G T 0.057036 -5.6816e-06
13:63995773 C G 0.107443 6.5689e-06
13:63997959 C T 0.031546 3.4281e-05
13:63998168 C T 0.061125 5.9523e-06
13:64010704 A C 0.252081 -9.3188e-06
13:64013455 T C 0.411886 2.7844e-05
13:64014055 C T 1.950874 -9.5408e-06
13:64020080 T C 0.118512 3.3473e-05
13:64023097 C A 0.063628 -9.2957e-06
13:64033157 A G 0.028326 -2.1101e-05
13:64036903 G A 1.489860 1.2896e-05
13:64046486 C T 0.480080 1.6288e-05
13:64059145 A G 0.597161 -3.7735e-05
13:64077991 G T 0.530654 2.0136e-05
13:64092462 G A 0.024344 -9.2340e-06
13:64114472 G A 0.218723 2.9453e-05
13:64127128 G C 0.696155 -2.6223e-06
13:64127621 G C 0.234258 -1.2316e-06
13:64135370 A G 1.946048 1.5192e-06
13:64139821 G T 0.426060 5.3546e-05
13:64142881 A G 0.054803 2.0345e-05
13:64144753 C T 0.963290 4.3862e-06
13:64149339 G A 0.588452 -2.6118e-05
13:64160461 T C 0.429092 -3.8274e-05
13:64180198 C A 0.106794 1.4938e-05
13:64189612 A G 0.454688 2.6634e-05
13:64194916 T C 1.068604 7.8268e-06
13:64200994 C T 0.058908 1.4818e-05
13:64202461 G A 0.113847 1.6457e-05
13:64204678 C T 0.069565 8.6663e-06
13:64205210 T C 0.099978 2.6869e-05
13:64206532 G A 0.088556 -5.8140e-06
13:64210160 A C 0.132436 -2.6158e-06
13:64215595 T G 0.105700 1.8691e-05
13:64218013 A G 0.040411 1.2462e-06
13:64220103 G A 0.065098 1.2108e-05
13:64240088 A G 1.836644 7.0032e-06
13:64244290 T C 0.084664 -2.6031e-05
13:64253413 C T 0.581892 1.1061e-05
13:64253965 T C 0.037921 -5.2454e-06
13:64264045 A G 0.170594 1.9464e-06
13:64264260 G T 0.413184 1.3421e-05
13:64264955 G A 0.104506 -1.7797e-05
13:64284063 A G 0.531936 7.6687e-06
13:64285823 G A 0.034526 7.7657e-06
13:64304330 T G 0.028579 1.2107e-05
13:64306174 T G 0.037824 -9.7920e-06
13:64306395 T C 0.084963 -1.1731e-06
13:64307766 T C 0.039664 -7.7053e-07
13:64343702 C T 0.096956 -7.5723e-06
13:64344461 G A 0.083453 4.3504e-06
13:64348518 G A 0.083869 1.2599e-07
13:64367689 A C 0.037447 -1.1638e-05
13:64393755 C T 0.193175 1.0305e-05
13:64421485 A G 0.089169 -7.6578e-06
13:64421730 T G 0.106395 -1.8782e-05
13:64434081 A G 0.043069 -1.0938e-05
13:64443749 T C 0.048746 2.1478e-05
13:64444995 A C 0.026570 3.0552e-05
13:64448159 A C 0.045711 1.6726e-06
13:64450415 T C 0.247686 1.2649e-06
13:64454561 T C 1.371027 -1.1560e-05
13:64474179 G A 1.557065 -1.7979e-05
13:64479182 C T 0.091467 9.1990e-07
13:64483585 G A 0.145585 -8.6306e-06
13:64489803 G A 0.101675 -8.4395e-05
13:64495732 T A 0.045484 2.6026e-05
13:64499371 C A 0.213030 1.2767e-05
13:64499531 C A 0.036895 1.7758e-05
13:64500504 C T 0.092879 -3.3168e-05
13:64504215 C T 0.041462 6.6466e-06
13:64530743 C T 0.057480 2.0198e-05
13:64536072 C T 0.649727 -1.7021e-05
13:64538881 G A 0.041154 -1.2260e-05
13:64546500 T C 0.040670 2.4802e-06
13:64555757 C T 0.186317 -1.2015e-06
13:64559074 C G 0.265749 1.2170e-05
13:64565000 T C 0.048379 -4.3064e-06
13:64568065 G A 0.053400 1.7767e-06
13:64575866 A G 0.043673 -4.5735e-06
13:64578103 C T 1.565676 1.1562e-05
13:64579411 A G 0.244054 3.4998e-06
13:64585126 G A 0.299330 -9.9851e-06
13:64585809 C T 1.152749 1.1208e-05
13:64585944 C T 1.320146 9.0006e-06
13:64595940 A G 0.324303 -1.1045e-05
13:64600262 C T 0.521747 -7.0162e-06
13:64600595 T C 0.031066 1.2080e-05
13:64604687 A G 0.078357 -2.3263e-05
13:64613144 T G 0.284477 -4.9335e-06
13:64614833 T C 0.203935 3.5252e-06
13:64626277 A C 0.127353 -3.1872e-05
13:64637710 C T 0.080143 2.4953e-05
13:64646303 A G 0.035435 4.9911e-05
13:64650413 G A 0.082963 -2.3913e-05
13:64668443 G T 1.116506 -4.4699e-05
13:64670123 G T 0.125847 1.1087e-05
13:64672145 C T 0.031407 -3.1175e-05
13:64678582 A C 1.118456 -4.3273e-05
13:64681037 T A 0.147727 1.0012e-04
13:64686892 C T 0.063505 3.5953e-05
13:64694922 T C 0.043384 6.1355e-05
13:64733435 T G 0.183766 -2.3831e-05
13:64736484 G T 1.117343 -4.6409e-05
13:64746213 C T 0.078835 2.6944e-05
13:64747965 G A 0.036840 -3.1009e-05
13:64759807 A G 0.089601 1.3079e-05
13:64769419 G A 1.110611 -3.7522e-05
13:64776739 T A 0.143816 -3.3585e-05
13:64777212 T C 0.036253 2.1411e-05
13:64795587 A C 0.091844 -2.4250e-05
13:64798478 A C 0.983884 -1.8773e-05
13:64799028 A G 0.276619 4.4247e-05
13:64799719 C T 0.033234 4.6110e-05
13:64804359 C G 0.146030 1.1469e-05
13:64808382 A G 0.046039 2.0386e-06
13:64814668 T C 0.079146 2.7498e-05
13:64814927 A G 0.042793 4.7467e-05
13:64815855 G C 0.063397 -2.9673e-06
13:64830842 T C 0.127931 -1.8203e-05
13:64832160 G A 0.123319 -3.8843e-05
13:64852658 C T 0.880791 -5.4886e-07
13:64858180 G A 0.341396 -3.1209e-05
13:64860024 C T 0.045039 -1.3685e-05
13:64870962 C T 0.166809 -2.6888e-05
13:64874048 A C 0.034084 3.1054e-06
13:64883596 A G 0.119398 -1.4588e-05
13:64894076 G A 0.049457 7.1068e-06
13:64904501 T C 0.031140 -2.0987e-05
13:64909625 A G 0.101653 -2.0877e-05
13:64910834 A G 0.067390 1.9856e-06
13:64933414 A G 0.794520 2.8091e-05
13:64939353 C T 0.282251 6.3009e-05
13:64943730 T C 0.053527 8.5027e-06
13:64943734 T A 0.050573 1.0955e-05
13:64961736 G C 0.152132 -5.4052e-06
13:64969902 A G 0.854967 2.0188e-05
13:64972263 A G 0.368093 -2.0758e-05
13:64973238 C T 0.488214 4.3927e-05
13:64980446 C T 0.068299 -4.1877e-06
13:64983162 C T 0.123017 3.0872e-06
13:64992376 G C 0.046214 -7.5040e-06
13:64997441 T C 0.117551 -2.0595e-05
13:64999693 A G 0.048850 9.9531e-07
13:65003230 C T 0.364237 1.0193e-04
13:65006044 A G 0.069636 -8.1888e-06
13:65008820 T C 0.732560 -3.2519e-05
13:65017017 C T 0.106392 1.5325e-05
13:65034016 C G 0.092363 1.1457e-05
13:65052462 G A 0.425090 9.5994e-05
13:65054431 C T 0.032948 3.3027e-06
13:65057444 G A 0.700573 -3.0661e-05
13:65066568 G T 0.031114 3.4961e-05
13:65067775 G A 0.151801 8.8190e-06
13:65068265 C T 0.140807 3.9977e-05
13:65068868 C A 0.052073 2.0332e-05
13:65074048 G A 0.598858 4.3488e-05
13:65078885 G T 0.616772 1.0197e-05
13:65081112 G A 0.061852 -3.9315e-05
13:65087079 G A 0.089293 1.0312e-05
13:65089469 A G 0.737043 7.5296e-06
13:65094772 A C 0.033442 1.6746e-05
13:65103343 G T 0.153440 -7.5052e-05
13:65106018 A C 0.074755 2.7291e-05
13:65106839 A G 0.025629 -6.3484e-06
13:65108011 G A 0.750269 -7.8336e-06
13:65108540 G A 1.961436 -8.3424e-05
13:65128298 T C 0.605850 4.3597e-06
13:65133521 A G 0.079610 8.3419e-06
13:65136258 A G 0.033338 -9.1957e-06
13:65137778 A C 0.096248 5.1506e-06
13:65153124 G A 0.070499 -4.8660e-05
13:65160529 T C 0.182464 8.1008e-06
13:65164336 T C 0.112663 -2.6985e-05
13:65172169 C T 1.893219 9.7015e-06
13:65185854 G A 0.517437 1.2406e-05
13:65186564 C A 0.109216 -2.0207e-05
13:65191426 A G 0.114493 -3.1645e-05
13:65192005 A G 0.046318 7.8869e-05
13:65196309 T C 0.039878 1.0875e-05
13:65198494 C T 0.512860 4.9306e-05
13:65199372 C T 1.548655 8.6224e-05
13:65200132 T C 0.088793 2.0504e-05
13:65200731 T G 0.354194 4.3902e-06
13:65203738 T C 0.117350 6.5309e-05
13:65211738 T C 0.043095 1.3700e-05
13:65221918 G A 0.020114 -6.1082e-06
13:65228418 T C 0.203134 -3.0482e-05
13:65228629 G T 0.615048 -2.2955e-05
13:65228682 A G 0.056380 -5.6471e-06
13:65230097 T C 1.070665 -6.3003e-06
13:65232438 T C 0.053374 -1.0669e-05
13:65234678 T G 0.347771 -7.8039e-06
13:65241850 A C 0.208736 -7.4947e-06
13:65242199 G A 0.040488 -4.4199e-06
13:65245340 T C 0.599442 -3.4302e-05
13:65248691 T C 0.024068 -1.2788e-06
13:65250268 G C 0.118463 4.4160e-05
13:65256313 T C 0.049658 3.5131e-05
13:65275121 G T 0.233388 8.9595e-06
13:65287791 T C 0.346050 -3.9293e-05
13:65290559 T C 0.221719 -1.0903e-05
13:65291205 T C 0.247919 -1.5162e-05
13:65322295 A G 0.340653 -2.9232e-05
13:65337612 T C 0.851270 1.9943e-06
13:65338352 A G 0.145906 -5.6360e-07
13:65339526 C T 0.463173 3.6951e-05
13:65340176 A C 0.060927 -3.0002e-05
13:65340729 G A 0.022578 -1.6260e-05
13:65349428 G A 0.836216 4.7498e-06
13:65360737 C T 1.769309 -3.2416e-05
13:65361853 A G 0.077384 1.4302e-06
13:65368490 T C 0.402917 1.3659e-05
13:65374185 G A 0.049921 9.3934e-06
13:65375075 T C 0.054209 3.5003e-05
13:65375823 T C 0.250500 -2.1161e-05
13:65389063 A G 0.083398 -3.2992e-05
13:65390995 T C 0.576063 -5.1230e-06
13:65391510 A C 0.351838 1.8228e-05
13:65393723 G A 0.074858 2.9315e-07
13:65428142 A C 0.800882 -2.2792e-05
13:65431736 T C 0.079042 1.7870e-05
13:65437408 A G 0.037389 1.0737e-05
13:65469455 G A 0.263717 -2.3497e-05
13:65469787 G A 1.527690 -4.0751e-05
13:65485756 A G 0.524022 -5.8189e-05
13:65492339 C T 1.678949 3.4903e-05
13:65512475 A C 0.360965 4.3826e-05
13:65524508 T G 0.099179 1.1691e-05
13:65549380 C T 1.319980 -4.4147e-06
13:65562849 C T 0.147971 1.0729e-05
13:65581824 A G 0.040797 2.4937e-05
13:65584777 T C 0.020598 4.9864e-07
13:65588737 C T 0.256764 -2.8204e-05
13:65649652 T C 0.062567 -1.0984e-05
13:65682101 C T 0.023682 -2.8820e-05
13:65684246 C T 0.049093 2.2733e-05
13:65685541 T C 0.060122 -1.6048e-05
13:65690008 T C 1.182114 -2.6028e-05
13:65702359 G T 0.150288 6.6432e-05
13:65708151 G T 0.023435 -5.1122e-06
13:65720985 A G 0.143982 -6.5145e-06
13:65726582 G T 0.033273 2.6749e-05
13:65737311 T C 0.949281 -1.4144e-05
13:65738402 G T 0.097560 -5.4979e-05
13:65750572 C T 1.055312 -1.8748e-05
13:65782165 G A 0.898380 -2.5050e-05
13:65782665 G T 0.038272 -1.5995e-05
13:65791526 G A 0.093165 9.9234e-06
13:65817648 G A 0.021620 4.1259e-07
13:65818410 A G 0.049087 1.1988e-05
13:65824765 T C 0.057143 -3.3064e-06
13:65842880 A G 0.104730 3.5684e-05
13:65843751 A G 0.035042 8.9563e-06
13:65859574 T C 0.867862 -2.2938e-05
13:65888580 G A 0.075138 9.0782e-06
13:65898673 T C 0.190131 4.3012e-05
13:65911437 A G 0.246040 8.6087e-06
13:65913746 T C 0.055244 -1.2218e-05
13:65915652 T C 0.320366 1.1266e-05
13:65916522 G A 1.083304 -3.1919e-05
13:65927558 C A 0.085476 -1.4073e-05
13:65937130 G T 1.114604 -2.2469e-05
13:65941865 G A 0.232304 4.4177e-05
13:65949330 T G 0.052121 1.1852e-05
13:65965501 T G 0.020273 -4.1792e-06
13:65971316 A C 0.081334 -3.8602e-06
13:65973864 G A 0.130313 -2.1639e-05
13:65978645 G A 0.036126 -2.2666e-05
13:65980223 A C 0.072028 1.1559e-05
13:65984675 A G 0.238052 1.8357e-05
13:65992870 G A 0.688177 -6.8670e-05
13:65992984 G A 0.619544 -1.1804e-05
13:66003630 T G 0.094217 2.2617e-05
13:66019258 A G 0.077131 2.7177e-05
13:66025237 G A 0.052397 8.3463e-06
13:66035474 T C 0.074252 3.2029e-05
13:66082622 G A 1.144910 5.8539e-07
13:66085374 G A 0.249643 1.2248e-05
13:66091518 A G 0.066556 7.6999e-06
13:66100739 G A 0.101971 6.1512e-05
13:66101197 G A 0.049139 1.1162e-05
13:66103210 G A 0.054575 3.2846e-05
13:66103890 A C 0.249520 -5.0989e-05
13:66119595 C T 0.038427 -9.2350e-08
13:66120566 C T 0.236624 5.5258e-05
13:66120784 G A 1.675304 -1.0660e-05
13:66134678 A G 0.046052 5.9178e-05
13:66137562 C T 0.395984 4.6284e-06
13:66140408 G A 0.025976 3.8291e-05
13:66143984 C A 0.047370 5.4328e-05
13:66149008 C T 0.708229 4.3034e-05
13:66151097 A G 0.087764 2.4509e-05
13:66151298 G A 0.039865 3.6899e-05
13:66151593 A G 0.311427 -3.6894e-05
13:66175876 T C 0.117775 5.4363e-05
13:66192649 C T 0.419659 4.6763e-05
13:66197455 G A 0.091422 3.9787e-05
13:66201226 A G 0.024259 3.3130e-05
13:66201817 T C 0.783490 -4.4041e-06
13:66205228 A G 1.217350 -3.6421e-05
13:66214812 A G 0.034594 -3.8011e-06
13:66219270 C T 0.041602 -4.3656e-05
13:66219375 A G 0.038275 -1.2801e-05
13:66224773 T C 0.618391 -1.9478e-05
13:66225819 A C 0.436194 2.0770e-05
13:66253131 G T 0.677008 -5.1787e-06
13:66254022 G A 0.541628 -6.7687e-06
13:66256131 C T 0.036623 3.6940e-05
13:66263059 G T 0.080876 1.3866e-05
13:66267448 T C 0.066523 -7.6381e-06
13:66274381 A C 0.053754 -3.2665e-06
13:66282652 C A 0.080649 1.8247e-05
13:66283716 G T 0.096304 -3.3556e-05
13:66289335 G A 0.228074 2.0279e-05
13:66300562 A G 0.338919 -7.9986e-06
13:66309676 G A 1.187070 -2.0876e-05
13:66321093 A C 1.269533 -2.5003e-05
13:66335045 A G 0.049755 -2.1305e-05
13:66345298 C T 0.538655 3.6617e-06
13:66345458 T C 0.075657 1.5010e-06
13:66350716 T C 0.440601 2.0253e-05
13:66355635 C T 1.539443 2.6486e-05
13:66356341 T C 0.089257 4.2072e-05
13:66358010 A C 1.211936 2.8171e-07
13:66370707 G A 0.310960 2.9363e-05
13:66370855 T C 0.329825 -9.4489e-06
13:66371028 C A 0.058162 -4.2020e-05
13:66371040 A G 0.032192 -4.2620e-06
13:66372497 A G 0.071824 -6.0261e-06
13:66373476 C T 0.122890 -1.2118e-05
13:66373850 G A 0.075589 -2.6593e-06
13:66375596 G A 0.186852 -4.2134e-05
13:66376600 A T 0.029803 1.0933e-05
13:66392383 C T 0.754658 1.9503e-05
13:66411116 T C 0.042748 -7.8029e-06
13:66411948 A G 0.057756 3.0117e-06
13:66414058 A G 0.309324 2.9128e-05
13:66429052 G A 1.100481 -9.4631e-06
13:66436747 T C 0.341656 3.8950e-05
13:66442699 A C 0.383037 -1.6192e-06
13:66450470 C T 0.037619 -5.3899e-06
13:66451028 T C 0.911821 4.1934e-06
13:66463578 A G 0.106187 -8.3592e-06
13:66483298 G A 0.050408 8.1319e-06
13:66486462 C A 0.041871 -2.8564e-07
13:66488117 A C 0.087576 -8.4520e-05
13:66495761 C T 0.068711 -3.0040e-06
13:66500486 G A 1.012341 4.1948e-06
13:66501606 A C 0.081801 -1.7782e-05
13:66501826 A G 0.036655 3.1120e-06
13:66519778 A G 0.047142 -5.3934e-07
13:66524097 T G 0.199333 3.2946e-05
13:66529126 A C 0.022302 4.6613e-05
13:66537347 C T 0.044883 1.1750e-05
13:66547947 A C 0.048171 -1.8497e-05
13:66556296 A G 0.409977 -3.1347e-05
13:66571345 C A 0.373819 5.8790e-06
13:66581533 C T 0.291378 -5.1239e-06
13:66582128 T G 0.073554 -4.3082e-06
13:66583181 C T 0.021156 -1.2757e-05
13:66593822 T C 0.025623 1.3523e-05
13:66603618 C T 0.260516 1.1614e-05
13:66603873 A G 0.711053 -9.9191e-06
13:66614620 G A 0.247734 -5.8849e-05
13:66618179 T C 0.040865 -1.1657e-05
13:66640138 A G 0.052582 -1.1005e-05
13:66642011 A G 0.068153 2.6596e-05
13:66648702 T C 0.253411 -3.4457e-05
13:66651053 C T 0.143242 1.6368e-05
13:66651282 A G 0.364659 -2.0319e-06
13:66651350 C T 0.127188 -9.9516e-06
13:66654311 A G 0.279615 8.8838e-06
13:66657417 C T 0.116921 1.2619e-05
13:66658242 A G 0.428085 3.8236e-07
13:66673368 G A 0.062443 1.8233e-05
13:66681400 A G 0.041160 -1.0170e-05
13:66692950 A G 0.364970 -2.7748e-07
13:66694191 C T 0.042751 -1.2679e-05
13:66697521 G A 0.050680 -1.7800e-05
13:66704815 A T 0.073229 -1.9869e-05
13:66707657 A G 0.049431 -1.5167e-05
13:66710987 A G 0.055809 -9.4461e-06
13:66721215 C A 0.365305 7.2174e-07
13:66725649 A C 0.022828 2.6223e-05
13:66727425 A G 0.643748 -3.1218e-06
13:66731477 G A 0.214617 2.8363e-05
13:66735594 G A 1.828728 -1.3609e-05
13:66749348 T C 1.054384 -1.8241e-05
13:66760597 C T 0.020494 -7.3300e-07
13:66764526 G A 0.027752 -1.6249e-05
13:66777436 A G 0.044130 2.1416e-05
13:66785105 A G 0.053413 -6.9487e-06
13:66795188 G A 0.340847 -2.0954e-05
13:66795527 A G 0.105506 -1.5904e-06
13:66797237 G A 0.769384 5.2881e-05
13:66813646 A G 0.045068 1.9204e-06
13:66814912 T C 0.127905 -2.3428e-05
13:66815080 A G 0.043961 -2.1046e-06
13:66816435 T C 1.000204 2.4211e-05
13:66823469 T G 0.104740 2.7119e-05
13:66824419 A C 0.068513 4.1312e-05
13:66862828 A G 0.077507 -1.8781e-05
13:66871245 T C 0.057630 9.1992e-06
13:66873219 A T 0.026106 -8.3256e-06
13:66873857 G A 0.026892 1.7526e-05
13:66880276 T C 0.026327 2.3052e-06
13:66891156 A G 0.196252 -9.9405e-06
13:66891316 T C 0.407030 -2.5640e-05
13:66892167 C T 0.042436 4.9521e-06
13:66896512 A G 0.411499 -2.5366e-05
13:66898138 T C 0.031485 -1.8083e-06
13:66902729 A G 1.471404 2.5552e-05
13:66915580 C T 0.077682 -4.3271e-05
13:66915909 A G 0.030628 3.8425e-06
13:66919913 A G 0.137789 -6.3992e-06
13:66923923 T C 0.124552 1.0021e-05
13:66931562 G A 0.024282 4.8167e-07
13:66935268 T C 0.184314 5.7083e-06
13:66939588 C T 0.951965 -5.8546e-06
13:66944393 T C 0.170899 -4.6103e-06
13:66953163 T C 0.039274 -4.6195e-05
13:66953333 G T 0.190670 -2.7355e-05
13:66961994 T C 0.212378 5.1957e-06
13:66967622 G A 0.035571 3.1153e-05
13:66968060 G A 0.140022 -1.7497e-05
13:66970212 C T 0.064300 1.1429e-05
13:66981738 T C 1.025191 -2.1612e-05
13:66989113 A G 0.035973 8.7480e-06
13:66998937 A G 0.020562 -5.7359e-06
13:67000255 A G 1.796308 -1.7204e-06
13:67002521 A C 0.023221 1.8899e-05
13:67002568 C T 0.090507 -7.8450e-06
13:67003121 G A 0.041602 -1.0556e-05
13:67005873 T C 0.027070 1.2245e-05
13:67008875 C A 0.034792 -9.3348e-06
13:67013033 A T 0.072249 -2.7344e-05
13:67013049 C T 0.905926 -8.9711e-08
13:67015765 A G 0.052969 3.4892e-06
13:67018036 A G 0.029991 -2.6620e-05
13:67031008 T G 0.035357 1.2415e-05
13:67031498 C T 0.410217 -1.0615e-05
13:67032608 G A 0.021494 -1.7900e-05
13:67041212 T C 0.086631 -2.1556e-05
13:67044251 C G 0.052677 5.5567e-05
13:67053517 C T 0.058129 -3.7977e-05
13:67075033 G A 0.073128 -1.2377e-05
13:67078989 A G 0.021965 -2.5400e-05
13:67080274 C T 0.399071 -6.1595e-07
13:67102728 A G 0.536376 2.0389e-05
13:67108361 T C 0.294718 -3.3534e-05
13:67115663 A G 0.058084 -4.2610e-05
13:67125356 T C 0.030335 8.4633e-06
13:67133055 A G 0.067867 -3.7767e-05
13:67141352 G A 0.042439 1.3435e-07
13:67142841 G T 0.584291 2.6864e-05
13:67144882 A G 0.029440 -1.1320e-05
13:67145742 A G 0.023341 -4.2373e-05
13:67152523 A G 0.033961 2.3267e-05
13:67158127 G A 0.141262 -1.2023e-05
13:67162350 A C 0.062398 -2.7024e-06
13:67174385 G A 0.345463 -1.9568e-06
13:67174714 A G 0.140340 1.0752e-05
13:67190960 A G 0.114104 3.9339e-05
13:67207672 T C 0.035344 1.7109e-05
13:67211571 T C 0.022974 -6.0490e-06
13:67212338 G A 0.159737 1.9312e-05
13:67215486 A G 0.035886 1.3737e-06
13:67219064 G C 0.550836 1.5604e-05
13:67220803 T C 0.033101 -8.1842e-06
13:67234637 C T 0.209869 -4.1189e-05
13:67236885 C A 1.076287 4.1425e-06
13:67237022 T C 0.097414 9.3653e-07
13:67240637 G A 0.043965 8.6810e-06
13:67248036 C A 0.064248 1.4269e-05
13:67249717 A G 1.424801 1.4417e-05
13:67260870 G A 0.712793 7.7979e-06
13:67280251 C T 0.452884 -4.3503e-05
13:67283156 A G 0.048373 2.8479e-05
13:67295693 T C 0.067805 -1.9053e-05
13:67296489 A G 0.676810 -3.3852e-06
13:67297158 A C 0.023266 -2.0177e-05
13:67298093 C T 0.050388 -1.1544e-06
13:67299066 T C 0.238120 -3.9173e-05
13:67304478 G A 0.237536 -1.1675e-05
13:67304963 G A 0.866545 1.3896e-05
13:67311108 C T 1.445081 5.8335e-06
13:67311163 A G 0.044698 2.1260e-05
13:67341775 C T 0.374283 -3.0543e-06
13:67343503 T C 0.186122 -8.4130e-06
13:67380577 T A 0.865188 1.8902e-05
13:67403056 A G 0.116687 -4.4554e-07
13:67406087 A G 0.856174 3.4742e-05
13:67411788 G T 0.024551 -1.8951e-05
13:67412255 C T 0.051063 1.1545e-04
13:67416240 G A 0.445344 -2.5489e-05
13:67417860 A G 0.026616 1.4552e-05
13:67420193 A G 0.043845 -1.7691e-05
13:67433896 G A 0.251107 4.3262e-06
13:67440052 A G 0.021559 -2.7000e-05
13:67443073 T G 0.051349 7.7659e-05
13:67467986 G T 0.523318 -9.3382e-06
13:67470880 T C 0.652960 2.0839e-05
13:67475796 T C 0.309016 -8.8374e-06
13:67479735 G A 0.064160 -1.3672e-05
13:67483846 A C 1.109388 2.9311e-06
13:67487682 G T 0.421698 6.6332e-06
13:67504048 G T 0.448440 2.0594e-05
13:67511352 T C 0.066134 -1.7828e-05
13:67511546 C T 0.064933 8.1310e-06
13:67519121 G A 0.386656 2.5166e-05
13:67523375 T C 0.079941 -2.5573e-05
13:67527387 T C 0.384134 -1.8759e-05
13:67527643 T G 0.842100 2.7746e-05
13:67528573 C T 0.430224 -1.3578e-06
13:67530608 T C 0.021906 -4.6748e-05
13:67532568 C T 0.079782 2.6058e-05
13:67536416 C T 0.210735 -1.9156e-05
13:67542502 C T 0.059019 -2.4994e-05
13:67543950 A G 0.116616 3.2828e-05
13:67549912 A G 0.039453 1.9457e-05
13:67560612 C T 0.099309 7.1857e-07
13:67571109 C T 1.666206 3.9242e-05
13:67582443 C T 0.043215 -2.7835e-05
13:67588255 C T 0.026135 4.5212e-05
13:67589688 C T 1.501220 1.8208e-05
13:67590302 C T 0.836699 -5.8762e-06
13:67590454 A G 0.036473 -4.5627e-05
13:67603745 C T 0.196249 9.9594e-06
13:67625161 C T 1.731320 1.8526e-05
13:67631115 C T 0.041060 2.7414e-05
13:67632976 C T 0.056247 2.1270e-06
13:67637548 A C 0.026684 4.0046e-06
13:67651061 A G 1.853844 1.3696e-05
13:67676468 G T 0.032134 2.6170e-05
13:67685156 C T 0.035636 -3.3177e-05
13:67690056 A G 0.547548 -2.0699e-05
13:67699198 T C 0.409915 -2.6142e-05
13:67699902 G A 0.046834 3.8989e-05
13:67700236 C A 1.868898 1.7750e-05
13:67709093 G A 0.501931 4.0114e-05
13:67713205 C T 0.230499 -1.0311e-06
13:67721500 C T 0.927839 -5.7744e-05
13:67721724 G C 0.594109 3.8137e-05
13:67726098 G A 0.045915 3.3553e-05
13:67728051 T C 0.391817 1.5428e-05
13:67731496 A G 1.224468 -2.8797e-05
13:67737477 A G 0.047071 2.0426e-05
13:67740758 G A 0.074437 -2.9807e-05
13:67741129 C T 1.973365 1.8372e-05
13:67745848 C T 1.565459 2.2638e-05
13:67752369 G A 1.105434 -4.0592e-05
13:67754785 T C 0.155371 -1.2963e-05
13:67755274 T C 0.292971 1.3359e-05
13:67755668 G T 1.516297 -5.4147e-05
13:67761338 T G 0.022360 3.3889e-05
13:67764333 T C 1.944769 2.3578e-05
13:67774851 C T 0.063722 1.8509e-05
13:67776497 G T 0.060499 -4.8832e-05
13:67780695 C A 0.040323 -1.3426e-05
13:67781921 A G 0.024571 5.5933e-05
13:67783488 A G 1.120819 2.6058e-05
13:67786831 A G 0.207408 -3.1100e-05
13:67786924 T C 0.039752 8.3116e-06
13:67792953 G A 0.046681 -3.6431e-05
13:67795327 C T 1.717795 -7.9358e-06
13:67798928 T C 1.245407 1.4270e-05
13:67801721 G A 0.038986 -4.0097e-05
13:67809608 T G 0.198430 -6.1091e-05
13:67821920 T C 0.030521 -1.4441e-05
13:67826035 G T 1.566082 -4.0167e-06
13:67829885 A C 0.065971 2.9250e-06
13:67831381 C T 0.040281 1.1647e-05
13:67834345 C T 0.064339 -5.1287e-05
13:67843475 C A 1.319483 8.4906e-06
13:67844453 T C 0.114324 -8.9895e-06
13:67845335 T C 0.361517 -5.7796e-05
13:67847357 C T 0.183886 -2.5711e-05
13:67850672 T C 0.329766 -7.7032e-06
13:67852866 T C 0.047039 -1.0937e-05
```
