## Supplemental_Data_Files for "Common genetic variation associated with Mendelian disease severity revealed through cryptic phenotype analysis": SupplementalDataFile_9.txt (part 16 of 21)

```
13:67858550 C T 0.097651 4.5406e-06
13:67861953 G A 0.022003 -5.5985e-06
13:67871490 A G 0.054299 3.2505e-06
13:67871571 A C 0.154514 1.0901e-05
13:67872850 T C 0.225640 1.1040e-05
13:67874481 C T 0.048846 -5.1292e-06
13:67881077 A G 0.076439 6.6861e-06
13:67882850 G A 1.815536 9.9405e-06
13:67884885 A C 0.053988 -1.0057e-05
13:67888788 G A 1.568429 2.5944e-06
13:67896167 A G 0.252863 6.0534e-06
13:67898855 T C 0.085265 -1.1852e-05
13:67900578 C T 0.096657 -1.2600e-05
13:67903915 G A 1.480071 -6.2020e-06
13:67905254 C T 0.031890 -3.2400e-05
13:67905604 G T 0.121994 4.3830e-05
13:67915473 T G 0.264499 -1.1350e-05
13:67916076 T C 0.028648 1.1756e-05
13:67928173 A G 1.470314 -1.9885e-05
13:67928438 C T 0.345385 -2.3209e-05
13:67933776 C A 0.101692 5.6234e-05
13:67939983 G A 1.173921 -2.6303e-05
13:67943173 G A 0.077257 8.5520e-06
13:67944116 T C 0.591983 -2.6744e-05
13:67945196 G A 0.027615 3.4265e-05
13:67958931 A G 1.822375 -3.9475e-05
13:67963679 G T 0.024766 -3.6649e-05
13:67973403 A G 0.020893 7.7616e-07
13:67980212 A G 0.065530 -2.4919e-05
13:67981377 G T 0.098446 3.8813e-05
13:67986867 A G 1.839494 -8.2636e-05
13:67987005 G A 0.046961 -1.3069e-05
13:68001050 T C 0.168738 1.6659e-05
13:68013501 A C 1.253755 1.5813e-05
13:68017419 G A 0.042270 1.6690e-05
13:68033740 G A 0.230295 8.1820e-06
13:68047717 A G 0.219405 -1.8887e-05
13:68065298 G A 0.488633 -1.4257e-05
13:68067937 G A 0.214614 -2.6202e-05
13:68070649 T C 0.049752 -1.4898e-05
13:68075648 A G 0.069467 6.8764e-05
13:68076885 A G 0.512324 -1.6794e-05
13:68081047 T C 0.180432 4.2623e-06
13:68088772 C A 1.742460 3.9012e-05
13:68089511 G C 0.234615 -7.9723e-06
13:68090065 G A 1.740357 3.9298e-05
13:68090803 T C 0.030472 1.5813e-06
13:68101164 G A 0.042631 4.1389e-06
13:68104771 C A 1.057558 3.2791e-05
13:68105088 G A 1.240013 3.8567e-05
13:68122371 G T 0.082759 -1.9938e-05
13:68142114 C G 0.071577 -7.3380e-06
13:68142421 A C 0.187278 1.3556e-05
13:68143677 T C 1.313031 -1.1496e-05
13:68148798 A G 0.057779 -2.4826e-07
13:68149973 T C 0.027654 1.2845e-05
13:68150431 T C 0.190205 1.3242e-05
13:68155060 A G 0.028800 -1.8857e-05
13:68174418 C T 1.882349 -3.0061e-05
13:68188629 A G 0.044507 -2.7455e-05
13:68191587 C T 0.188709 1.0521e-05
13:68195641 G A 0.374808 2.3136e-05
13:68198963 A C 0.077004 -3.2129e-05
13:68213587 C T 1.917858 -4.2369e-05
13:68215064 G A 0.044818 1.5175e-05
13:68217171 T C 0.386633 1.1138e-05
13:68218049 C T 0.138126 2.3341e-05
13:68220398 G A 0.033766 -1.1722e-05
13:68222576 C A 0.074333 6.8013e-06
13:68231392 A G 0.121527 3.0026e-05
13:68231867 T G 0.111760 2.4422e-05
13:68236764 G C 0.113705 2.1688e-05
13:68267161 G T 0.128307 -1.3693e-05
13:68271038 A G 0.091289 2.6001e-05
13:68276239 T C 0.124695 1.8034e-05
13:68283239 C T 0.028946 -5.0389e-06
13:68302856 A G 0.057558 -4.3987e-05
13:68318984 T G 0.401395 4.3618e-05
13:68336596 T G 0.122647 2.5949e-05
13:68347673 T C 0.029342 -1.2194e-05
13:68356243 A G 0.086862 5.9730e-06
13:68368530 T C 0.082278 3.3367e-05
13:68373025 C T 0.095577 1.1137e-05
13:68373685 A G 0.035873 -1.7550e-05
13:68375540 C G 0.374497 2.7557e-05
13:68375906 G A 0.121180 -7.6925e-06
13:68394527 C A 0.076056 -1.3564e-05
13:68394998 T C 0.105635 2.3553e-05
13:68395705 T C 0.047876 -2.4857e-06
13:68402435 G A 0.099572 1.9041e-05
13:68423799 A C 0.045708 2.5864e-06
13:68429944 T C 0.419322 2.9128e-05
13:68432738 C A 0.283094 3.1179e-05
13:68449856 C G 1.608219 -1.4540e-05
13:68456578 C T 1.248903 1.0741e-05
13:68459218 T G 0.308889 -2.9089e-06
13:68462349 G A 0.158169 2.4310e-05
13:68462603 T C 0.034477 -3.5290e-06
13:68471278 G A 0.032987 -1.5432e-05
13:68472014 T C 1.112689 -4.5810e-05
13:68494195 C T 0.053472 1.4561e-05
13:68500982 A G 0.036950 1.5499e-05
13:68503182 T C 0.078484 -9.3289e-06
13:68505793 T C 0.083145 -3.5864e-07
13:68518831 C T 0.921149 -1.0548e-05
13:68531445 A G 0.041378 -1.7604e-05
13:68559368 T C 0.060639 3.8177e-05
13:68575641 G A 0.034656 -1.5693e-05
13:68583738 T C 0.130599 -9.1737e-06
13:68595142 T C 0.032150 1.4579e-05
13:68608150 A C 0.025788 -3.5326e-07
13:68608607 G A 0.876821 -1.6054e-05
13:68610061 C A 0.237591 2.6229e-07
13:68612117 G A 0.052342 1.8213e-05
13:68636448 A G 0.858583 -1.1058e-05
13:68638373 T C 0.027473 -4.6444e-05
13:68652684 G A 0.709921 1.4969e-05
13:68659595 G A 0.064534 -4.3271e-06
13:68668269 G A 0.024188 -1.3097e-05
13:68680012 T G 0.435785 -9.1553e-06
13:68684866 G A 0.053858 -9.1949e-06
13:68695369 A C 0.095960 7.1253e-06
13:68697198 C T 0.027479 3.5364e-05
13:68702330 G T 0.198524 -2.4004e-06
13:68719988 T G 0.622858 2.4524e-05
13:68721967 T C 0.106434 -1.3171e-06
13:68739557 C T 0.089270 -8.5200e-06
13:68746385 T C 0.100273 -1.3845e-05
13:68750851 A G 0.042514 2.1052e-05
13:68762290 T C 0.048382 6.3107e-06
13:68767850 C A 0.065832 2.3860e-06
13:68774191 G T 0.647714 2.4359e-05
13:68794293 G A 0.035886 3.5601e-05
13:68802614 T G 0.059330 -1.1045e-05
13:68819267 T C 1.310096 -1.2626e-05
13:68822706 G T 0.057221 -8.3101e-06
13:68824395 T C 0.217405 1.2644e-05
13:68839116 C T 0.946269 -1.8468e-05
13:68894560 T C 0.155965 2.7903e-05
13:68895941 C G 0.049116 1.8393e-06
13:68908783 A G 0.032108 -4.5134e-06
13:68921095 C T 1.257553 -3.0265e-05
13:68925352 T C 0.109073 -9.9195e-06
13:68927515 T C 0.086836 3.8035e-05
13:68935491 A G 0.035853 1.0493e-05
13:68938546 C T 0.132738 -3.6222e-06
13:68946591 A G 0.185505 5.7233e-05
13:68961221 G A 0.129989 1.0784e-05
13:68969575 C T 0.171182 1.9721e-05
13:68984628 T C 0.062888 1.5478e-05
13:69000876 G A 0.691832 7.4857e-06
13:69004773 T C 0.190657 4.0537e-05
13:69012091 T C 0.149519 -3.9601e-06
13:69027200 T C 0.223696 3.0139e-05
13:69043959 G A 0.073794 -2.2992e-05
13:69045126 C T 0.359005 1.4455e-05
13:69046975 T C 0.048256 4.6895e-06
13:69048259 G A 0.112776 6.2231e-06
13:69048540 G A 0.069285 -3.7140e-05
13:69058109 G A 0.963014 -1.2955e-05
13:69059073 A G 0.045805 3.8357e-06
13:69061545 A G 0.021539 -2.5176e-05
13:69068110 A G 0.035399 1.8679e-05
13:69072898 A G 0.020595 -2.5897e-06
13:69103441 T C 0.109586 -1.5341e-05
13:69105549 T A 0.779190 2.9643e-05
13:69108715 C T 0.069909 -4.8115e-05
13:69116298 G A 0.065351 -3.3156e-06
13:69117682 C T 0.060087 1.3803e-05
13:69124359 A C 0.103269 5.3458e-05
13:69127905 G T 0.217334 -2.3873e-05
13:69129510 T C 0.616915 7.0470e-05
13:69133986 A G 0.035753 2.8601e-05
13:69138247 C T 0.147919 -1.0140e-05
13:69140110 T C 0.024415 1.4831e-05
13:69141236 G A 0.205104 1.5469e-05
13:69146661 C A 0.323953 7.7271e-06
13:69150368 C T 0.112244 1.1769e-05
13:69176326 A G 0.107258 2.8114e-05
13:69181565 A G 0.680604 7.9531e-06
13:69183916 C T 0.051333 5.0964e-06
13:69188348 A G 0.057175 5.8805e-06
13:69198439 G A 0.051700 3.3668e-05
13:69198476 A G 0.054764 -3.0116e-05
13:69205485 A G 0.762889 4.0609e-05
13:69217445 G T 0.024259 -4.6606e-06
13:69218371 A G 1.642849 -3.1123e-06
13:69225499 A G 0.023854 -1.7682e-05
13:69238845 G A 1.137808 -7.0068e-05
13:69285816 A G 0.154167 7.5645e-06
13:69301748 G A 0.048139 -2.5754e-05
13:69303072 A C 1.773912 1.7720e-05
13:69331314 G A 0.030245 -4.4153e-05
13:69334044 T C 1.058597 -1.1962e-06
13:69344292 T C 0.152190 8.2680e-06
13:69346079 A G 0.037457 4.3666e-06
13:69355636 C T 0.540459 2.3343e-05
13:69359105 T C 0.044004 5.3553e-06
13:69359107 G A 0.188816 -1.7995e-05
13:69362759 C A 0.099403 2.1744e-05
13:69380786 A G 0.162103 2.9113e-06
13:69388004 A G 0.161347 1.6242e-05
13:69388776 G A 0.379031 7.2622e-06
13:69402304 G C 0.027129 -2.1237e-06
13:69421770 T G 0.073083 -2.9281e-05
13:69425870 A G 0.562216 2.2520e-05
13:69439352 A G 0.040673 1.5787e-05
13:69439439 A G 0.054705 4.1830e-05
13:69439479 A G 0.183947 2.8004e-05
13:69439496 A G 0.152693 -6.1569e-06
13:69440765 T C 0.027440 3.9471e-05
13:69448607 G T 0.042514 4.4481e-05
13:69449122 G T 1.508592 2.1601e-06
13:69452685 G A 1.500065 2.9054e-06
13:69453242 G T 0.844460 -3.0347e-05
13:69459832 T C 1.817286 5.0109e-06
13:69460494 G T 0.062099 -4.2944e-06
13:69482661 G A 0.099475 -2.6265e-06
13:69482984 A G 0.610021 -4.3844e-05
13:69494286 C T 0.074570 1.2891e-05
13:69496046 A G 0.104951 -1.0310e-05
13:69496165 A G 0.363380 4.8864e-05
13:69515128 C T 0.075183 -3.9003e-05
13:69522238 A T 0.079111 5.3597e-05
13:69530664 A G 1.511730 -2.6729e-05
13:69530975 G A 0.100436 -2.6890e-05
13:69531761 A G 0.041089 -2.8447e-05
13:69533702 G A 0.109092 -1.9754e-05
13:69536771 C T 1.871615 2.7857e-05
13:69545003 A G 0.354155 5.5631e-05
13:69555279 A G 0.966734 6.8584e-06
13:69572086 T C 0.150064 -2.6676e-05
13:69576975 A G 1.261435 -3.0174e-06
13:69578250 T C 0.107593 -1.5326e-05
13:69589418 G C 0.475893 -3.9532e-06
13:69589500 A G 0.124598 -2.7086e-05
13:69590780 A C 0.067137 -3.4530e-05
13:69600641 G T 1.049697 6.2539e-06
13:69618636 G C 0.059347 1.5442e-05
13:69651154 G A 0.040586 3.7226e-05
13:69651852 A G 0.507917 1.5474e-05
13:69652077 A G 1.829640 -1.1879e-05
13:69652385 C T 0.507131 -2.9174e-05
13:69658262 G A 0.028784 2.5758e-05
13:69667059 C T 0.371335 5.6437e-05
13:69668893 A C 0.138146 1.9553e-06
13:69677783 C A 0.045549 1.2651e-05
13:69685462 C T 0.068990 -4.2117e-06
13:69686529 C G 0.099673 -2.4145e-05
13:69687486 T C 0.105759 -3.9083e-05
13:69693751 G A 0.289615 -2.6476e-05
13:69706040 G A 0.037045 2.4899e-05
13:69721057 G A 1.834671 -2.0426e-05
13:69723951 G A 0.069039 -4.5597e-06
13:69729197 A G 0.316192 2.7468e-05
13:69738731 T G 0.035610 8.9945e-06
13:69742263 T G 0.545474 -1.6077e-05
13:69746821 A G 0.064738 -1.3422e-05
13:69748439 C A 0.060811 3.0149e-06
13:69757288 G A 0.428215 -9.7571e-06
13:69758424 C T 0.253781 1.3347e-05
13:69758486 C T 0.125159 -2.6571e-05
13:69767665 A G 0.023367 -1.0177e-05
13:69771072 G A 0.095872 4.4823e-06
13:69771123 G T 1.878853 -3.2105e-05
13:69772371 A C 0.151106 -2.1794e-05
13:69773728 G A 0.158932 -1.0466e-05
13:69783304 G T 0.058694 3.4747e-06
13:69810624 T C 0.136399 -7.9281e-06
13:69817311 G T 1.758657 -1.3684e-05
13:69823223 C T 0.066624 -3.5643e-05
13:69839001 T C 0.031020 -6.7358e-06
13:69841944 A G 0.085742 1.2411e-05
13:69852862 G A 0.041488 -1.0499e-05
13:69857536 C A 0.060817 -2.1021e-05
13:69867256 C T 0.067990 7.1406e-06
13:69868024 T C 0.052748 2.2558e-06
13:69873227 A G 0.172558 7.5127e-06
13:69886213 A G 0.674343 -2.2068e-05
13:69919725 G A 1.721466 -1.9123e-05
13:69923323 A G 1.553605 -1.4372e-05
13:69959101 G A 0.050674 -1.5849e-05
13:69963850 G A 0.671925 -4.0420e-06
13:69964010 T G 0.063511 2.5272e-05
13:69964190 C T 0.025392 -1.6684e-05
13:69968062 G A 0.122059 -1.2169e-05
13:69983244 G A 0.227597 6.0974e-05
13:69993329 G C 0.037535 -2.5857e-05
13:69994605 A G 0.039580 -2.7095e-05
13:69997748 T G 0.130628 6.5862e-06
13:70012280 C G 0.147708 2.7523e-05
13:70018460 A G 0.203267 -2.5233e-05
13:70025938 A G 0.098556 2.1174e-05
13:70058284 A G 0.262130 1.7768e-05
13:70063819 A C 0.030459 8.2461e-07
13:70067977 C T 0.072051 -7.0485e-05
13:70072695 T C 0.507624 -7.3763e-06
13:70080272 T C 0.249679 5.0081e-06
13:70082222 C T 1.035100 8.6937e-06
13:70099330 T G 0.520543 6.8358e-06
13:70116566 A G 0.057243 1.3995e-05
13:70128655 T C 0.031439 2.2330e-05
13:70132884 G A 0.256534 1.5674e-05
13:70158361 C T 0.072700 2.5524e-05
13:70171265 C T 0.795114 -2.7579e-05
13:70171358 G A 1.043286 -1.8625e-05
13:70171425 T C 0.234183 -1.5906e-05
13:70174076 A G 0.023253 -2.1237e-05
13:70174183 A C 0.248468 1.0682e-05
13:70177578 A G 0.102506 3.2960e-05
13:70178054 G T 0.079656 1.5408e-05
13:70178061 G A 0.272575 2.9590e-05
13:70184722 C T 0.128505 -1.5909e-06
13:70186374 C T 0.344642 -2.2714e-06
13:70191209 T C 0.130771 2.5774e-05
13:70191323 C T 0.546156 -2.0527e-05
13:70193094 G A 0.130550 4.1067e-05
13:70212598 G A 0.217555 -1.1397e-07
13:70248883 C G 0.135286 4.3907e-05
13:70259584 A G 0.610465 3.7384e-06
13:70263923 G A 0.134968 4.8753e-05
13:70271616 G A 0.223267 8.8049e-06
13:70273565 C T 0.064284 -6.4092e-06
13:70274173 C G 0.129012 7.3884e-05
13:70284976 A G 0.051579 -2.8994e-05
13:70291323 G A 1.085972 -2.5944e-06
13:70291937 T C 1.825258 -2.4193e-05
13:70292347 T C 0.074975 -2.1578e-05
13:70299172 T C 0.211553 -2.6428e-06
13:70301182 C T 0.236728 2.2187e-05
13:70308843 G T 0.034419 -2.0739e-07
13:70325817 C T 0.055906 1.5651e-06
13:70338841 C T 0.039667 1.2980e-05
13:70353781 C T 0.484913 -8.6914e-06
13:70354481 G A 0.077329 -4.4761e-06
13:70363878 T C 0.057951 -1.1129e-05
13:70364324 C T 0.309415 -3.3194e-05
13:70368999 C A 0.148909 -6.4568e-06
13:70374689 G A 0.687875 -1.2575e-05
13:70377932 G A 0.709258 -1.0877e-05
13:70403152 T C 0.039193 2.0331e-05
13:70417628 T C 1.923798 -4.7473e-05
13:70419099 C T 0.100507 -2.2996e-05
13:70423820 A G 0.029131 -2.5181e-05
13:70427788 T C 0.270342 5.9408e-06
13:70427973 T C 1.894163 -1.0942e-05
13:70435302 C T 0.549960 -1.0684e-05
13:70439737 A G 0.079802 -8.7296e-07
13:70449115 C T 0.071437 -7.4756e-06
13:70455060 C T 0.030725 -5.3582e-05
13:70457970 A G 0.157257 5.6910e-06
13:70463702 G A 0.050849 -1.7997e-05
13:70471858 G A 0.069370 -5.2199e-06
13:70480174 A G 0.276311 3.9047e-05
13:70482576 T C 1.196103 2.2707e-05
13:70482674 T C 0.067455 -6.0561e-06
13:70493253 G A 0.673009 1.2959e-05
13:70495268 C T 1.940020 1.8384e-05
13:70503071 T G 1.879937 5.0919e-06
13:70503378 T C 0.054945 6.8905e-05
13:70510008 C A 0.035318 -3.7276e-05
13:70526246 G T 0.080808 8.2173e-06
13:70531373 T C 0.219739 -6.8329e-06
13:70535908 T G 1.300486 2.4004e-05
13:70551828 C T 1.295013 5.9552e-05
13:70552404 C T 0.549139 3.1545e-05
13:70574441 C T 0.041933 -3.0562e-05
13:70591319 T C 0.218256 1.1865e-05
13:70591505 A C 0.038645 -3.0004e-06
13:70591538 T C 0.104003 -2.9725e-05
13:70593207 C T 1.192221 2.5999e-05
13:70599439 C T 1.806883 5.0075e-05
13:70605763 G A 1.368791 5.6637e-05
13:70612412 C T 0.425044 -2.3251e-05
13:70612478 C T 0.337384 7.0821e-06
13:70621035 T C 0.037791 7.8471e-06
13:70621060 C T 0.698596 3.1307e-06
13:70623556 A G 1.217905 -2.7039e-05
13:70638719 T C 0.572976 -4.5846e-05
13:70639521 T C 0.082785 7.4965e-07
13:70646266 C T 0.345203 4.1532e-05
13:70653002 C G 0.300047 -6.5513e-05
13:70655869 T C 0.258040 -2.1308e-05
13:70664949 C T 0.638175 5.0969e-06
13:70678558 C T 0.108599 -4.9919e-07
13:70681873 G A 0.565848 -1.4779e-05
13:70694537 C T 1.484465 -1.3756e-05
13:70704313 G T 0.490084 3.5709e-05
13:70704678 C T 0.173012 -8.5916e-06
13:70705172 T C 0.023870 -1.0566e-05
13:70708604 G T 0.052579 -1.0524e-05
13:70709795 T C 0.453176 -5.0369e-05
13:70710970 A G 0.193542 3.5396e-05
13:70715362 A G 0.492187 -6.8010e-06
13:70716878 C T 1.630485 -1.6937e-05
13:70718418 T C 1.653073 -1.1177e-05
13:70718473 T C 0.037639 -2.3000e-05
13:70722482 T C 1.452916 3.1022e-06
13:70724421 C T 0.502999 -1.9468e-05
13:70725465 G A 0.039778 7.9950e-06
13:70728461 G C 0.190906 -2.5576e-05
13:70729688 C T 1.084460 -1.0792e-05
13:70734120 C T 1.961310 -1.9540e-05
13:70738363 A C 1.958197 -1.9306e-05
13:70739715 T C 0.164563 6.4425e-06
13:70778217 C T 0.231015 2.9780e-05
13:70779368 C T 1.340974 -1.0140e-05
13:70790176 G A 0.036058 2.0969e-05
13:70790386 G A 0.275613 -2.1069e-06
13:70791786 T C 0.348913 -1.5477e-06
13:70792642 C T 0.056834 -3.5520e-06
13:70792954 T C 0.197551 -2.6216e-05
13:70803397 G T 0.390924 5.1247e-07
13:70805487 C T 0.346495 -1.3801e-05
13:70806550 A G 1.081603 -1.3878e-06
13:70824020 A G 0.031945 -1.3553e-05
13:70828968 T G 0.037142 1.5103e-05
13:70835015 A G 0.372381 -2.4200e-06
13:70842870 C T 0.065277 -1.3328e-05
13:70846186 T C 0.171026 -8.0125e-06
13:70846203 A G 0.223556 -1.9516e-05
13:70857556 T C 0.089234 -6.3550e-05
13:70865945 A C 0.073898 -7.5831e-06
13:70870990 G T 1.370829 -7.5960e-06
13:70873996 A G 0.140918 7.7384e-06
13:70881965 C T 0.529985 2.1822e-05
13:70882841 G A 0.670351 3.5124e-05
13:70885138 T G 0.065929 -1.2846e-05
13:70889033 G A 1.623202 1.5803e-05
13:70899570 G A 0.422081 -2.4496e-05
13:70922154 G A 0.051229 1.0578e-05
13:70926099 G A 0.750870 -6.5961e-06
13:70926376 T C 0.106252 1.4795e-05
13:70928209 A G 0.857206 -6.8401e-07
13:70929073 T G 0.022857 2.3773e-05
13:70931294 A G 0.036668 5.7221e-06
13:70939947 T C 0.066208 6.9781e-06
13:70941976 C T 0.164976 3.2393e-05
13:70942258 A G 0.069110 -1.0044e-05
13:70950207 T C 0.085615 1.6656e-05
13:70959931 C G 0.030968 9.4463e-06
13:70962112 G T 0.023380 1.0509e-06
13:70962126 C T 0.099189 1.3310e-05
13:70966046 T C 0.025019 -2.0080e-05
13:70973689 G A 0.238257 -2.9767e-06
13:70974298 A G 0.060116 7.0345e-06
13:70984782 G A 0.068101 -2.2011e-05
13:70987099 A G 0.541748 5.0341e-05
13:70999049 G A 0.975121 -1.5024e-05
13:71006007 T C 0.028963 -2.6247e-06
13:71007646 C T 0.436427 -1.3353e-05
13:71009074 A G 0.069341 -1.1519e-05
13:71009733 G A 0.356593 -1.3783e-05
13:71009927 C T 1.432889 -8.7632e-08
13:71012465 T C 0.382573 -1.3897e-05
13:71013431 G T 1.927939 9.9020e-06
13:71021102 A G 0.277408 2.1509e-05
13:71024874 G A 1.046240 8.0290e-06
13:71034189 C T 1.621861 -1.3684e-05
13:71043864 G A 0.025522 -1.6563e-05
13:71046095 C T 0.222826 2.8884e-05
13:71049689 C T 0.037324 -7.4869e-06
13:71049963 G A 0.183461 3.2558e-06
13:71051959 T C 0.179257 1.5017e-05
13:71053976 G A 0.093947 -2.7976e-05
13:71056248 C T 0.054533 2.0311e-05
13:71063689 G T 0.079007 -2.0610e-05
13:71076543 G A 1.641703 -5.4601e-06
13:71082323 A C 0.044835 3.4190e-05
13:71083322 G A 0.026840 1.6946e-05
13:71083962 G C 0.090367 1.8935e-05
13:71084124 G C 0.048278 -4.1246e-06
13:71095047 G A 0.071048 -6.4638e-05
13:71098076 A G 1.699440 -2.0512e-05
13:71104192 G A 0.036548 -2.0353e-05
13:71108478 A G 0.197830 3.5129e-05
13:71114433 C A 0.053219 2.0575e-05
13:71114483 C T 0.231505 -1.7648e-05
13:71118371 A G 1.199602 1.5237e-05
13:71125685 C A 0.118135 4.0294e-05
13:71128858 T C 0.266927 -8.7987e-06
13:71129429 C T 0.146419 -1.9646e-05
13:71134254 G A 1.051566 -4.3988e-06
13:71135542 G A 0.117126 6.1040e-05
13:71136399 T C 0.931980 -2.3110e-05
13:71137148 A G 0.788155 -1.2018e-05
13:71137244 A G 0.055455 -1.5626e-05
13:71138478 A G 0.519744 3.0569e-05
13:71138734 T C 0.059837 -2.3604e-05
13:71153068 C T 0.046591 -9.9398e-07
13:71157719 A G 0.075758 9.4154e-07
13:71164295 C T 0.170708 -4.7280e-06
13:71168005 C A 0.317192 -7.6430e-06
13:71170387 T C 0.084784 -8.5147e-07
13:71176123 G A 0.291793 -2.8685e-05
13:71178412 C T 0.045682 -4.3050e-06
13:71183882 T C 0.172211 -1.5683e-05
13:71201419 T C 0.039713 -6.8638e-06
13:71213147 C T 1.081402 -3.4149e-06
13:71213199 A C 0.246008 -2.2225e-05
13:71220533 A G 0.032504 -1.1123e-05
13:71221420 T C 0.106586 -1.6714e-05
13:71222633 A G 0.483414 1.9904e-05
13:71228466 A C 0.171630 4.8388e-05
13:71228766 T C 0.138191 -1.9586e-05
13:71244907 G A 0.165596 8.2565e-07
13:71250732 G A 0.041962 -1.5478e-05
13:71256304 T C 0.852305 -6.9005e-06
13:71257303 C T 0.856090 -1.3402e-05
13:71270886 A C 0.037291 -6.7059e-06
13:71272748 C T 0.082970 -5.3689e-06
13:71273941 T C 1.927238 -3.1524e-05
13:71274929 T C 0.402573 -4.2671e-07
13:71275838 G A 0.455383 1.6214e-05
13:71276189 T C 0.528125 -2.4590e-05
13:71277223 C G 0.032734 1.0835e-05
13:71286282 C T 0.581886 1.8996e-05
13:71286898 C T 0.043572 -6.7916e-06
13:71287398 T C 0.051855 3.2218e-05
13:71288548 C T 0.044026 7.7121e-06
13:71293539 T C 0.038005 3.8835e-05
13:71294719 T C 0.039891 3.7337e-05
13:71297154 T C 0.057798 -1.7725e-05
13:71297213 G T 0.549509 1.2199e-06
13:71299290 A G 1.718100 -6.9920e-07
13:71303160 T C 0.217337 -6.1956e-06
13:71303604 T C 0.348608 -4.0350e-05
13:71305238 T G 0.150256 1.9898e-05
13:71306642 G T 1.337923 -1.9235e-05
13:71307496 T C 0.506956 1.8144e-05
13:71308731 T G 0.036934 -1.1091e-05
13:71317961 A G 0.586754 1.6837e-05
13:71318754 G T 1.532325 2.4560e-05
13:71325052 G T 0.207058 1.2662e-05
13:71331838 G A 0.226250 -6.0752e-06
13:71340649 A C 0.196002 7.9227e-05
13:71346527 G A 0.050450 1.4943e-05
13:71353031 T C 0.180595 -2.2223e-05
13:71353103 G A 1.332785 -1.4385e-05
13:71356401 A G 0.625873 -6.2584e-06
13:71367904 T C 0.195665 3.6467e-06
13:71376384 C T 0.064790 3.1020e-05
13:71376583 T C 1.396140 -1.2226e-06
13:71382437 G C 0.023649 -1.6371e-05
13:71384594 A G 1.045877 -3.1244e-05
13:71396637 G A 0.032900 -2.7008e-05
13:71400820 C T 0.604353 -1.2595e-05
13:71407189 G T 0.072515 -7.8910e-05
13:71411105 G C 0.025775 -1.4705e-05
13:71412335 T C 1.724089 2.0526e-05
13:71412856 T C 0.071742 5.6169e-05
13:71412984 G A 1.855983 -8.1669e-06
13:71416547 C A 0.054335 3.8022e-05
13:71421325 A G 1.291998 8.0983e-06
13:71421801 G T 0.163943 6.9427e-06
13:71422020 C T 0.076748 -3.0645e-05
13:71427793 C T 0.080987 -3.2463e-05
13:71430789 G T 0.028382 2.7073e-05
13:71432743 C T 0.026372 3.1519e-05
13:71435545 T C 0.094918 -4.7805e-05
13:71437599 A G 0.281433 5.3737e-06
13:71442293 A G 0.040505 1.0068e-05
13:71443408 T C 0.027765 3.1822e-05
13:71450909 A G 0.051742 1.9806e-05
13:71451837 A C 0.068766 3.6976e-05
13:71465820 T G 0.032257 -2.2747e-05
13:71478370 T C 0.608089 -1.6527e-06
13:71483790 C G 0.027044 5.6402e-06
13:71486708 A G 0.534195 -3.9881e-06
13:71487342 T G 1.061022 -9.7059e-06
13:71487972 A C 0.028713 -3.2094e-06
13:71496148 A C 0.057743 -3.4024e-05
13:71498252 A G 0.184986 1.7717e-05
13:71498780 C T 0.207457 1.0271e-04
13:71502358 G A 0.727321 6.6939e-06
13:71515729 T C 1.138447 1.0000e-05
13:71516427 C G 0.109803 1.5342e-05
13:71525670 A G 1.938378 -2.5951e-05
13:71533316 G A 1.245371 -2.9782e-05
13:71536609 C T 1.110491 2.8535e-04
13:71536914 G A 0.032663 -2.8307e-05
13:71539360 G A 0.115847 7.1367e-06
13:71547393 A C 0.056893 3.3685e-05
13:71554655 C T 0.316673 -2.3916e-05
13:71557919 T C 0.104353 -8.4178e-06
13:71574264 A G 0.336433 -2.9957e-05
13:71574642 A G 0.091688 -7.3098e-05
13:71576743 A G 0.024714 -2.8930e-05
13:71580241 G A 0.151421 -2.9297e-05
13:71585406 G A 0.036340 6.9833e-06
13:71586000 C A 0.233751 -1.3337e-05
13:71586230 C T 0.577157 7.4736e-06
13:71591848 C T 0.067094 1.6867e-05
13:71595695 G T 0.058266 3.8227e-06
13:71601466 T C 0.022526 1.1936e-06
13:71606161 A G 0.268047 -2.2817e-05
13:71615232 A C 0.038223 1.8252e-05
13:71617925 G A 0.054449 1.6077e-05
13:71618424 T C 0.152771 -3.8523e-05
13:71621716 T C 0.655550 1.6995e-04
13:71659717 A G 0.053829 -1.1861e-05
13:71660078 C T 1.893543 -1.5882e-06
13:71663463 T C 0.353292 -1.3074e-04
13:71672143 A G 0.149464 1.3474e-08
13:71689027 T C 0.621764 -4.2529e-05
13:71690346 A G 0.038525 -4.3667e-05
13:71696538 G T 0.461394 -1.5269e-05
13:71723283 T C 0.177154 -1.8540e-05
13:71731904 C T 0.820925 8.0843e-05
13:71739453 G A 0.099913 3.3737e-05
13:71748180 A G 0.184032 -1.7364e-06
13:71750099 C T 0.184467 -2.0374e-06
13:71751206 T C 0.057542 2.1217e-05
13:71763633 C T 0.132981 -2.2700e-05
13:71764680 G C 1.011084 -8.5221e-06
13:71774277 A G 0.057970 1.4249e-05
13:71778619 A G 0.023175 1.0812e-05
13:71781323 C G 0.084583 1.7640e-05
13:71782924 T C 1.854632 -5.0190e-06
13:71784621 G A 0.605301 -6.3850e-06
13:71786076 A T 0.913239 -2.3285e-05
13:71786392 C T 1.793212 -1.0029e-05
13:71793157 C T 1.798106 -5.8316e-06
13:71797919 C T 0.283085 3.3752e-05
13:71799443 A G 0.393397 5.2411e-06
13:71803079 A C 0.045049 -7.5205e-06
13:71809805 A G 0.485352 5.5184e-05
13:71813956 A G 0.258916 5.3246e-05
13:71817076 C T 0.299155 1.5718e-05
13:71818999 C T 0.031721 2.2137e-06
13:71819415 C T 0.045529 1.9648e-05
13:71825496 T C 0.681740 -1.7826e-04
13:71825665 G A 0.044555 -7.3102e-06
13:71830518 C G 0.103866 2.1802e-07
13:71832629 C T 0.363000 -1.1525e-04
13:71833937 C A 0.159438 -2.1253e-05
13:71835394 C A 0.434178 3.6670e-05
13:71841941 T G 0.556948 3.7750e-05
13:71841947 C G 0.074878 1.4516e-06
13:71848998 T G 0.506790 6.2022e-05
13:71849406 A C 0.260896 -4.1173e-05
13:71851045 T G 0.044348 8.0442e-06
13:71851087 G A 0.804527 1.1197e-05
13:71853723 T C 1.720408 3.5303e-05
13:71875274 G A 0.043906 4.2291e-06
13:71890153 G T 0.286519 6.2095e-05
13:71892489 G A 1.697898 1.0158e-05
13:71893186 A G 0.041699 8.3336e-07
13:71894958 A C 0.078666 -8.2731e-06
13:71900817 G T 0.224322 -2.1663e-05
13:71905358 G A 0.625815 -8.0019e-05
13:71905517 A G 0.116402 1.6838e-05
13:71934164 A G 0.031799 6.1996e-06
13:71935493 A G 0.028044 -2.3916e-05
13:71946932 C T 0.045140 -2.0263e-05
13:71949747 G T 1.829039 -6.7792e-06
13:71953004 C T 0.272455 2.8456e-05
13:71953260 C G 0.074002 -2.3807e-05
13:71957975 G A 0.246504 1.3458e-05
13:71973660 T C 1.840539 2.9727e-05
13:71977788 G A 0.499987 1.9391e-04
13:71978130 C T 0.447129 -1.7016e-04
13:71987124 C T 0.028618 1.2175e-06
13:71988581 A G 0.075582 -2.4372e-06
13:71990453 G A 1.777966 1.6443e-05
13:71993527 T A 0.078715 -5.0688e-05
13:71994545 G A 1.277641 2.7758e-05
13:72001661 G A 0.151707 -1.8269e-05
13:72010587 C T 1.790190 1.9015e-05
13:72019107 G C 0.099527 -6.3095e-06
13:72038090 C A 0.082700 2.2217e-05
13:72039080 A G 0.040235 7.0463e-06
13:72040031 A G 0.166378 6.5875e-06
13:72040384 C T 0.245190 4.3213e-06
13:72047380 C A 0.027518 1.5727e-05
13:72048096 G A 1.270780 3.4526e-05
13:72055415 T C 0.320100 5.4009e-05
13:72063469 A G 0.047616 -1.1319e-05
13:72077366 C T 0.064439 1.1611e-05
13:72081719 T G 0.046681 -9.6180e-06
13:72089323 C T 0.049070 -9.1024e-07
13:72093519 T C 0.020802 -1.5353e-05
13:72096529 T C 0.041904 6.3843e-06
13:72098610 T C 0.185590 -6.7175e-05
13:72099351 C T 0.073271 1.3926e-05
13:72099999 G A 0.314332 1.4699e-05
13:72114388 A G 0.108430 -4.8623e-05
13:72117415 G A 0.119693 -6.9090e-05
13:72123184 C T 0.049207 -7.2013e-06
13:72123663 T G 0.047230 4.3332e-05
13:72132060 G C 0.031121 -1.3894e-05
13:72137224 A C 0.167933 6.7076e-06
13:72142248 C T 0.158627 -6.4248e-05
13:72145338 A G 1.189813 2.3241e-05
13:72148746 C A 0.242489 -6.1814e-05
13:72160022 A G 0.078747 -4.4723e-05
13:72162429 C T 0.108096 5.1526e-05
13:72174353 T C 0.168815 -8.0507e-05
13:72182804 C T 0.037544 2.4134e-06
13:72188522 G T 0.235121 -5.5459e-06
13:72195941 T C 0.042501 2.9826e-05
13:72205759 T C 0.096229 2.0749e-05
13:72212557 A G 0.079886 1.2131e-05
13:72212947 T C 0.045756 -4.7330e-05
13:72212976 T C 0.060755 6.2742e-11
13:72226165 T C 0.029677 -4.3879e-06
13:72227298 C T 0.249568 -4.0036e-05
13:72227544 C T 0.056292 -2.1109e-06
13:72234406 G C 0.109151 4.2117e-05
13:72237405 C T 0.031102 5.4708e-06
13:72247171 C G 1.747020 1.5339e-04
13:72256398 C T 0.094126 2.1888e-05
13:72258415 T G 0.090477 -2.2528e-05
13:72262816 T C 0.021990 -1.5459e-05
13:72263982 T C 0.068886 -2.6667e-06
13:72264583 A C 0.025464 -2.6713e-05
13:72269858 A G 0.050632 2.0391e-05
13:72273281 C T 0.127684 6.1247e-05
13:72277308 G A 1.841110 4.3691e-05
13:72278579 A G 0.401629 4.8558e-05
13:72279997 C G 0.058392 -1.4479e-05
13:72286193 T C 0.106113 -2.7869e-05
13:72289436 T C 0.100043 5.1817e-05
13:72312425 A G 0.099533 2.1012e-05
13:72312491 C T 0.066744 4.4445e-05
13:72314239 A G 0.030907 -2.2302e-05
13:72317221 G T 0.075378 -1.6987e-05
13:72319885 T C 0.091562 -3.3072e-05
13:72322405 T C 1.809827 6.5396e-05
13:72329543 C A 1.962946 1.2238e-05
13:72330504 T C 0.078033 -3.2471e-05
13:72332750 T C 0.746284 -1.2702e-05
13:72338311 T C 0.166985 -7.6568e-06
13:72343661 T G 0.029982 -4.4903e-06
13:72347501 C T 0.760091 6.6782e-06
13:72347696 C A 0.794078 5.8644e-06
13:72359534 T C 0.021364 -5.8584e-06
13:72361889 C G 0.030329 -3.3445e-06
13:72370981 T C 0.037681 1.2383e-05
13:72371181 C T 0.042358 -5.9014e-06
13:72371721 A G 0.610712 8.6341e-06
13:72374849 A G 0.146358 -6.7607e-07
13:72378670 T C 0.021448 -5.5307e-05
13:72395229 C T 0.047795 1.5566e-05
13:72397707 C G 0.065906 7.4976e-07
13:72399577 G A 1.435191 -1.0246e-05
13:72401360 C A 0.022133 -9.6145e-06
13:72403176 G C 0.228792 -1.5369e-05
13:72408283 A T 0.098985 -1.3667e-05
13:72409211 G T 0.031991 3.1472e-05
13:72410027 A G 0.099582 2.5169e-05
13:72410991 T C 0.047662 6.3464e-06
13:72412417 T G 0.029255 8.0614e-06
13:72412460 G C 0.111014 4.7711e-05
13:72415020 T C 0.477562 -3.6820e-05
13:72425099 C A 0.082820 -1.4354e-05
13:72427352 T C 0.099468 -3.9258e-07
13:72430774 T C 0.125153 1.7916e-07
13:72431027 G A 0.122864 -6.8853e-05
13:72436953 G A 0.191926 2.4162e-05
13:72438081 A G 0.681150 -1.3968e-05
13:72438187 T C 0.353178 -3.9891e-05
13:72438988 T G 1.488961 4.4169e-06
13:72444256 T C 0.057360 2.2610e-05
13:72445836 G A 0.043111 3.0616e-05
13:72449239 A G 1.942049 1.4770e-05
13:72450627 C T 0.035724 -3.3479e-06
13:72455844 A G 0.032354 -6.5932e-06
13:72459517 T C 1.362676 5.8614e-05
13:72462840 C T 1.848167 8.1689e-05
13:72466848 G A 1.818987 6.3911e-05
13:72473697 G T 0.126649 -3.8195e-05
13:72488183 G A 0.380382 -2.2897e-06
13:72488430 G A 0.379732 8.7193e-05
13:72493098 A G 0.841419 -6.5478e-05
13:72495513 A G 0.041313 -3.0954e-06
13:72496466 G A 0.105366 -3.4613e-05
13:72496589 G A 1.486585 5.2013e-05
13:72497005 T G 0.561762 -1.8644e-05
13:72501698 T C 0.055474 2.1737e-05
13:72504138 A G 0.045688 3.1072e-05
13:72505308 C T 0.084813 1.9522e-05
13:72513555 A G 0.095369 -1.8980e-05
13:72514018 C A 1.942864 -1.2380e-05
13:72528731 T C 0.050249 -2.4847e-05
13:72537401 C T 0.449200 4.7785e-05
13:72537550 A G 0.054608 -3.6711e-05
13:72537592 G A 0.020669 1.5303e-05
13:72553692 T C 1.511594 -5.6690e-05
13:72565093 A G 0.032078 -1.9515e-05
13:72567391 C T 0.072726 -3.9896e-05
13:72575295 C A 0.070019 2.2814e-06
13:72593376 A G 0.023230 2.3973e-05
13:72613612 T G 0.049275 1.0626e-05
13:72614496 T C 0.150061 -5.5778e-06
13:72614875 G A 1.469846 -3.2066e-05
13:72618886 C T 0.222138 -1.8595e-06
13:72621853 G A 0.107709 -6.0307e-06
13:72626240 G A 0.057045 5.1765e-05
13:72628837 G A 0.031855 -4.2692e-05
13:72644712 C A 0.150687 2.0893e-05
13:72646385 C T 0.114733 5.3079e-06
13:72650560 G C 0.107658 -6.0944e-06
13:72652461 G T 1.845476 1.0915e-05
13:72668374 C A 0.057081 1.8424e-05
13:72671295 T C 0.374000 9.6266e-06
13:72677287 G C 0.041663 4.3069e-06
13:72681720 C T 0.068675 -5.9172e-06
13:72682347 T G 0.093191 -1.2133e-05
13:72685322 A G 0.031283 3.3512e-05
13:72688774 T G 0.308970 -1.5314e-05
13:72689470 A G 0.217730 -1.9981e-05
13:72689518 C A 0.166326 -1.0504e-05
13:72698700 C T 0.078783 -5.1949e-06
13:72709743 G A 0.034876 -2.6490e-05
13:72710707 C T 0.029644 -7.1126e-06
13:72716937 T C 0.036029 1.1428e-05
13:72724744 C T 1.430721 1.6568e-05
13:72726312 T C 0.053358 -1.3499e-05
13:72736738 G A 0.089406 -8.4412e-06
13:72760162 G A 1.828361 -2.0239e-05
13:72762299 C T 0.032945 5.6976e-06
13:72762460 A T 0.054679 -5.6016e-06
13:72762805 C A 0.055351 -1.8843e-05
13:72765304 A G 0.218603 -2.1502e-05
13:72767495 A G 1.596758 1.4751e-05
13:72768709 G T 1.613864 3.4660e-06
13:72769058 G A 0.098232 -1.6561e-05
13:72776514 T C 0.020660 -3.1469e-05
13:72777659 T C 0.177689 1.2482e-05
13:72780705 G T 0.067153 2.1658e-05
13:72788756 C G 0.181185 9.9490e-06
13:72794731 C T 0.125114 -2.0245e-05
13:72795098 T C 0.059048 -1.6652e-05
13:72804031 C T 0.304923 -3.0455e-05
13:72816066 A G 0.220956 -1.7592e-05
13:72819849 T C 0.178439 -3.8029e-05
13:72822650 C A 0.304679 -5.2159e-05
13:72823003 G C 1.013305 1.0662e-05
13:72824187 C T 0.096362 -3.8937e-06
13:72828535 A G 0.389252 -1.9003e-05
13:72848932 A G 0.336855 8.9016e-06
13:72850697 C T 0.106872 -3.0896e-05
13:72851784 C T 0.534571 -1.3888e-05
13:72854898 G T 0.183717 -3.9213e-05
13:72860250 A G 0.084800 2.5729e-06
13:72872206 G A 1.450326 1.1643e-05
13:72880186 C T 0.036146 -5.8245e-06
13:72882002 T C 1.256349 1.1906e-05
13:72887575 T G 1.957895 -1.8345e-05
13:72890006 A G 0.137487 -2.7141e-05
13:72890536 C T 0.030715 1.0283e-05
13:72898858 A G 0.335070 -3.7702e-05
13:72916921 C T 0.291050 4.3628e-06
13:72917442 T G 0.503661 2.5231e-05
13:72921200 A C 0.042881 2.7454e-05
13:72924948 G C 0.447447 1.0736e-05
13:72925338 T C 0.508274 -3.4274e-05
13:72937788 C T 0.214062 1.8586e-05
13:72938378 C T 0.050544 -3.4396e-05
13:72941771 A C 0.657341 -8.9616e-06
13:72954107 A G 0.638629 -1.6272e-05
13:72954567 A G 1.533169 -2.8057e-05
13:72960589 C G 0.032088 9.8182e-06
13:72961137 T C 0.071658 -2.1475e-06
13:72961202 A G 0.129635 -1.3099e-05
13:72965093 A C 0.102935 1.5502e-06
13:72965307 C T 0.464491 9.4414e-06
13:72965419 A G 0.033942 1.7363e-05
13:72965476 G A 0.066974 -3.4900e-05
13:72965573 C T 0.080146 3.4620e-05
13:72966621 T C 0.046422 -8.5751e-06
13:72967007 C A 0.195613 1.4890e-05
13:72969737 G A 0.057854 3.5664e-06
13:72973571 T C 0.052203 -8.8541e-06
13:72974991 C T 0.136539 -3.4732e-05
13:72975694 A G 0.818299 -1.3871e-05
13:72978782 C A 1.549515 -3.5908e-06
13:72984713 A G 0.147075 4.0771e-05
13:72985095 T C 0.051914 4.5407e-06
13:72987062 T C 1.402969 -2.0742e-05
13:72989847 A G 0.972459 -3.7971e-05
13:72990328 A G 0.033935 1.5441e-05
13:72991402 C A 0.082808 -2.1395e-07
13:72996553 A C 0.080367 -7.7993e-06
13:72998264 A G 0.143300 -1.6064e-05
13:72999970 A G 0.810716 -1.2488e-05
13:73000712 C T 0.053494 2.1433e-05
13:73005122 G T 0.881482 4.9834e-05
13:73006093 T C 0.044166 -4.0192e-06
13:73011013 A G 0.090640 -3.5581e-05
13:73011169 A G 0.036587 -3.8565e-06
13:73012733 G A 0.092285 4.3770e-05
13:73015519 C T 0.054069 1.3019e-06
13:73016479 G T 0.087238 8.0569e-06
13:73019838 C T 0.478922 1.6842e-05
13:73020148 T C 0.070295 5.3410e-06
13:73021106 A G 0.071418 -1.1192e-05
13:73026888 G A 1.487403 -1.6926e-05
13:73032308 A G 0.027554 1.0432e-05
13:73033767 C G 0.032426 5.7917e-07
13:73034778 A G 0.073693 1.0854e-05
13:73038939 A G 0.412450 7.8920e-06
13:73045138 C T 0.179079 7.6321e-06
13:73045211 A G 0.044062 3.9169e-05
13:73045902 C T 0.468713 -3.6997e-05
13:73060697 C A 0.871443 -5.0938e-05
13:73063791 G A 0.048509 1.5690e-05
13:73064151 T A 0.103685 -4.1064e-05
13:73067530 G T 0.046295 -3.5427e-05
13:73069227 T C 0.720035 -3.6639e-05
13:73070132 G T 0.055137 3.4982e-05
13:73071033 G T 0.184106 -2.2814e-05
13:73074704 T C 0.141232 -2.3769e-05
13:73077005 C A 0.321593 -3.5079e-06
13:73084939 G A 0.543027 -5.2466e-06
13:73085439 G C 0.097576 5.5026e-06
13:73086194 G A 0.684561 -1.6532e-05
13:73089892 G A 0.282523 -1.4038e-05
13:73091863 A C 0.078403 1.6431e-05
13:73092319 T C 1.205217 9.6822e-06
13:73092637 A G 1.735627 -4.5617e-06
13:73093913 G A 0.541125 5.8877e-06
13:73095271 A G 1.390739 -7.0961e-06
13:73096296 A C 0.070490 6.0592e-06
13:73097785 A C 0.200845 -1.0339e-05
13:73105423 G C 0.133920 -1.6466e-05
13:73106963 G A 0.351312 -1.5981e-05
13:73107361 A G 0.072901 1.2782e-05
13:73108634 T C 0.052362 1.1412e-05
13:73109946 A G 0.606557 4.1524e-05
13:73110576 G A 0.095255 -8.1319e-05
13:73111803 T C 0.470022 -1.5591e-05
13:73113043 C T 0.421587 -5.1595e-06
13:73114587 T C 1.093197 7.1492e-06
13:73121467 T C 0.172921 -3.6296e-05
13:73122184 T C 0.355561 -4.9576e-07
13:73124454 A C 1.288583 -1.5790e-06
13:73125858 G A 0.090098 1.1158e-05
13:73126864 T C 0.030686 2.4097e-05
13:73130619 T C 0.024405 7.0656e-06
13:73131228 T G 0.091594 2.0048e-05
13:73134091 C G 1.128002 6.2799e-06
13:73137109 A G 1.717902 1.8228e-05
13:73143103 T C 0.058139 4.8999e-06
13:73145947 T C 0.034114 5.3219e-05
13:73155993 T C 0.181812 2.1344e-05
13:73157290 A G 0.072564 2.1416e-05
13:73171910 A C 1.696775 1.4792e-05
13:73172648 C T 0.707139 -3.2497e-05
13:73174464 C T 0.080565 4.7847e-05
13:73174705 T C 0.424830 5.5728e-05
13:73181208 T C 0.622371 6.7056e-05
13:73192226 G A 0.466857 3.7160e-05
13:73199269 T C 0.032179 4.8819e-05
13:73207437 G A 0.386370 3.6520e-06
13:73214553 C T 0.148023 1.7214e-05
13:73223263 T C 0.395497 2.2531e-05
13:73224469 A G 0.147718 7.3982e-06
13:73228179 T C 0.385202 -4.0807e-05
13:73237200 C A 0.054527 1.8476e-05
13:73237992 G A 0.374572 -4.8049e-05
13:73243720 C T 1.877434 -4.2683e-05
13:73258756 T C 0.883601 -5.2572e-05
13:73262337 A G 0.714056 3.5414e-05
13:73270058 G A 0.035756 -9.7514e-06
13:73296812 T G 0.060398 -1.4425e-05
13:73313718 A G 0.089611 1.1778e-05
13:73313825 T G 0.990068 3.6651e-06
13:73319236 T C 0.035844 -1.7266e-05
13:73323677 C T 0.041160 -1.3106e-05
13:73323870 A G 0.022260 -1.4237e-05
13:73327711 C A 0.022091 -1.5014e-05
13:73342094 C T 0.087845 -1.0726e-05
13:73346905 T C 0.036814 -3.6813e-05
13:73349359 C G 0.794526 -5.9529e-05
13:73350079 C T 0.627532 3.4856e-05
13:73368219 G A 1.070902 2.2263e-05
13:73373213 A G 1.489633 -1.3693e-05
13:73387847 G A 0.078497 3.4261e-06
13:73401237 A G 0.037288 -3.2654e-05
13:73410370 G T 0.099277 4.5895e-05
13:73412131 A C 0.038210 2.5993e-05
13:73439389 T G 0.039070 -2.7462e-05
13:73444688 A G 0.038966 -1.2695e-05
13:73447367 G A 0.034487 6.7408e-05
13:73461639 T C 0.173528 7.5608e-06
13:73478945 C T 0.332905 -4.7961e-05
13:73482747 A C 0.036824 -3.4183e-05
13:73489714 G A 0.053391 6.6542e-06
13:73492148 C T 1.404420 -1.0628e-05
13:73500710 A G 0.077371 -1.5206e-05
13:73509048 A G 0.179283 7.3954e-06
13:73525111 A G 0.112117 -2.0977e-05
13:73539340 A G 0.076842 -1.4623e-05
13:73539466 G A 0.052121 1.1246e-05
13:73574451 C T 0.365882 -7.9452e-05
13:73594836 T C 0.096657 -1.4070e-05
13:73595560 C T 0.584353 4.5579e-05
13:73596617 G A 1.011659 4.2472e-06
13:73598865 T C 0.530125 1.8149e-05
13:73608708 G A 1.043432 6.3926e-06
13:73612900 G C 0.081792 -3.0710e-05
13:73613867 G A 0.361932 -1.0662e-05
13:73619229 C A 0.136519 -4.6058e-06
13:73626774 A G 0.041771 -2.4561e-05
13:73627275 G A 0.698875 4.2149e-05
13:73631873 G A 0.161671 -1.6467e-05
13:73634051 T C 0.642080 2.3935e-05
13:73634591 A G 0.059649 -5.0923e-05
13:73635941 A G 0.106940 5.4674e-06
13:73638631 T C 0.023815 4.8815e-05
13:73639371 A G 0.634968 2.5860e-05
13:73639505 G A 0.151600 1.6326e-05
13:73641002 A G 1.852915 -9.4031e-06
13:73641702 A G 0.169007 -6.9856e-07
13:73649284 T G 0.045224 -4.1048e-05
13:73649333 C T 1.004096 -2.8237e-05
13:73651906 T C 0.116019 -2.6731e-05
13:73654020 G A 0.083596 -1.6793e-05
13:73655238 T C 1.134572 4.0036e-05
13:73655752 C T 0.349511 -5.6979e-05
13:73658254 G T 0.367973 1.0606e-05
13:73658544 G A 0.178475 2.8034e-05
13:73661627 A G 0.139496 1.2767e-06
13:73664427 G T 0.202335 3.0356e-05
13:73671522 T C 1.862653 -1.2781e-05
13:73676848 G A 0.049132 5.7046e-05
13:73678583 G A 0.157267 -1.0634e-05
13:73678672 G A 0.088471 -1.6582e-05
13:73685030 G A 0.075988 2.5702e-06
13:73686332 C A 0.287908 -2.0214e-05
13:73688889 A G 0.029352 -1.1598e-05
13:73691060 G A 0.091435 -1.2419e-05
13:73691528 G T 0.221417 1.4438e-05
13:73691603 G A 0.069750 -1.4820e-05
13:73692738 G A 0.809132 -3.9048e-05
13:73705168 A G 0.176579 -2.4885e-05
13:73712323 A C 0.062339 -6.4288e-05
13:73717112 A T 0.200352 -2.0519e-05
13:73717152 T C 0.029777 -2.0128e-06
13:73719589 C A 1.238536 2.9188e-06
13:73719777 C T 1.620096 -1.1742e-05
13:73728139 T G 0.898156 -3.3310e-05
13:73730636 C T 0.033588 1.5710e-05
13:73731214 G C 0.224501 1.4847e-05
13:73741149 T C 0.061057 -2.8217e-05
13:73743411 A G 0.139807 5.0237e-06
13:73743899 A C 0.390340 1.9315e-05
13:73744223 C T 0.341487 -9.0541e-06
13:73751557 A C 0.879207 -3.5715e-05
13:73752837 G T 0.142118 -1.3698e-05
13:73759236 C T 0.972729 3.7892e-05
13:73767724 A C 0.082025 -1.2179e-05
13:73769284 A G 1.137646 2.3279e-05
13:73771999 T C 0.031994 1.7724e-06
13:73773455 A G 0.031725 1.3234e-05
13:73777275 A C 0.144426 3.5505e-06
13:73785318 A G 0.627652 -3.4990e-05
13:73788353 A G 0.181724 -7.1164e-06
13:73793551 T C 0.198619 -5.6585e-06
13:73794367 G C 0.758306 -7.0251e-06
13:73795288 T C 0.092928 -1.0603e-05
13:73795820 A G 0.028291 5.8508e-05
13:73796912 T C 0.034393 -1.2567e-05
13:73797952 G A 1.646413 -1.1841e-05
13:73802320 T G 0.173681 1.3149e-04
13:73802365 T C 0.232933 2.1671e-05
13:73803207 T G 0.124023 -1.4936e-05
13:73808900 G A 0.133618 -8.6257e-06
13:73814192 A G 0.646497 2.9453e-05
13:73819134 T C 0.955811 5.8317e-06
13:73821705 C T 0.022714 1.4281e-05
13:73825334 T C 0.112591 3.1220e-06
13:73826213 A G 0.141219 3.4809e-06
13:73827728 T G 0.748880 -2.2839e-05
13:73832307 A G 0.093301 3.8677e-05
13:73832332 T C 0.022851 -1.5540e-05
13:73842391 C T 0.045584 -4.3682e-06
13:73844105 C T 0.349611 2.8357e-06
13:73846676 G A 0.854892 -2.2937e-06
13:73847514 G A 0.992700 3.4354e-05
13:73851647 G T 0.473943 -4.5790e-05
13:73853293 T C 0.067893 2.4420e-05
13:73853301 G T 1.835476 9.1342e-06
13:73857735 A T 0.024597 5.3104e-06
13:73862693 A G 0.607489 5.2614e-07
13:73877302 G A 1.858203 -2.8359e-05
13:73897850 C G 0.072336 -3.1536e-06
13:73908846 G C 1.367798 2.3239e-05
13:73908920 A G 0.071035 -8.3582e-06
13:73911413 C T 0.203198 -1.7704e-05
13:73914367 C A 0.020335 2.3416e-05
13:73916628 T C 1.279112 8.6547e-06
13:73921973 C T 0.248900 -6.5756e-06
13:73924902 T C 0.147458 -3.8269e-06
13:73930192 T C 0.037385 2.2057e-05
13:73930590 G A 0.529342 1.0437e-05
13:73932114 T C 0.298911 7.0519e-06
13:73937287 G T 0.806464 -2.2176e-05
13:73938640 A T 1.232690 1.9928e-05
13:73942777 G C 0.580798 -1.8167e-05
13:73948070 A G 0.591893 1.1415e-05
13:73952512 C T 1.255213 -1.2276e-05
13:73954865 T C 0.111877 -1.7584e-05
13:73957042 C G 1.032731 -4.2733e-06
13:73957681 G A 1.521526 -1.5935e-05
13:73960405 G A 0.359089 -3.4303e-05
13:73961448 A G 0.052371 -1.4609e-05
13:73965969 A G 0.062158 -1.7167e-05
13:73967561 C A 0.091351 -1.9672e-05
13:73968483 A G 0.035211 -7.5328e-06
13:73968602 G C 0.202968 1.5385e-05
13:73969076 C T 0.520790 -6.4792e-06
13:73982286 T G 0.025963 4.0047e-05
13:73982552 G A 1.831834 -1.9311e-05
13:73990436 G A 1.397536 -8.8049e-06
13:74005367 C T 0.445233 1.7519e-05
13:74007264 A C 0.085849 -1.1780e-05
13:74010894 A G 0.236072 1.4057e-05
13:74024998 G T 0.213556 -1.2575e-05
13:74026821 T C 1.097122 -8.6200e-06
13:74036922 T C 0.210252 1.3513e-05
13:74039881 G A 0.188148 -8.6560e-05
13:74039935 G C 0.130115 6.4579e-07
13:74040598 T C 0.249094 1.4592e-05
13:74045605 C T 0.027547 -1.4282e-05
13:74050153 A G 0.543085 1.9703e-05
13:74061037 G A 0.049580 -3.0863e-05
13:74075331 A G 0.049668 3.0714e-05
13:74084684 A G 0.158987 2.2342e-05
13:74085668 G A 1.678274 -5.5758e-05
13:74089440 T C 0.137691 2.6889e-05
13:74090415 A C 1.510935 -7.1382e-05
13:74096953 C T 0.056065 -2.3516e-06
13:74098915 G A 1.156455 -5.8946e-05
13:74101846 T C 0.032880 -8.8659e-06
13:74104061 A T 0.022984 1.6984e-05
13:74142236 C T 0.137363 2.5039e-05
13:74144529 G C 0.029518 -4.1281e-06
13:74153638 A G 0.200959 -8.5563e-06
13:74157917 C T 0.693432 -2.5799e-05
13:74161171 T G 0.030546 -1.6173e-05
13:74166203 G T 0.126357 1.4012e-05
13:74182965 A G 0.131044 3.6022e-05
13:74184893 A G 1.108252 -1.7853e-05
13:74193208 C T 0.022695 1.2201e-05
13:74193514 A C 0.973417 -1.5829e-05
13:74194294 T G 0.027732 -1.7562e-05
13:74194387 G A 0.108463 -4.6122e-05
13:74194683 C T 0.975896 -1.3902e-05
13:74194779 T G 0.040904 -3.0070e-05
13:74214014 T C 0.094187 -1.9329e-05
13:74221201 G A 0.849825 5.0269e-06
13:74228823 T C 0.112416 3.1278e-05
13:74231852 T C 0.024834 -1.9966e-05
13:74232439 C T 1.141167 6.4896e-05
13:74239553 G A 0.239000 -5.1314e-05
13:74249517 A G 0.055017 -1.4376e-05
13:74252008 C T 1.415605 1.9501e-05
13:74256681 C T 1.561067 9.8831e-06
13:74261717 T C 0.043384 -2.5413e-05
13:74263101 T C 0.186362 6.3743e-05
13:74265562 C T 1.488455 2.4496e-05
13:74265597 C T 0.039265 -3.3115e-05
13:74266320 G A 0.056763 4.5909e-06
13:74268625 C T 0.045435 4.2584e-05
13:74269426 C G 1.770338 -2.2340e-06
13:74278837 C T 0.165849 -3.6140e-05
13:74285502 G A 0.119183 -1.0435e-05
13:74288499 C T 0.098968 -3.4714e-05
13:74295362 C T 1.530913 -1.4203e-05
13:74296469 A G 1.383468 -6.9429e-06
13:74300525 T C 0.139304 -8.5238e-06
13:74308892 C T 0.063057 7.2916e-06
13:74310237 G A 0.379327 -2.2135e-05
13:74315771 G T 1.660496 -2.4795e-05
13:74316066 C A 0.229964 8.0158e-06
13:74318806 C T 0.136873 4.6450e-05
13:74319026 C T 0.614198 -8.6059e-05
13:74328404 C T 0.222024 -8.3824e-06
13:74332616 T C 1.099634 -1.5136e-05
13:74333162 A C 0.613841 3.2532e-05
13:74335524 T C 0.078783 2.2019e-05
13:74338215 A G 1.435191 5.1293e-05
13:74338413 G T 0.316315 -2.2718e-05
13:74338518 C T 0.022224 3.8641e-05
13:74339104 T G 1.144339 1.0213e-04
13:74340783 T C 0.040310 -1.9733e-05
13:74341222 T C 0.879827 2.3605e-05
13:74343528 C T 1.560681 1.8101e-04
13:74345584 A G 0.134186 -2.3081e-06
13:74345759 T C 1.336371 -1.6565e-05
13:74347673 G A 0.215971 -2.0919e-05
13:74348945 A G 1.762402 8.7133e-08
13:74351170 T C 1.124367 3.8205e-05
13:74352959 C A 0.204494 -8.5977e-06
13:74354270 T C 0.076715 -1.1345e-05
13:74355306 A C 0.128885 3.4940e-05
13:74357683 C A 0.292858 3.9756e-05
13:74360340 T C 0.053423 1.2529e-05
13:74369804 C A 0.231992 1.3339e-05
13:74370110 C T 0.189082 -6.5359e-06
13:74370260 C T 0.422172 -3.0994e-05
13:74371114 C T 0.304666 1.4641e-05
13:74371537 C A 0.215945 2.0940e-05
13:74377765 T C 0.966574 -6.7299e-06
13:74383206 C A 0.598014 -1.6800e-05
13:74388286 T C 0.260705 1.1446e-05
13:74392113 G A 0.022857 -9.6201e-06
13:74392783 C T 0.034808 -1.6993e-05
13:74392930 G A 1.504495 -8.9543e-07
13:74394296 A G 0.087043 -5.2227e-05
13:74403989 C T 0.166920 1.2387e-05
13:74409832 C T 1.436414 -3.8791e-07
13:74410013 A C 0.905920 -2.8796e-06
13:74416129 A G 0.447002 -1.1495e-05
13:74417768 A C 0.054088 7.1308e-05
13:74421472 A G 0.119820 1.9925e-05
13:74422322 A C 0.047762 1.2719e-07
13:74424333 C A 0.085628 6.1692e-06
13:74424950 C T 0.504366 9.6758e-06
13:74425228 T G 1.515619 1.0252e-05
13:74433778 G A 0.026882 -8.5464e-06
13:74433807 G T 1.465864 8.4326e-06
13:74435788 T C 0.077244 -2.6395e-05
13:74436398 C T 1.058639 -5.1625e-05
13:74439851 T C 0.451283 -2.2289e-05
13:74440000 C T 1.110319 -3.8254e-05
13:74444175 T G 0.079240 -1.3124e-05
13:74455956 C A 0.458953 5.9269e-05
13:74457689 A C 1.527875 -1.0704e-05
13:74459948 G A 0.146792 -7.4541e-05
13:74460338 G A 0.150911 -2.2055e-05
13:74470424 A G 1.068081 -5.5260e-05
13:74473436 C T 1.134455 -7.1695e-05
13:74475387 A G 0.033270 -9.8768e-06
13:74478658 T C 0.053566 -2.6413e-05
13:74480164 C T 0.386601 1.3702e-05
13:74480552 C T 0.124361 -1.2736e-05
13:74481912 A G 0.026515 -8.5171e-06
13:74491265 C T 0.632190 4.3218e-05
13:74491457 A G 0.261971 -3.0465e-05
13:74492633 C A 0.050090 -4.7707e-05
13:74493986 C T 1.143453 1.4449e-05
13:74500970 C T 1.731405 8.0873e-06
13:74501424 G A 0.077702 -2.7654e-06
13:74513122 T C 0.739941 -1.8222e-05
13:74516077 C T 0.059048 1.8494e-05
13:74517392 G A 0.102334 4.1722e-05
13:74519088 T C 0.073489 -2.3163e-05
13:74521994 G A 0.836933 -1.3737e-06
13:74530290 G A 0.242408 2.0388e-05
13:74530655 C T 0.023743 1.3808e-05
13:74532811 C T 1.596356 -1.3971e-05
13:74542950 A T 1.846959 -1.7223e-06
13:74544645 C T 0.247027 -1.6430e-05
13:74545237 T G 0.454399 -1.5311e-05
13:74550013 C T 0.027229 -1.8902e-05
13:74565579 C T 0.022877 2.8976e-06
13:74567711 A G 0.028998 1.9147e-06
13:74578956 A G 0.022094 -7.0452e-06
13:74579881 C T 1.528683 -2.9196e-05
13:74580671 T C 1.830662 -3.8370e-06
13:74581731 C T 0.043046 -1.8939e-05
13:74584480 T C 0.026051 -5.8805e-07
13:74591240 C T 0.128126 3.4715e-05
13:74594659 G A 0.098426 3.2487e-06
13:74597744 A G 0.086534 8.0868e-06
13:74603861 A G 0.222628 4.4989e-05
13:74608825 T C 0.127912 2.1315e-05
13:74615925 C A 0.655183 -1.3083e-05
13:74621931 G C 1.648740 -5.6354e-06
13:74632911 C T 0.137574 3.5267e-05
13:74634972 G A 1.324125 -1.3646e-05
13:74636312 A G 0.067120 9.8045e-06
13:74637595 C T 0.285620 1.3864e-05
13:74638367 G A 0.086339 -9.4806e-07
13:74655739 A G 0.890733 -5.9660e-06
13:74661087 A G 0.114542 -1.3196e-05
13:74661811 T C 0.355405 -1.5742e-05
13:74671770 G A 0.640969 7.4503e-06
13:74671911 A G 0.075699 6.8019e-06
13:74672215 T C 0.317179 -2.8278e-05
13:74673924 C T 0.371400 4.2385e-05
13:74674070 G A 0.935616 2.9425e-05
13:74674447 G C 0.173681 -6.1297e-05
13:74679161 A G 1.435794 4.4133e-05
13:74682051 G A 0.055721 5.2337e-06
13:74692921 C T 0.049606 -1.5715e-05
13:74693821 A G 0.090792 4.0268e-05
13:74696357 C T 0.032280 -1.1213e-05
13:74696521 T C 0.059639 3.2686e-05
13:74697194 T C 0.086982 1.7898e-05
13:74701453 C T 0.180974 6.4689e-05
13:74702315 A G 0.040573 -3.6935e-05
13:74706638 T C 0.209320 -2.4920e-05
13:74707264 C T 0.087696 1.6070e-05
13:74707301 A G 0.055981 2.0272e-05
13:74707430 A G 0.301203 -9.0649e-06
13:74713424 T C 0.248507 -3.9410e-05
13:74721716 T C 0.069516 1.5883e-05
13:74729327 C T 1.624215 -6.1924e-06
13:74730392 T C 0.258128 -5.5709e-06
13:74733415 G A 0.086281 1.1817e-05
13:74733471 A C 0.900502 3.5016e-05
13:74742322 C T 0.277830 3.7342e-05
13:74751868 A G 0.058366 8.2793e-06
13:74753003 A G 0.035120 1.4053e-05
13:74756477 C T 0.103967 -1.8052e-05
13:74769241 G C 1.561781 1.1296e-04
13:74775476 T C 0.063823 -3.3744e-06
13:74776868 G A 0.033305 5.3182e-05
13:74778952 A G 0.036210 -1.0549e-05
13:74789497 A G 0.063634 -7.4927e-07
13:74790093 A G 0.058133 1.3260e-06
13:74790149 A G 0.192442 1.1052e-05
13:74797460 C T 0.047801 1.6766e-05
13:74801706 G A 0.189219 -1.1468e-04
13:74803367 C T 0.084859 2.4427e-05
13:74804573 T C 0.286970 -9.9797e-07
13:74820192 G A 0.040333 2.9734e-05
13:74823626 G T 0.086715 -1.6736e-05
13:74833873 G T 0.481554 1.7251e-05
13:74839302 T G 0.038547 -2.6709e-05
13:74840527 T C 1.084583 2.7965e-05
13:74840677 G A 0.032309 3.2011e-05
13:74843791 G A 0.078672 -1.7033e-05
13:74848364 T C 0.054222 -1.2563e-05
13:74855992 A G 0.034571 2.0331e-05
13:74858455 T G 1.553394 5.2531e-05
13:74864679 G A 0.071551 -5.7615e-06
13:74865635 G A 0.522046 7.8354e-06
13:74866723 G A 1.815144 -1.6048e-05
13:74867623 G T 0.194457 1.3962e-05
13:74871188 C A 1.698732 1.5273e-05
13:74872156 A G 0.141236 -1.8056e-05
13:74873127 C G 0.026223 1.6010e-05
13:74877005 T G 0.031614 -4.6686e-07
13:74877174 A C 1.848456 1.5685e-05
13:74881298 T G 1.527521 3.3044e-05
13:74882202 G T 0.090523 2.5822e-05
13:74882261 A G 0.092555 1.5447e-05
13:74882708 A C 0.039752 -6.1783e-05
13:74882716 T C 0.080503 -1.5676e-05
13:74887769 C T 0.212556 1.0338e-05
13:74889650 G A 0.032539 -1.1909e-05
13:74890185 A G 0.086121 -1.4274e-05
13:74891133 C T 0.058613 8.7752e-06
13:74894284 A G 0.164404 -3.5933e-06
13:74898133 T C 0.089760 1.6094e-05
13:74898231 T C 1.395468 1.5693e-05
13:74898971 C T 0.199790 -2.1140e-06
13:74899852 A C 0.133657 1.7901e-06
13:74900630 A G 0.358196 -2.0000e-06
13:74902206 A G 0.159958 -1.8233e-06
13:74906108 C A 1.953416 4.6087e-05
13:74911872 C T 0.198138 2.6883e-06
13:74919655 A G 1.248802 1.4965e-05
13:74920091 T C 0.023000 -1.2683e-05
13:74932872 G A 0.509793 4.3234e-06
13:74934216 T C 0.136786 1.2168e-05
13:74936976 T G 0.340364 1.4531e-05
13:74941354 G T 0.994790 6.6321e-06
13:74947324 T C 0.843879 1.5790e-05
13:74947820 T C 1.768995 9.1987e-07
13:74951832 A G 0.444363 9.0977e-06
13:74967495 C T 0.167631 1.5733e-05
13:74971168 T C 0.035094 -1.7647e-06
13:74972455 A C 0.071953 6.7945e-06
13:74973484 C T 0.034217 5.7037e-06
13:74980960 C T 1.055101 1.9162e-05
13:74982585 A C 0.433788 -2.0415e-05
13:74987411 C T 0.720476 1.8492e-06
13:74988237 C T 0.046831 -1.6269e-05
13:74991317 A C 0.082058 1.7722e-05
13:74993000 A G 0.294549 -2.7478e-05
13:74994759 A G 0.038294 -4.7816e-06
13:74995660 G A 0.152943 2.6263e-05
13:74998658 G A 1.892206 -7.3329e-06
13:75009398 G A 0.045984 4.2262e-06
13:75013673 C T 0.134913 -1.6498e-05
13:75014794 A G 0.230447 -4.8260e-06
13:75018345 A G 0.420224 3.3110e-05
13:75019279 C A 0.063044 3.8973e-06
13:75021456 A G 0.036431 -1.5940e-05
13:75034965 G A 1.682276 2.7724e-05
13:75037139 A G 0.140982 4.1088e-05
13:75038949 C G 0.057029 6.0974e-05
13:75045462 G A 1.468197 -7.3266e-06
13:75050079 G A 0.883017 -1.4927e-05
13:75052357 C G 0.142174 4.3532e-05
13:75053687 T C 0.075829 9.8176e-06
13:75061427 A G 0.143258 2.3643e-05
13:75072170 C T 0.120862 5.3754e-06
13:75080917 T C 1.701189 -9.0721e-06
13:75082079 T C 0.074547 2.6603e-05
13:75083268 C A 0.058292 -3.1593e-05
13:75085467 C T 0.430978 9.7866e-06
13:75085772 G T 0.058246 -4.5268e-05
13:75086779 A G 0.364094 4.9522e-06
13:75086863 A G 0.107852 1.6119e-05
13:75086887 G A 1.585420 -2.3614e-05
13:75088983 G A 0.301518 3.6415e-05
13:75089699 T C 0.271952 1.9979e-06
13:75090396 C T 0.090682 -7.6402e-06
13:75090421 G T 1.584544 7.1490e-05
13:75090790 C T 0.047938 1.5822e-05
13:75091948 G T 0.057519 -8.6210e-06
13:75096032 A G 1.385766 -3.9082e-05
13:75105120 G A 0.261643 1.8022e-05
13:75119274 G A 0.259835 6.3464e-06
13:75126311 C T 0.203659 3.0317e-05
13:75128114 T C 0.178576 4.3591e-05
13:75133250 C T 0.047123 8.2207e-05
13:75135411 T C 0.427248 1.1935e-05
13:75136172 G A 1.032832 7.0814e-05
13:75136407 A C 0.156997 4.0483e-05
13:75143340 C T 0.146345 8.1800e-06
13:75145453 T C 0.077884 -4.4104e-06
13:75145770 G A 1.743369 6.3395e-05
13:75148382 C T 0.266658 5.8836e-06
13:75149666 A G 1.903024 -3.9313e-05
13:75150925 T C 1.494521 -9.5615e-06
13:75152155 A G 0.022588 2.1166e-05
13:75162434 T C 0.332567 5.8412e-05
13:75167359 T C 0.029320 -4.8978e-05
13:75168643 A G 0.164378 2.3784e-05
13:75171074 A G 1.516216 1.3412e-06
13:75176976 C T 0.116623 2.6511e-05
13:75180513 A C 0.109118 3.8448e-05
13:75183786 C T 0.213127 3.4667e-05
13:75189894 A G 0.096372 -4.1241e-05
13:75194458 A C 0.444938 2.8254e-05
13:75196954 A C 1.804841 -1.3422e-05
13:75198617 G A 1.748611 -2.5684e-05
13:75198647 T C 1.965666 -9.5613e-07
13:75203476 A G 0.671896 1.5028e-05
13:75204128 C A 0.749711 1.4846e-05
13:75204172 A G 1.048817 -2.1025e-05
13:75207418 C T 0.691092 -3.8407e-06
13:75216204 G A 0.688209 1.0500e-05
13:75216674 C T 0.037531 -5.1761e-06
13:75218712 A G 0.052469 -2.1540e-06
13:75225412 G T 0.260010 1.5811e-05
13:75227413 G A 1.325472 -2.3875e-06
13:75230388 T C 1.450128 2.0548e-05
13:75238207 A C 0.143965 4.4973e-06
13:75249009 T C 0.263464 2.0100e-05
13:75261344 A G 0.321856 1.0339e-04
13:75269390 C T 0.032815 -3.9379e-05
13:75271059 C T 1.165910 -6.6098e-05
13:75281755 A G 0.420877 -6.2685e-05
13:75284285 C T 1.444045 4.3552e-06
13:75285262 G A 0.551005 -2.8700e-05
13:75290479 A G 0.110871 -2.4703e-05
13:75296059 G A 0.099920 3.4659e-05
13:75296876 G A 0.593337 -3.1017e-05
13:75306847 C T 0.707308 -1.5528e-05
13:75310587 G C 0.233054 5.6225e-05
13:75312692 C T 0.714971 -1.5305e-05
13:75314681 C T 0.842681 -1.2569e-05
13:75317100 G T 0.053663 1.6859e-05
13:75319625 A G 0.055575 -2.1488e-05
13:75319691 C T 0.053089 5.0142e-06
13:75320057 A G 1.798934 -6.5000e-06
13:75324882 C A 1.267294 1.7464e-06
13:75325959 A G 0.102065 -3.6188e-06
13:75329598 G A 0.082814 1.5729e-05
13:75336891 G A 0.028161 3.0080e-06
13:75338360 C T 1.815040 2.2110e-05
13:75344629 G A 1.616463 -1.0987e-05
13:75346578 G A 0.031452 -5.2942e-06
13:75346887 C T 0.039414 -1.5502e-05
13:75351903 C A 0.503729 -4.8168e-05
13:75361555 T C 1.607339 -1.4436e-05
13:75369651 G C 0.201261 3.4502e-05
13:75395838 T G 0.059285 3.0200e-05
13:75401406 A G 0.276291 6.2368e-05
13:75402555 C T 0.072294 -5.6213e-06
13:75407575 G A 0.131777 2.6359e-05
13:75414239 T C 0.023857 2.5340e-06
13:75419379 A G 1.333989 3.1256e-06
13:75424980 G T 0.033487 -2.1883e-05
13:75442425 T G 0.104944 6.0917e-05
13:75448173 C T 0.040200 -3.1223e-05
13:75450341 A G 0.087180 -7.8326e-06
13:75453425 A G 0.037742 -3.9670e-06
13:75453657 G A 0.057529 3.4207e-05
13:75470633 A G 0.071252 4.6448e-06
13:75475334 C T 0.124474 1.3073e-05
13:75479843 G A 0.059405 3.3591e-05
13:75494109 A C 1.375503 6.1522e-06
13:75541799 G C 0.261980 5.1877e-05
13:75550556 T C 0.046623 1.4019e-05
13:75556070 C T 1.366136 2.8407e-06
13:75567785 A G 0.033919 1.6242e-06
13:75569693 A C 0.079279 1.8747e-05
13:75574591 T C 1.411340 1.5644e-05
13:75576384 G A 0.301326 -6.9660e-05
13:75581361 G T 0.117541 1.1567e-05
13:75582872 T C 1.892229 -7.6197e-05
13:75586993 G A 1.213205 -1.5651e-05
13:75591823 T C 1.169562 -1.2434e-05
13:75620183 A C 0.195925 4.2585e-05
13:75620460 G A 0.058902 9.1590e-06
13:75621011 T C 0.101880 6.8063e-05
13:75624993 C T 0.147740 -6.2713e-05
13:75641667 G T 0.129677 1.4099e-05
13:75644644 G A 0.999922 6.1037e-06
13:75647956 A C 0.042829 -2.7403e-05
13:75648513 T G 0.034013 -5.5790e-06
13:75652512 A C 0.085216 -2.2715e-05
13:75669519 A C 0.667290 2.0093e-05
13:75670193 A G 0.042381 -8.0629e-07
13:75679342 G A 0.336816 -2.1901e-05
13:75683314 A G 0.037444 -5.3677e-06
13:75695130 G T 1.543699 3.8314e-05
13:75702533 C G 0.222076 1.3946e-05
13:75703486 A G 0.111656 -1.3575e-05
13:75715620 A G 0.090886 -2.6117e-05
13:75723634 A C 1.137740 3.4539e-06
13:75723694 C T 0.035565 8.4782e-06
13:75732173 C T 0.187106 5.0783e-06
13:75743634 T C 1.292761 -1.1213e-05
13:75749899 T C 0.107963 1.3269e-05
13:75759625 C A 0.032640 -2.6555e-06
13:75761145 G A 0.027009 -1.4396e-05
13:75773578 G A 1.197583 2.6330e-05
13:75774758 C T 0.050411 2.5329e-06
13:75776268 T G 1.965299 3.9107e-06
13:75793457 G A 0.024785 -3.0106e-05
13:75794112 T G 0.286447 1.3722e-06
13:75797856 G A 0.640038 -2.6972e-05
13:75798792 G A 0.134663 -1.3257e-05
13:75800042 T C 0.029764 7.2464e-06
13:75800791 C T 0.099332 6.4391e-07
13:75801164 T C 0.097625 -2.3361e-05
13:75804264 A T 1.931653 1.5649e-05
13:75804468 G T 0.030332 -1.7217e-05
13:75809007 T C 0.282997 -2.5976e-06
13:75810950 C T 1.030563 -1.1092e-05
13:75810986 G T 1.845573 1.0441e-05
13:75811627 C G 0.044919 -9.7182e-06
13:75823181 A G 0.197122 -3.1322e-06
13:75825648 T C 0.957837 -2.0508e-06
13:75830011 T C 0.027518 -2.5275e-05
13:75830953 C T 0.605928 -1.0242e-05
13:75835639 C T 0.292553 5.9621e-06
13:75838426 G A 0.150077 1.8874e-05
13:75838466 A G 0.974991 1.4757e-05
13:75847467 T G 0.769293 2.1209e-05
13:75848748 C T 0.101328 6.6584e-06
13:75853167 T C 0.102909 3.7271e-06
13:75861001 G A 0.115912 -3.0906e-05
13:75863116 C T 0.032481 -7.1555e-07
13:75869652 A C 1.159127 -9.9925e-06
13:75871330 T G 0.533059 4.1714e-05
13:75878173 C T 0.090065 4.3989e-06
13:75878206 T G 0.931555 -1.5631e-04
13:75878927 G A 1.276950 -2.2597e-05
13:75879045 A C 0.886419 -2.9953e-06
13:75879491 G A 0.060492 -1.3798e-05
13:75879557 T C 0.054893 3.7804e-06
13:75881492 G A 0.040251 6.8079e-06
13:75884216 T C 1.765388 -5.3135e-05
13:75884290 A G 0.820830 -1.9985e-06
13:75884551 T C 0.039872 -3.3967e-05
13:75885355 C A 0.930224 -2.6012e-05
13:75888764 T C 0.031527 -2.3984e-05
13:75896952 C T 0.042735 -1.4826e-05
13:75901328 C T 0.047853 -3.2036e-05
13:75901836 A G 0.063553 -3.6756e-05
13:75902863 A T 0.849085 5.4410e-06
13:75911764 G A 0.050469 1.6527e-05
13:75911875 T C 0.109556 -1.3838e-05
13:75912659 A G 0.054290 -4.9577e-06
13:75912945 T C 0.048989 -2.0771e-05
13:75914392 C A 0.915927 -1.1555e-06
13:75915215 C T 1.026486 -4.4290e-06
13:75915261 C A 0.050362 1.6740e-05
13:75926928 C T 0.066796 -2.2005e-05
13:75927593 G A 0.026703 -1.3814e-05
13:75928032 G C 1.795997 -6.1405e-05
13:75929137 C G 0.420799 -2.4277e-05
13:75930654 T C 0.054286 1.3423e-05
13:75934380 A G 0.428615 -8.3681e-06
13:75935284 C T 0.095203 -8.0865e-06
13:75938687 T C 0.075923 -2.8477e-06
13:75942270 C A 0.030576 -1.5901e-05
13:75948155 T C 0.441526 3.1724e-06
13:75949181 T C 0.064027 -1.2987e-05
13:75949419 A G 0.472995 -6.0644e-06
13:75950968 C A 0.161210 1.1964e-05
13:75967082 T C 0.714867 -2.0639e-05
13:75981746 G A 1.586229 1.1909e-05
13:75982581 T C 1.723495 -6.5950e-06
13:75983829 C T 0.059593 -3.1944e-05
13:75986940 T C 0.211508 1.1966e-06
13:75989715 C A 0.331097 -5.3497e-06
13:76001797 T C 0.133105 -3.7373e-05
13:76004144 G T 0.088053 2.3399e-05
13:76012306 T C 1.464789 3.2827e-05
13:76014406 C G 0.048278 2.6220e-06
13:76021347 A C 0.538077 -6.1242e-06
13:76031748 C T 0.047311 -5.0746e-06
13:76031902 A G 0.095775 -2.4976e-05
13:76032533 A G 0.041939 8.2519e-06
13:76036557 A G 0.234485 -5.4243e-06
13:76039376 C T 0.124633 -1.5967e-05
13:76044381 A C 0.263058 -5.1658e-06
13:76050693 C T 0.070694 -1.3287e-05
13:76052013 A G 0.299155 -1.5752e-05
13:76052433 A G 0.177027 -3.0255e-05
13:76052790 A G 0.127496 -6.4829e-07
13:76070666 G C 0.329542 -3.5666e-05
13:76072773 C A 0.105145 6.3949e-06
13:76079809 A G 0.038310 1.4593e-05
13:76086163 C T 0.573414 -1.8918e-05
13:76088304 C G 0.047314 -1.3669e-05
13:76091003 C T 1.658228 -3.4540e-05
13:76093948 T G 0.320941 -4.2717e-05
13:76106424 A G 0.075108 -4.1778e-05
13:76111657 A G 0.032845 7.8736e-07
13:76114738 A C 1.162239 5.4687e-06
13:76115766 C G 0.103915 -6.6982e-06
13:76119193 T C 0.073167 3.8097e-05
13:76122801 T C 0.057987 -1.8694e-05
13:76126361 C T 0.330879 -4.6480e-05
13:76139448 G A 0.104139 4.0915e-06
13:76145896 C T 0.035831 1.8329e-05
13:76149376 T C 0.172658 -2.3524e-05
13:76154098 C G 0.076663 1.8341e-05
13:76170513 G A 1.071467 -1.7868e-06
13:76170694 T G 0.196152 9.9250e-07
13:76178502 C T 0.079455 1.0245e-05
13:76198599 T C 1.070947 -4.2516e-07
13:76199069 A G 0.066536 2.5486e-05
13:76199420 C T 0.202523 -1.9589e-05
13:76200167 C G 0.043806 -5.7917e-05
13:76207296 A G 0.087579 8.7704e-06
13:76207565 A G 0.314125 -2.0316e-05
13:76211996 G A 0.658685 -4.4712e-06
13:76214062 A G 0.409292 7.0733e-06
13:76217622 C T 1.068140 4.0503e-06
13:76223771 A G 0.025499 6.8193e-06
13:76234225 T G 0.410438 7.5325e-06
13:76241111 A T 0.176761 -9.3785e-06
13:76243367 G A 0.077630 2.1163e-05
13:76243575 T C 1.269738 9.4541e-06
13:76244056 G A 0.399087 5.6722e-06
13:76250154 C T 0.147925 -4.1688e-05
13:76253247 G A 1.000815 1.3948e-05
13:76255973 G A 0.094518 2.7130e-05
13:76294883 G T 0.045445 -3.0264e-05
13:76301324 T C 0.034253 -2.5933e-06
13:76312773 A G 0.846797 -2.0819e-05
13:76313524 A G 0.203036 -1.0741e-05
13:76319903 C T 0.090422 -2.1917e-05
13:76322065 T G 0.722829 -1.1704e-05
13:76326701 A G 1.014814 -1.4936e-05
13:76330554 G A 0.025837 2.0928e-06
13:76341339 A G 0.081065 -7.0601e-06
13:76343498 A G 0.376535 4.5868e-05
13:76347858 C A 0.037626 8.0569e-06
13:76356943 T C 0.190501 1.2508e-05
13:76361257 A G 0.022795 5.3339e-05
13:76361401 G A 0.700874 3.2094e-06
13:76370249 A C 0.085761 -3.1429e-06
13:76372838 G T 0.092513 7.2701e-06
13:76381713 T A 0.020923 2.4021e-05
13:76382100 T C 0.210021 -3.8172e-05
13:76387016 C A 0.090338 -1.2109e-05
13:76387270 G T 0.028015 -1.2261e-05
13:76387506 T C 0.309262 -2.6215e-05
13:76392407 A G 0.122981 -1.1801e-05
13:76392911 A G 0.081152 9.7568e-06
13:76395464 T C 0.133942 3.6204e-05
13:76395620 T C 0.084865 -1.3216e-05
13:76397567 C A 0.051180 7.1957e-06
13:76397710 A G 0.028378 -4.0597e-05
13:76397731 A G 0.313316 -3.8219e-05
13:76398089 C A 0.317516 -3.2667e-05
13:76401837 C T 0.038966 8.8186e-06
13:76409823 T C 0.140599 -1.3519e-05
13:76423248 C T 1.457450 -9.7031e-06
13:76427253 G T 0.027609 -1.1015e-05
13:76427403 A G 0.170610 -2.6169e-05
13:76427410 G C 0.171292 -2.7832e-05
13:76431020 T G 0.130161 -6.4445e-06
13:76439853 C T 0.172908 -2.9486e-05
13:76445316 T C 1.061814 2.4851e-06
13:76446893 C T 0.053102 -3.7010e-05
13:76451718 T C 0.118518 -1.1991e-05
13:76471794 A G 0.026798 -1.9860e-05
13:76473774 T G 0.145053 -3.7528e-05
13:76475182 G A 1.505606 -2.5480e-07
13:76476099 T C 0.055127 1.9121e-05
13:76478134 G A 0.327312 -1.0682e-05
13:76481162 T C 0.448018 -2.4111e-05
13:76483002 A G 0.790927 2.8559e-05
13:76488277 G A 0.118885 -2.2569e-06
13:76496224 G A 0.404628 -2.6941e-05
13:76500773 T C 0.099293 -2.1925e-05
13:76507437 C A 0.296581 -4.3464e-06
13:76509534 G A 1.228519 -7.3671e-06
13:76510299 G A 0.268956 -4.4629e-06
13:76521297 T C 0.053309 1.6285e-05
13:76536311 T C 0.547762 -3.6188e-05
13:76539447 T C 0.132930 1.8384e-05
13:76540028 C A 0.203539 1.4599e-05
13:76546805 T C 1.244080 -9.1185e-06
13:76548072 T C 0.355398 1.3341e-05
13:76555488 C G 0.068581 -1.2271e-06
13:76556187 G A 0.148980 4.4064e-06
13:76561483 A G 0.612273 2.9759e-06
13:76566618 T C 0.151087 -2.9884e-05
13:76570217 T C 0.050278 1.5419e-05
13:76580982 C T 1.963329 3.3427e-05
13:76595872 G T 0.496196 -9.8033e-05
13:76597873 T C 0.035211 -3.6968e-05
13:76610840 C T 0.212274 2.2292e-06
13:76613014 A G 0.430101 9.5045e-06
13:76613583 G A 0.053952 -5.7223e-05
13:76623244 G T 0.049817 2.5038e-06
13:76624384 C T 0.084706 2.3507e-05
13:76649286 C T 0.925317 -5.7220e-05
13:76681021 A G 0.061804 -1.4727e-05
13:76691619 T C 1.882826 -1.6939e-05
13:76710277 T C 0.107486 2.3381e-05
13:76716853 G A 0.042861 -1.5517e-05
13:76719658 A G 1.118823 -8.9031e-05
13:76722504 G A 1.706905 1.0574e-04
13:76723425 A G 1.802345 1.5890e-06
13:76726560 T C 0.111786 -1.6551e-05
13:76734785 T G 0.057542 2.9502e-06
13:76736931 G C 0.021013 9.1097e-06
13:76739424 G A 0.953685 -9.0873e-05
13:76740816 C T 1.900240 -1.6985e-05
13:76742677 C T 0.372108 4.5227e-06
13:76751605 A G 0.421798 2.1952e-04
13:76752769 A C 0.024266 7.7267e-06
13:76753228 G A 0.177969 3.1632e-06
13:76760424 G C 0.086469 1.0941e-05
13:76763937 C T 1.885588 -2.8275e-05
13:76775001 G A 0.035574 1.0627e-05
13:76782203 G T 0.910003 -4.7782e-05
13:76782810 G A 0.106077 -1.2036e-06
13:76782950 A C 0.072875 6.3253e-06
13:76784459 T C 0.091779 1.2800e-05
13:76789780 A G 1.258773 3.3518e-05
13:76789989 C T 0.330808 2.3376e-05
13:76792248 A G 0.261480 -9.7545e-06
13:76795422 G T 0.395913 1.0513e-05
13:76798727 C A 0.255937 9.0662e-07
13:76802629 G T 0.544650 -3.2041e-06
13:76812624 C T 0.038651 -2.1085e-06
13:76821780 T G 0.062466 -5.1329e-05
13:76823675 A C 0.203903 1.3166e-05
13:76827202 G A 0.197333 -1.4397e-05
13:76827542 T C 0.358699 3.0688e-06
13:76828392 T C 0.032890 -4.8257e-05
13:76833621 T G 0.123111 1.1468e-05
13:76837327 A G 0.452179 -1.6590e-05
13:76841304 G T 0.517862 -2.4666e-06
13:76856223 C T 1.105966 -1.5963e-05
13:76862289 G A 0.209151 2.9631e-05
13:76863487 A C 0.378369 -3.7674e-05
13:76867667 A G 0.110777 2.8007e-05
13:76868684 T G 0.492512 8.9163e-06
13:76874673 A G 0.096745 -5.3357e-05
13:76877360 A G 1.050372 -2.3534e-05
13:76877463 T G 0.046701 1.7667e-05
13:76878983 A G 0.092214 2.1420e-05
13:76879160 T C 0.185142 -1.6583e-05
13:76880477 T G 0.262191 -1.1228e-06
13:76889966 G C 1.286412 -2.7421e-05
13:76895136 C T 0.070201 1.2982e-05
13:76898674 C T 0.236023 -2.6804e-05
13:76899201 C T 1.344626 1.2011e-06
13:76903622 G A 0.239279 -5.1154e-05
13:76909553 G A 0.449706 3.1387e-06
13:76910089 A G 0.092438 2.5752e-05
13:76912429 G T 0.273727 -9.1247e-06
13:76914841 C T 0.052806 9.2933e-06
13:76915409 A G 0.049155 6.5361e-06
13:76924869 G C 0.189193 -2.0982e-05
13:76925243 G A 1.269293 -2.0250e-05
13:76927342 G A 0.032059 -1.6826e-05
13:76928630 A G 0.550466 1.6514e-05
13:76933130 G A 0.160467 1.5098e-05
13:76942187 G A 0.032965 -1.3250e-05
13:76942538 G A 0.289722 -3.8797e-05
13:76950969 A G 0.371514 -3.6105e-06
13:76952131 A G 0.774697 7.5641e-06
13:76959024 T G 0.160948 4.1188e-06
13:76960959 A C 0.127843 1.2914e-06
13:76961804 G A 0.316858 3.4974e-06
13:76965759 A G 0.096667 6.4438e-05
13:76989476 T C 0.291605 -7.7519e-06
13:76989493 G A 0.405952 -1.6119e-05
13:76993528 C T 0.120083 -7.5191e-06
13:76995424 C A 0.050177 1.9490e-05
13:76998324 T C 0.404800 -1.5452e-05
13:77003583 A G 0.035191 -1.1851e-06
13:77009578 T C 0.054731 1.2768e-05
13:77019443 G C 0.083775 1.0927e-06
13:77024928 T C 0.095372 -4.1612e-05
13:77029851 T C 0.733174 -1.6515e-05
13:77037308 C T 0.038804 1.2112e-05
13:77038572 C T 0.301313 5.6075e-06
13:77039105 T C 0.036288 -1.3836e-05
13:77040583 G T 0.040008 -1.0291e-05
13:77047753 G T 0.126928 1.2915e-05
13:77050413 A G 0.964108 -2.0970e-05
13:77051161 T C 0.053196 6.2542e-06
13:77060385 T C 0.048149 2.2535e-05
13:77065431 A G 1.567471 -2.2962e-07
13:77068051 A G 0.095947 -8.0685e-05
13:77071806 T C 0.043874 -5.4170e-06
13:77077884 G A 0.545893 -2.9613e-05
13:77098093 G T 0.211754 -1.5912e-05
13:77101738 G A 0.034195 -1.5284e-05
13:77110711 A G 0.026635 9.6819e-07
13:77116983 A G 0.080217 1.2150e-05
13:77118347 A G 0.815300 7.2526e-06
13:77118770 G A 0.523409 -1.2045e-05
13:77122858 A G 0.075706 3.1452e-05
13:77123533 G A 0.501328 -2.2364e-05
13:77134940 C T 0.277031 -1.6852e-05
13:77142435 C G 0.237676 -1.9202e-04
13:77152719 A G 0.710537 2.6067e-05
13:77176621 G A 0.090296 -4.8527e-06
13:77182103 T G 0.040923 -4.7057e-06
13:77200596 A C 0.205792 3.4469e-05
13:77207220 G A 0.094184 -1.7351e-05
13:77208533 G T 0.022455 -2.3046e-05
13:77208886 G T 0.941322 -4.0237e-05
13:77210583 A G 0.040394 2.6425e-05
13:77217172 A G 0.021572 -7.0585e-08
13:77217752 G A 1.653258 -3.1050e-05
13:77220594 C T 0.110780 4.8521e-05
13:77225602 G A 0.613987 1.6554e-05
13:77251239 A C 0.044357 2.0213e-06
13:77252557 T C 0.484926 -1.4801e-05
13:77260403 C T 1.451053 -1.5170e-05
13:77260416 A G 0.022159 3.2368e-05
13:77262993 A G 0.488247 9.7024e-06
13:77266350 C T 0.049957 -2.3978e-06
13:77269338 A G 0.980165 -2.2980e-05
13:77271032 A C 0.051096 4.2709e-05
13:77272457 T C 0.041105 6.4943e-07
13:77274819 C T 1.546234 -1.8084e-05
13:77279255 C T 0.033786 -1.1521e-05
13:77279338 C G 0.024970 -1.8352e-06
13:77286585 T C 0.098056 2.8226e-05
13:77288433 C T 0.033228 -6.9075e-06
13:77292602 T C 0.032685 4.0903e-07
13:77296010 A G 0.260682 2.8999e-05
13:77303418 C T 0.052173 1.9813e-05
13:77307953 G T 1.497932 -9.2693e-06
13:77309824 A G 0.055809 -6.5585e-05
13:77312179 C T 0.097583 1.2426e-05
13:77312801 G A 0.051982 -3.1863e-05
13:77315372 G A 0.154560 -1.8029e-05
13:77317945 A G 0.697064 2.7023e-05
13:77320276 G A 1.113049 2.1841e-05
13:77337948 C A 0.124705 1.6800e-05
13:77339132 G A 0.028622 5.4682e-06
13:77349700 C T 0.051310 1.9123e-05
13:77352602 T G 0.039544 1.2288e-05
13:77354479 C T 1.575517 -1.2329e-05
13:77362355 G A 0.633313 -4.9426e-05
13:77363769 C T 0.641206 2.1973e-05
13:77370493 A G 0.820405 -2.0531e-05
13:77375434 G A 1.683616 9.0005e-06
13:77380059 G A 0.026759 1.9555e-05
13:77383796 G A 0.419958 -7.4025e-06
13:77385466 T C 0.980116 6.6113e-05
13:77387322 C T 1.954425 6.2237e-06
13:77388676 T G 0.071463 -5.9668e-06
13:77390409 A G 0.834664 5.9226e-06
13:77393797 C A 0.483667 -3.7789e-05
13:77397774 G A 0.243781 8.1487e-06
13:77400673 C T 0.031640 -3.2855e-06
13:77404659 A G 0.066721 -3.4978e-05
13:77405899 C A 0.767505 8.0271e-05
13:77407434 G A 0.244726 -4.9758e-06
13:77414515 C A 0.288872 -2.7032e-05
13:77414678 T C 0.074635 -1.3633e-05
13:77416504 C T 0.830370 -2.0762e-05
13:77418159 G A 0.490499 -4.4960e-06
13:77418401 C G 0.023065 3.5939e-06
13:77420328 A C 1.749455 -1.2678e-05
13:77422078 G C 1.664719 5.7146e-07
13:77427427 T G 0.026775 -2.1185e-05
13:77432473 A G 1.397279 -2.3435e-05
13:77434156 T C 0.205324 9.5103e-07
13:77434899 C T 0.111153 -8.8259e-06
13:77436663 G A 0.090153 -6.7096e-06
13:77439765 A G 1.065848 5.4126e-06
13:77440077 C G 0.160480 1.5572e-05
13:77443653 A G 0.221463 -2.6843e-05
13:77448459 T C 1.623757 -1.5601e-05
13:77452852 T C 0.088345 -1.0494e-05
13:77456798 T G 0.055783 -6.3686e-06
13:77458228 T C 1.265700 -6.9687e-07
13:77463761 T C 0.077085 2.5441e-05
13:77466235 T C 0.632160 1.2898e-06
13:77468236 T G 0.523461 2.0047e-05
13:77474435 C G 0.134562 5.1429e-05
13:77477340 C A 1.036665 -7.8237e-06
13:77478951 C T 0.031780 -3.0521e-07
13:77481923 A G 0.162259 -2.2164e-05
13:77484512 A G 0.056808 -1.1700e-05
13:77489694 T C 0.044237 4.3332e-05
13:77496390 A G 0.460524 -3.1258e-05
13:77499678 C A 0.021211 -2.8817e-05
13:77500314 C A 0.144903 -4.0560e-05
13:77506517 A G 0.101585 1.4648e-06
13:77506592 A C 0.225760 -2.9694e-05
13:77507059 A G 0.113659 -2.1708e-05
13:77508812 T C 0.260377 -1.8103e-05
13:77508934 C T 0.034925 4.0937e-06
13:77510623 C T 0.164521 -2.1184e-05
13:77513194 C A 0.781530 -1.4169e-05
13:77522925 C T 1.660418 2.9763e-06
13:77526447 G A 0.032857 -2.5342e-05
13:77531179 G A 0.020997 -2.6941e-05
13:77531652 A G 0.067490 -3.5477e-06
13:77540355 C T 1.153995 1.7683e-05
13:77545955 A C 0.069545 -5.7217e-05
13:77557351 A G 0.050697 6.5090e-05
13:77557549 T C 0.121978 -1.0635e-07
13:77562630 G C 1.324109 3.4474e-05
13:77566158 G A 0.068237 -1.0821e-05
13:77573717 C T 0.045263 1.8792e-05
13:77574606 A C 0.032075 4.7861e-06
13:77575396 A G 0.138045 -6.6593e-05
13:77583336 G T 0.067841 -9.3125e-06
13:77583407 G A 0.170519 9.9643e-06
13:77601930 A G 0.030835 4.8000e-06
13:77604316 G A 0.093493 -2.8962e-05
13:77605164 G A 0.077160 -5.7392e-05
13:77621269 T C 0.124844 -4.1438e-05
13:77625946 T C 0.022033 1.2500e-05
13:77632569 A C 0.036441 -5.7635e-06
13:77637900 C A 0.069357 -4.8227e-05
13:77639591 C T 1.240211 9.3261e-06
13:77653151 T C 0.101085 -8.1808e-06
13:77666176 A C 0.346716 -6.1971e-08
13:77674459 T C 0.057240 1.6312e-05
13:77677419 A G 0.051459 1.6378e-06
13:77699596 C T 0.081224 -3.1452e-05
13:77715202 G T 0.263869 1.5342e-05
13:77769354 T C 0.073359 -3.3201e-05
13:77771740 C T 0.148425 1.6624e-05
13:77771842 G A 0.092873 -5.3969e-05
13:77772129 G C 0.103035 4.8836e-05
13:77780665 C T 0.401772 -1.5410e-05
13:77794549 A C 0.080217 2.8897e-06
13:77812526 C T 0.130333 -1.6588e-05
13:77822550 G A 0.027138 1.4170e-05
13:77849275 T C 0.077345 -8.0781e-06
13:77864847 A G 0.039606 -1.3347e-05
13:77868472 C T 0.027560 -2.6544e-05
13:77871440 C T 0.086673 -2.2758e-05
13:77872383 T C 0.025210 1.0563e-05
13:77874531 G T 0.036798 1.8950e-05
13:77880561 A G 0.153420 -2.2269e-05
13:77903392 G A 0.039210 8.0719e-08
13:77913132 A G 0.038616 -2.5348e-05
13:77914588 G A 0.459044 -1.9724e-05
13:77915091 G C 0.084317 1.8721e-05
13:77920612 G A 0.070791 -4.7577e-05
13:77924128 C T 0.082684 1.1225e-05
13:77925820 G C 1.336284 -1.8319e-05
13:77926222 G A 0.276768 -5.0817e-06
13:77946658 G A 0.282958 5.5376e-06
13:77947139 G T 1.700910 6.9419e-06
13:77949478 C T 1.584382 6.5598e-06
13:77961102 G A 1.944818 -2.8521e-05
13:77962213 G A 0.059707 -5.3314e-05
13:77968417 T C 0.141628 4.3941e-07
13:77972868 C T 0.027258 -9.2228e-06
13:77984811 C T 0.023623 -8.4326e-06
13:77984915 C T 0.193068 4.2644e-05
13:77991089 C G 0.286259 -2.5989e-06
13:77992357 C T 0.202958 1.3390e-05
13:77996437 G T 0.375983 -1.0312e-05
13:78000175 C A 0.042835 2.2620e-05
13:78000496 G A 0.443256 -9.5515e-06
13:78000957 G T 1.947122 3.8148e-05
13:78006371 G A 1.187106 4.7711e-05
13:78006780 C T 1.353837 3.0956e-05
13:78007348 C T 0.109238 -1.0317e-05
13:78019491 C T 0.440835 -8.5303e-06
13:78025354 C T 0.071178 -2.4113e-05
13:78026930 C T 0.153622 -6.3838e-06
13:78032021 G A 0.057344 -6.3949e-06
13:78032193 G A 0.344411 -4.5482e-07
13:78033838 T C 0.045893 -3.5778e-05
13:78036941 T G 0.024104 -1.2347e-05
13:78045584 A G 0.079961 -2.7547e-05
13:78045772 G T 0.056740 -9.9164e-06
13:78046328 A G 0.167390 5.6140e-06
13:78048087 C T 0.140596 2.8224e-05
13:78052022 C A 0.054624 2.1682e-05
13:78060043 A G 0.152762 2.4929e-05
13:78069069 T C 1.735673 1.4154e-04
13:78072959 T C 0.057036 -1.1062e-05
13:78085279 G A 0.940760 1.1561e-06
13:78097952 G A 0.118499 4.3722e-06
13:78108141 A G 0.033497 1.0208e-05
13:78120949 T C 0.057490 -4.7847e-05
13:78121696 G A 0.636480 -5.2355e-05
13:78123798 T C 0.367200 -1.3516e-05
13:78124667 G C 0.086365 1.0047e-05
13:78129323 G A 0.057363 3.8418e-05
13:78130209 C T 1.858109 -1.8032e-06
13:78142740 T C 0.123244 -2.0568e-05
13:78142886 T C 0.040807 -7.4985e-06
13:78169357 C A 0.299259 -5.0552e-05
13:78178550 A G 0.136377 4.7091e-05
13:78179710 A G 0.214822 4.6256e-05
13:78182456 T C 0.021435 -1.1728e-05
13:78216915 T C 0.328315 1.4200e-06
13:78220800 G A 0.311492 2.7566e-05
13:78233232 C T 1.457648 -9.9747e-06
13:78250278 T C 0.097849 1.3937e-05
13:78254288 C G 1.348650 -2.1036e-05
13:78276764 A G 0.040563 -4.4381e-07
13:78277624 T C 0.038304 -3.0096e-05
13:78281888 G A 0.211433 -5.1466e-06
13:78282193 G A 0.235072 1.2293e-05
13:78283633 A G 0.035565 3.6946e-05
13:78288420 T C 0.055591 1.1765e-05
13:78299398 G C 0.377402 -1.7686e-06
13:78301344 T C 0.042270 -1.5594e-06
13:78313647 A C 0.047360 -1.3852e-06
13:78315707 T C 0.173038 -2.5352e-05
13:78316812 G A 0.041826 -3.3100e-05
13:78318274 A G 0.058649 1.8738e-05
13:78319603 G A 0.153067 -9.6089e-06
13:78348606 A C 0.050632 1.2491e-05
13:78354694 T C 0.204029 9.3501e-06
13:78356302 A G 0.237543 9.0503e-06
13:78363448 T C 0.026846 -7.5732e-06
13:78372028 T C 0.052725 -5.8078e-06
13:78376582 G A 0.110378 2.0067e-05
13:78381568 T C 0.041842 1.7454e-05
13:78391757 T C 1.215036 -2.4718e-05
13:78397785 A G 0.060720 4.6312e-06
13:78402140 G A 0.081233 -1.5957e-05
13:78408398 T A 0.021338 1.7851e-05
13:78413289 G A 0.100491 -2.4848e-05
13:78428918 T G 0.211235 -2.2900e-06
13:78429260 G A 0.293640 5.0182e-06
13:78430531 C T 0.074910 -1.0720e-05
13:78448090 T C 0.184509 7.0321e-06
13:78459622 C A 0.057513 2.0962e-06
13:78461479 T C 0.100877 3.2615e-05
13:78461782 A G 0.124276 2.9210e-05
13:78467045 T C 1.763483 -1.2379e-05
13:78486401 T C 0.139658 -4.0449e-06
13:78494543 T C 1.246212 -2.0040e-05
13:78495934 A G 0.179887 1.0485e-05
13:78504047 C T 1.768112 -1.9992e-05
13:78513546 A C 0.132472 -3.5397e-05
13:78523484 A G 1.426304 -1.1772e-05
13:78543075 A C 0.185217 -2.2732e-05
13:78560517 T C 0.035490 -1.6609e-05
13:78563036 A G 0.293540 -3.1837e-06
13:78570597 A G 0.046954 6.3475e-06
13:78571510 A G 0.070490 -4.2720e-05
13:78587750 G T 0.047428 1.4341e-05
13:78609804 G A 1.753275 -6.5564e-06
13:78642414 T C 0.116885 2.3106e-05
13:78645809 A G 1.159377 2.4231e-06
13:78658633 T C 0.803907 -9.9350e-06
13:78659717 A G 0.035905 -7.5052e-06
13:78666318 G A 0.981116 -2.2895e-05
13:78668923 T G 0.214458 2.5835e-05
13:78670938 T C 0.993677 3.2839e-06
13:78674668 A G 0.022552 1.6859e-05
13:78680489 A G 0.871923 -1.2227e-05
13:78692495 T G 0.301628 1.1401e-05
13:78696100 T C 1.373520 1.5395e-05
13:78696789 A C 0.047499 5.5672e-06
13:78700751 G A 1.341386 1.2673e-05
13:78705930 T C 0.276814 -3.7008e-06
13:78711952 G A 0.973478 -2.3103e-05
13:78714965 G T 0.206964 2.8331e-06
13:78716584 C T 0.044718 1.6131e-05
13:78720697 C T 0.329604 -3.1396e-06
13:78722641 G A 1.871657 -1.3172e-06
13:78723206 T C 0.117158 2.2486e-06
13:78730199 A G 0.021309 2.4380e-07
13:78731727 T G 0.153404 2.2435e-05
13:78737386 G A 0.035795 -1.3050e-05
13:78749281 A C 0.024146 5.2657e-07
13:78751541 T C 0.228970 4.9341e-06
13:78751944 C A 0.225423 3.0169e-05
13:78755186 G A 0.118499 1.3114e-05
13:78758096 A G 0.139110 2.5794e-05
13:78759524 T C 0.710190 -3.2510e-05
13:78761022 G T 0.145936 -2.2138e-06
13:78774106 A G 0.023918 3.7480e-06
13:78777934 T G 0.053196 4.6858e-06
13:78784213 C A 1.470028 -1.5527e-05
13:78787548 C A 0.584807 7.2877e-06
13:78792604 A G 0.082405 1.7519e-05
13:78793250 T C 0.042621 -4.2383e-05
13:78797009 T G 1.353357 -4.9677e-07
13:78801065 A G 0.034146 9.9855e-06
13:78808914 A C 0.606801 -1.1910e-05
13:78808929 T C 0.397383 -3.3866e-06
13:78812796 C T 0.164099 -3.8149e-05
13:78813654 G T 0.030134 -9.2447e-06
13:78813972 A G 0.114162 2.3048e-06
13:78816037 T C 0.071126 4.7102e-06
13:78816300 C T 0.500217 -4.1784e-05
13:78817590 G A 1.203763 -5.9518e-05
13:78819118 A G 0.028472 1.2025e-05
13:78820613 C T 1.643641 4.8088e-05
13:78820747 C T 1.840481 8.2535e-06
13:78826075 G T 0.099072 1.3951e-05
13:78828878 C T 0.024532 -3.8622e-06
13:78833871 T C 1.178566 8.4294e-06
13:78836979 T C 0.077027 -3.7740e-06
13:78841631 T C 1.384452 7.4267e-06
13:78846757 T G 0.091662 -2.6358e-05
13:78854301 A C 0.266502 -1.5890e-05
13:78864736 G A 1.093623 1.1633e-05
13:78866807 T C 0.333781 8.3547e-05
13:78877054 C T 0.067617 -4.9578e-05
13:78879684 A G 0.051268 -9.6147e-07
13:78882946 A G 0.151986 -2.2628e-05
13:78904579 G A 0.032270 -4.3331e-06
13:78909466 G A 0.357869 -2.3824e-06
13:78916997 C T 1.184554 2.4253e-05
13:78923882 G A 0.059960 -4.1333e-05
13:78932525 T G 0.084560 -6.7240e-06
13:78932951 A G 0.090610 3.7663e-06
13:78933065 A G 0.061343 -5.2270e-05
13:78958461 C A 0.718898 -6.5326e-06
13:78968033 A G 0.059434 6.4057e-05
13:78969893 T C 0.061700 2.9125e-05
13:78971895 C T 0.485819 3.9267e-05
13:78972590 C T 0.877285 -2.8494e-06
13:78974111 C A 0.059343 -7.7181e-06
13:78975155 T C 0.508868 -8.2471e-06
13:78976208 A G 0.264476 3.3356e-06
13:78988138 A G 0.129385 -1.4702e-05
13:78992364 C T 0.034652 -3.0604e-05
13:78995580 C T 0.030186 7.3830e-06
13:78999019 T C 0.569873 3.8149e-06
13:79006505 A G 0.479074 -5.3913e-06
13:79011833 C T 0.119365 1.3528e-05
13:79014284 G A 0.574716 -8.4729e-06
13:79015537 A T 0.093233 -1.8987e-05
13:79017181 A G 0.517813 1.1297e-06
13:79017484 T C 1.560145 2.4947e-05
13:79021316 T C 0.518738 -9.3944e-06
13:79024118 G A 0.477234 3.6575e-05
13:79028761 T C 1.052131 -3.3112e-05
13:79032234 C T 0.089523 -1.1676e-05
13:79032922 C T 0.167929 9.4089e-06
13:79045749 G A 0.113461 9.4859e-06
13:79050866 G A 0.099277 -1.5170e-05
13:79051243 T C 0.028209 5.7089e-06
13:79051616 T G 0.091922 4.0537e-05
13:79052038 G A 0.245271 4.4216e-06
13:79070954 T G 0.120209 -1.4088e-05
13:79074126 T C 0.103029 1.8671e-07
13:79074407 A G 0.083814 -3.7740e-06
13:79077171 A C 0.039505 -1.6021e-06
13:79083561 G A 0.072177 5.8881e-05
13:79093769 A G 0.029164 2.9080e-05
13:79097239 A G 0.328971 2.2037e-05
13:79100150 C T 0.260990 -1.9948e-05
13:79108402 A C 0.144102 3.2019e-06
13:79119776 A G 0.091075 2.1865e-07
13:79126735 C T 0.327812 3.2762e-05
13:79131753 G A 0.029540 -6.4462e-07
13:79132519 T C 0.595976 1.2661e-05
13:79135806 T C 0.058357 5.9296e-07
13:79136573 G A 1.022864 5.7031e-05
13:79138976 T C 0.040482 9.2153e-06
13:79152553 T G 0.035636 -1.2125e-06
13:79171616 A G 0.059970 -4.5355e-07
13:79174289 C T 0.061992 4.9971e-05
13:79179500 T C 0.581743 9.4278e-06
13:79179581 G T 0.053186 1.0961e-05
13:79179817 C A 0.501509 3.2923e-06
13:79181974 A G 0.059632 1.6997e-05
13:79184859 G A 0.720096 2.4357e-05
13:79188673 T C 0.056412 -2.7536e-06
13:79201319 G A 0.321863 4.4843e-05
13:79202487 T C 0.119476 -2.5466e-05
13:79202994 A C 0.146789 8.1473e-06
13:79205412 G A 0.165566 3.2093e-05
13:79209689 A T 0.064008 -1.2969e-05
13:79212719 C T 0.028508 1.1913e-05
13:79225323 T C 0.026642 -7.5912e-06
13:79233546 T C 0.092993 -3.4971e-05
13:79238213 T C 1.978646 1.4939e-05
13:79238925 A G 1.145040 -1.4770e-05
13:79242974 C T 0.083966 -4.9084e-07
13:79249646 A G 0.091688 -5.0622e-05
13:79251406 A G 0.375873 1.3882e-05
13:79256404 C G 0.151677 -1.4973e-05
13:79273125 G A 1.719113 1.5446e-05
13:79306645 G A 0.228493 5.9915e-05
13:79308251 A G 0.846135 -3.0351e-06
13:79309578 A G 0.086462 -6.9711e-05
13:79318537 T C 0.027255 1.2346e-05
13:79327666 T C 0.041998 1.0445e-05
13:79332667 A G 0.117405 1.1566e-05
13:79335066 C G 0.135377 1.0279e-05
13:79348057 C T 0.179011 -3.2171e-05
13:79355181 A G 0.031267 -1.0174e-06
13:79355451 G A 0.241687 7.4998e-06
13:79357405 G A 0.045704 1.5145e-06
13:79359424 T C 0.206399 -2.2485e-05
13:79359849 A G 0.539641 -4.8190e-07
13:79368944 A G 0.066715 -1.8540e-06
13:79370722 T C 0.144339 7.2084e-05
13:79373872 A C 0.511779 -3.4593e-05
13:79379928 A G 0.031163 -1.1161e-05
13:79382101 C T 0.815822 -6.6402e-05
13:79386550 C T 0.072174 -9.1163e-07
13:79391630 T C 0.274649 -1.2451e-05
13:79394921 C T 0.024279 3.8776e-06
13:79401439 T C 0.293455 2.4762e-05
13:79412103 A G 0.021854 1.2167e-05
13:79417762 G T 0.744820 -4.9524e-05
13:79420253 T G 0.951715 2.7368e-05
13:79420850 T C 0.067143 -3.5683e-06
13:79425354 G A 0.077257 2.8755e-06
13:79436885 C G 0.700397 6.6946e-06
13:79436957 G A 0.699540 -4.3225e-05
13:79439039 G A 0.099812 1.8729e-05
13:79451837 C G 1.877629 9.2376e-07
13:79455832 C T 0.102614 -1.3080e-05
13:79456421 T A 0.032562 -2.4495e-06
13:79457858 C T 1.577572 4.5333e-05
13:79459140 G A 0.117684 2.7392e-05
13:79474878 C T 0.269257 -1.0730e-05
13:79481421 T C 1.961323 2.1216e-05
13:79483726 T G 1.957814 2.5304e-05
13:79490052 C A 0.830302 1.6978e-05
13:79493592 G A 0.623085 3.0895e-05
13:79494019 C T 1.165453 -1.9088e-05
13:79495082 G A 0.125295 6.1181e-07
13:79500420 T C 1.582603 4.0744e-05
13:79507275 T C 0.046159 -1.9297e-05
13:79508294 T C 0.044218 -2.5338e-06
13:79513205 T C 0.029839 -9.0394e-06
13:79521059 G A 0.059395 9.6238e-06
13:79521958 C T 0.827092 1.3876e-05
13:79532874 C T 0.033705 6.2849e-06
13:79537909 A C 0.162587 -1.0423e-05
13:79537956 G A 0.743856 2.1006e-05
13:79538817 G A 0.038908 8.8561e-07
13:79540922 G T 0.039878 -3.9110e-05
13:79542991 C A 0.159724 -3.6572e-05
13:79549792 G A 0.056026 3.6865e-05
13:79550458 A G 1.054296 2.8336e-06
13:79555791 A C 0.113419 3.7497e-06
13:79556583 G A 1.903573 -4.0009e-06
13:79558726 G A 0.037684 -1.2128e-05
13:79560897 C T 0.105953 -1.3728e-05
13:79565016 C T 1.007387 -3.0006e-05
13:79567466 C T 0.194607 -9.2894e-06
13:79577437 A G 0.047629 -3.3993e-06
13:79577721 A C 0.097436 9.5088e-06
13:79577942 C T 1.056474 1.2769e-05
13:79580367 T G 0.047996 1.0463e-05
13:79582167 A G 0.814069 -6.4102e-06
13:79584156 C T 0.225958 2.7260e-06
13:79584394 G A 0.241691 -2.5981e-05
13:79588581 C T 0.270325 -1.3644e-05
13:79593072 G T 0.028184 7.2063e-06
13:79595950 T C 0.136072 1.4669e-05
13:79599108 T C 0.445441 -3.5559e-05
13:79599551 A G 1.855460 1.0838e-05
13:79606786 G A 0.360040 4.5877e-05
13:79607442 T C 0.141291 -8.6034e-06
13:79638982 G A 1.974046 2.2776e-05
13:79643767 C T 0.055578 -1.3752e-05
13:79659541 G A 0.050778 -2.5051e-05
13:79669410 A G 0.050723 -2.8800e-05
13:79671094 T C 0.031095 3.1912e-05
13:79674641 C T 1.078481 -3.2927e-05
13:79676174 T C 0.940825 -2.8646e-05
13:79684133 A G 0.145101 3.5047e-06
13:79686912 G A 0.224105 -4.7640e-07
13:79687174 G A 0.078760 -3.4164e-06
13:79692676 A G 0.866434 -1.5656e-05
13:79699392 G T 0.943565 -1.6825e-05
13:79699478 A G 0.034042 1.8135e-05
13:79705645 A G 0.088293 1.5717e-05
13:79715175 G A 0.046675 1.4309e-05
13:79727512 G T 0.061009 3.1311e-05
13:79729765 C A 1.507781 8.0082e-06
13:79730081 G T 1.423382 2.5050e-06
13:79735044 T C 1.006511 -1.6889e-05
13:79735667 T G 1.487624 -2.4167e-05
13:79760147 A G 0.127636 -1.1840e-05
13:79774331 C A 0.116551 -9.1091e-06
13:79781921 G A 0.366431 -6.2684e-06
13:79782784 A G 0.070282 -4.8778e-05
13:79793589 G A 0.645734 2.0151e-05
13:79795857 T C 0.540385 2.1877e-05
13:79797139 G A 1.466730 1.5175e-05
13:79799086 T G 0.922103 7.1022e-07
13:79801863 G A 0.520283 2.6484e-05
13:79805433 C T 0.422155 1.2735e-05
13:79806408 G A 0.037609 -2.1647e-05
13:79806582 A G 0.052245 -1.6762e-05
13:79807001 C A 1.564988 -2.3584e-05
13:79807217 A C 0.978279 1.8992e-05
13:79814676 T C 0.824070 5.5098e-05
13:79826066 A G 0.034633 5.7233e-05
13:79831257 T C 0.272120 2.2812e-05
13:79834229 C T 0.825300 2.8503e-05
13:79834636 C T 0.109099 -2.3145e-05
13:79834785 G A 1.830669 4.1807e-06
13:79846469 G A 0.997218 -2.5831e-05
13:79854557 A G 0.038320 -5.5333e-07
13:79854802 A G 0.052466 -2.2566e-05
13:79869951 T C 0.040083 4.5315e-05
13:79887329 A G 0.054731 -2.6984e-05
13:79900909 T C 0.141599 1.4038e-05
13:79905966 G C 0.032588 -2.1690e-05
13:79910118 A G 1.003872 3.3213e-05
13:79912608 A G 0.040962 6.1315e-05
13:79912899 C T 0.157984 8.3731e-06
13:79922958 C A 0.044607 3.3261e-05
13:79931414 C A 0.057727 3.5199e-05
13:79936181 C T 0.052771 2.0686e-05
13:79936544 A T 0.487893 1.0441e-06
13:79942098 T C 0.046860 4.4067e-05
13:79945868 G A 0.048142 1.2285e-05
13:79955425 T C 0.226711 -1.0654e-05
13:79962814 A G 0.136734 -6.6884e-07
13:79967266 C A 0.061294 2.2792e-05
13:79968169 A G 0.091850 -1.2628e-05
13:79969554 A G 0.046331 4.5057e-05
13:79992420 G A 0.052943 -2.8259e-05
13:79993767 C T 0.036593 -5.3247e-07
13:79996554 T C 0.026996 1.5328e-05
13:80006793 T C 0.049924 -5.0585e-05
13:80017745 A G 0.124932 3.0444e-05
13:80020151 T C 0.033539 -4.3587e-06
13:80057831 T C 0.156517 7.1836e-06
13:80060714 C T 0.062232 -3.7019e-05
13:80063776 T C 0.057497 -1.6140e-05
13:80064135 A G 1.147425 -1.7745e-05
13:80071451 T G 0.023237 7.3291e-06
13:80071619 C T 0.046123 3.7603e-05
13:80080009 T G 0.142635 -8.8851e-06
13:80090114 T C 0.183597 2.3799e-05
13:80091781 G A 0.819477 -2.0326e-05
13:80098243 A C 0.274977 -1.6254e-05
13:80130563 T C 0.062690 -2.6550e-05
13:80149456 T C 0.046974 -3.6511e-06
13:80149703 T C 0.043854 2.1761e-05
13:80158652 A G 0.071415 3.4631e-05
13:80165078 C A 0.099254 -2.9442e-05
13:80170160 G A 0.951420 1.4491e-05
13:80177567 C T 0.056240 2.3044e-05
13:80178344 C T 0.652843 5.5167e-06
13:80179005 A G 0.057026 -1.3048e-05
13:80194772 T G 0.108508 5.1356e-07
13:80198623 C A 0.097212 -1.8784e-05
13:80215498 A G 0.505472 4.7787e-05
13:80215568 G A 0.058538 2.2371e-05
13:80215646 G A 0.043809 5.4046e-05
13:80219665 A C 0.726039 3.7186e-05
13:80226400 C A 0.185720 2.1004e-05
13:80231387 T C 0.105009 3.8741e-06
13:80234061 A G 0.049301 -6.3807e-05
13:80236049 A G 0.071265 3.1343e-05
13:80242899 T C 0.021413 -2.5796e-06
13:80244736 A G 0.668049 4.3431e-05
13:80249315 C A 0.023227 3.2085e-05
13:80251029 C G 0.181789 2.6997e-05
13:80256445 A G 0.032289 -2.6350e-05
13:80279157 C T 1.093019 3.6077e-05
13:80290816 T C 1.547318 2.3386e-05
13:80291759 T C 0.033685 -3.3108e-05
13:80299722 G A 0.997984 4.9908e-06
13:80306657 G T 0.214614 8.5614e-07
13:80316123 T C 0.157731 -6.4424e-06
13:80318129 C A 0.038866 -9.3344e-06
13:80319409 G C 0.031166 -3.9371e-05
13:80322870 A G 1.111942 6.1326e-06
13:80326640 T C 0.026528 -4.2025e-06
13:80327675 T C 0.037269 2.7112e-05
13:80334796 A G 0.241402 -6.6188e-07
13:80347333 A G 0.101977 3.5416e-06
13:80347775 A G 0.034539 -9.2233e-06
13:80349706 A G 0.055156 2.2650e-05
13:80352706 C A 0.043721 -5.1790e-05
13:80354194 A G 0.053897 -1.3523e-05
13:80377192 A C 0.066828 -1.9842e-05
13:80406087 A G 0.292618 -1.7645e-05
13:80406746 A C 0.036324 -1.5110e-05
13:80411925 A G 0.085213 2.7029e-05
13:80420039 G A 0.561275 1.2581e-05
13:80421557 C T 0.740788 -1.6406e-05
13:80426800 G A 0.141492 2.5929e-06
13:80438893 G T 0.106103 -3.0544e-05
13:80444731 G A 0.164307 2.6607e-05
13:80469981 A G 0.114597 -3.6572e-05
13:80476616 A G 0.399525 -6.6255e-06
13:80484399 C T 0.020728 -1.5681e-05
13:80487319 C T 0.124409 7.2889e-06
13:80489814 G A 0.167014 4.8372e-05
13:80492176 A G 0.238922 -2.3258e-05
13:80509414 A C 0.026038 3.8964e-07
13:80510399 C T 0.027781 1.7386e-05
13:80514123 G A 0.051203 1.5982e-05
13:80521029 C T 0.037798 -1.2732e-05
13:80540903 T C 0.634075 -5.2230e-05
13:80550005 T C 0.039424 2.0616e-05
13:80559244 G A 0.048824 -2.8892e-05
13:80567706 C T 0.112776 -1.5038e-05
13:80568497 T C 0.056997 -2.3516e-05
13:80570074 G A 1.465218 -5.7410e-06
13:80570198 A C 0.043773 -3.4821e-06
13:80571071 C T 0.023669 -4.5520e-06
13:80571300 A G 0.027028 -1.8075e-05
13:80584890 C T 1.940118 -1.4943e-06
13:80584891 A G 0.044883 -2.4733e-05
13:80585091 C T 1.187771 1.8999e-05
13:80591014 T C 0.347790 -2.3876e-05
13:80592204 A G 0.800573 -1.3554e-05
13:80593294 C T 0.086449 4.1859e-05
13:80598006 C T 1.271111 -1.7825e-05
13:80598642 T C 0.110202 1.3166e-05
13:80599852 T C 0.060901 5.2050e-07
13:80600086 G A 0.732628 3.3795e-06
13:80602595 T C 0.051573 2.1494e-05
13:80602674 C T 1.161292 -1.4895e-06
13:80603592 C A 0.790790 -1.3648e-05
13:80603824 T C 0.076653 -3.7772e-05
13:80604445 A G 0.031572 -3.0314e-06
13:80609101 G C 0.099955 1.1926e-04
13:80610988 G A 0.026778 3.5436e-05
13:80611140 C A 0.670922 3.4871e-05
13:80611176 C A 0.023571 4.9913e-05
13:80620671 C A 1.114753 1.6492e-04
13:80621323 C T 0.198911 1.3698e-05
13:80623346 C A 0.450203 3.3602e-05
13:80628138 A C 0.701972 1.1172e-05
13:80631829 A G 0.079072 -5.1880e-05
13:80633945 T C 0.596395 -7.3286e-06
13:80643342 A G 0.073742 -1.7957e-05
13:80646839 A G 0.038132 5.4263e-05
13:80650361 T G 0.190027 2.3693e-06
13:80651285 C T 1.479467 5.6403e-07
13:80654554 A G 0.302842 -7.8308e-06
13:80654894 T C 0.036678 -1.1774e-05
13:80668874 C T 1.493288 1.5903e-05
13:80675355 C T 0.627834 -1.7036e-05
13:80677558 A T 0.437868 4.0881e-05
13:80678014 A G 0.443097 2.9256e-05
13:80686721 C T 0.077131 -3.8490e-05
13:80692811 A G 0.999487 1.6377e-06
13:80693016 A C 0.039453 -3.3331e-06
13:80697492 G A 1.797542 1.5367e-05
13:80697892 C T 0.174324 8.0224e-07
13:80704180 T C 0.055942 3.9086e-06
13:80714487 A G 0.374247 -1.0171e-05
13:80717156 A G 0.577436 3.1020e-05
13:80732178 A C 0.151752 1.3548e-05
13:80736185 C T 0.020338 -1.9218e-05
13:80743198 T C 1.628901 1.3553e-05
13:80746053 G A 0.204487 -2.0770e-06
13:80747085 A G 0.267216 -4.3205e-06
13:80747701 C T 0.873273 6.4622e-06
13:80747976 C A 0.490610 5.7171e-06
13:80749611 G T 0.117862 2.6041e-06
13:80750612 C T 0.064647 1.3832e-05
13:80752973 T C 0.744106 1.0566e-05
13:80767270 A G 0.361517 -3.6609e-05
13:80769759 C T 0.025441 1.3182e-05
13:80770942 A G 0.124477 -4.9981e-05
13:80771407 G C 0.986751 5.0396e-06
13:80772435 T C 0.257936 5.5597e-06
13:80774346 C A 0.422506 1.3150e-05
13:80774626 A G 0.041284 4.2750e-05
13:80777573 T C 0.142985 6.8879e-06
13:80786793 G A 0.381187 1.2405e-06
13:80788048 T C 0.051592 5.4073e-05
13:80792071 G A 0.045636 -1.6801e-05
13:80792104 A G 0.048402 4.1005e-05
13:80796765 C T 0.026337 1.9281e-05
13:80807045 T G 0.428001 -2.4612e-06
13:80810516 C T 0.055332 -4.8063e-06
13:80811009 G A 0.154686 1.5854e-06
13:80813053 A G 0.980256 -1.6127e-05
13:80813088 T C 0.712829 2.2779e-05
13:80819325 G A 0.044085 -8.2091e-06
13:80820767 G C 0.029329 1.8648e-05
13:80839836 G A 0.563891 -4.7984e-06
13:80843549 C T 1.123263 2.9978e-05
13:80851387 C T 0.135270 -5.2253e-06
13:80859644 A G 0.261146 -3.3361e-05
13:80868407 T C 0.384974 -2.0141e-05
13:80874281 A G 1.777310 -8.1564e-06
13:80883646 T C 0.810058 -4.1205e-05
13:80897561 G A 0.045763 -7.6519e-06
13:80905891 C T 1.968928 4.0864e-06
13:80909943 T C 0.091906 5.9647e-06
13:80910851 C A 0.795812 -3.3869e-05
13:80911525 A G 0.730502 -2.3698e-05
13:80916856 A C 0.551119 1.2238e-04
13:80918914 A C 0.142362 -1.1767e-05
13:80924155 A C 0.053459 1.6177e-05
13:80924196 G T 0.064047 2.9912e-05
13:80926657 G T 0.754736 1.3727e-06
13:80938774 C T 0.313242 5.9775e-05
13:80940854 C T 0.069896 1.4435e-05
13:80941871 T C 0.025431 1.3341e-06
13:80946323 G A 0.504512 7.8280e-06
13:80952857 T C 0.070811 -5.5416e-05
13:80959207 A G 1.407036 -3.7357e-06
13:80964023 A C 0.924314 3.5147e-05
13:80980393 G A 0.905222 3.9017e-05
13:80983871 C T 0.091201 -2.8760e-05
13:80987444 C T 0.412097 -1.1410e-05
13:80994735 G A 1.335440 1.0689e-07
13:80994822 G A 0.062576 1.8769e-05
13:80995738 A G 0.071126 7.6302e-06
13:80999946 C T 0.118726 -1.1901e-06
13:81011715 G A 0.853821 2.7352e-05
13:81015603 C T 0.057850 1.5798e-05
13:81017946 A G 0.357060 -6.4720e-06
13:81017987 C A 0.063076 1.1060e-06
13:81019687 A C 0.118758 8.4377e-06
13:81036394 G A 0.079532 -3.7113e-06
13:81036784 A G 0.879943 3.9174e-05
13:81037079 A T 0.026372 -2.4358e-05
13:81039096 G A 0.051268 2.0258e-05
13:81040240 G A 0.723439 -1.9583e-05
13:81045409 C G 0.092951 1.7818e-05
13:81055496 T G 0.034510 -1.6647e-05
13:81061740 G T 0.022997 -5.4921e-06
13:81081724 A G 0.510663 -2.8982e-06
13:81090565 C T 0.080987 1.0041e-05
13:81107159 C T 0.049986 -5.0169e-06
13:81123754 G A 0.438884 -3.2610e-05
13:81134134 C A 0.144952 -1.6364e-05
13:81142325 G C 0.130093 4.8352e-05
13:81145933 G A 0.499594 -5.7908e-06
13:81148082 C T 0.152551 6.3831e-06
13:81149863 C T 0.882154 5.0747e-05
13:81160510 G A 0.065919 8.6235e-06
13:81164609 C G 0.232511 -1.5634e-05
13:81173685 C T 0.110121 -1.0166e-05
13:81174813 G A 1.170971 -1.3921e-04
13:81193602 C A 0.425862 -3.7383e-05
13:81195133 T C 0.033494 3.3103e-06
13:81195334 G T 0.771481 -4.2671e-06
13:81208391 A G 0.030196 2.4861e-05
13:81217849 T C 0.034217 2.8842e-06
13:81219143 G A 0.032371 -6.5944e-06
13:81223221 C T 0.069074 2.3137e-05
13:81231728 G C 0.348332 1.2641e-06
13:81241808 C G 0.029135 3.0759e-05
13:81242394 G A 1.645767 -2.9590e-05
13:81255411 A C 0.051953 -4.6501e-06
13:81263507 A G 0.074092 5.8267e-05
13:81284692 C T 0.037139 -2.2548e-05
13:81289362 G T 0.162564 1.9343e-06
13:81296347 C A 0.023305 1.3186e-05
13:81309413 C A 0.094866 9.9884e-05
13:81309426 A G 0.065592 -1.6890e-05
13:81343844 G A 0.036347 -1.6133e-05
13:81345135 G A 0.412538 1.2942e-06
13:81354945 C T 0.044189 4.6190e-05
13:81367417 G A 0.079516 -4.1533e-05
13:81371792 T C 0.107294 4.5335e-05
13:81390248 A G 1.751775 -3.3642e-05
13:81397792 T C 0.331490 -2.7978e-05
13:81399951 A G 1.443614 -3.0360e-05
13:81403415 A G 0.044562 1.6120e-05
13:81408292 A G 1.746858 -3.0565e-05
13:81414363 C G 0.149263 1.6708e-05
13:81420012 C T 0.093535 7.3397e-05
13:81428951 T C 0.317182 3.2053e-07
13:81429227 G T 0.031403 1.3251e-07
13:81441787 G A 1.900295 1.3513e-06
13:81452645 G T 0.025311 1.6448e-05
13:81461394 C G 0.032358 1.2050e-06
13:81463244 T C 0.057701 -1.9195e-06
13:81464959 G T 0.037775 -2.1053e-05
13:81465640 A G 0.029722 8.3476e-06
13:81472557 T C 0.022231 -3.5168e-05
13:81475829 A G 0.021036 -3.4267e-06
13:81496913 A C 1.288129 7.4383e-05
13:81497516 G A 0.175726 2.3277e-05
13:81500820 T C 0.410263 3.3157e-05
13:81523650 T C 0.059532 1.4320e-06
13:81532831 T C 0.122248 1.3354e-05
13:81541383 G T 0.270958 -1.9174e-05
13:81546608 C T 0.080753 1.0796e-05
13:81547404 A G 0.057250 1.0793e-05
13:81571364 A C 0.026259 -4.2041e-06
13:81588029 A G 0.486040 3.7940e-05
13:81603062 A G 0.789771 -9.1949e-06
13:81604101 T G 0.037450 -1.3981e-05
13:81617597 T C 0.205104 -9.6205e-06
13:81628365 A G 0.155907 -2.5339e-05
13:81635718 G A 0.310022 -8.0147e-05
13:81649295 C T 0.103730 -3.8270e-05
13:81650046 A C 0.035866 7.6635e-06
13:81655170 T C 0.081129 -4.7727e-05
13:81656209 G T 0.205149 2.8505e-06
13:81657010 A G 0.051975 2.0090e-06
13:81659210 T G 0.090659 -2.8619e-05
13:81662019 A C 0.827225 -5.4875e-05
13:81666035 A G 0.033987 2.6250e-06
13:81666349 G A 0.086475 -2.6248e-05
13:81675400 A G 0.038294 -3.2356e-06
13:81675434 C T 0.124260 -2.0090e-05
13:81679362 A G 0.978516 2.8147e-05
13:81680119 G C 0.106103 5.3523e-05
13:81681208 A G 0.693636 -1.5058e-05
13:81682111 C T 0.052008 4.7983e-05
13:81682264 C A 0.050106 1.5478e-05
13:81682306 C A 0.096485 -1.7738e-05
13:81682639 A C 0.248423 6.0543e-06
13:81685105 T C 0.986118 1.2361e-06
13:81704164 A G 0.115795 -8.9057e-06
13:81706322 C T 0.034964 6.7368e-06
13:81711150 G A 0.146166 -6.2201e-06
13:81719429 C T 0.404154 -2.7735e-05
13:81728626 G T 1.859602 3.0266e-05
13:81740355 A C 1.843334 2.7956e-05
13:81745328 G A 0.056461 1.3419e-05
13:81746046 G A 1.835846 3.4585e-05
13:81746486 C T 0.429598 1.6930e-06
13:81756427 C A 0.183061 1.4128e-05
13:81766078 T C 0.067400 1.3084e-05
13:81771366 T G 0.161191 2.0934e-05
13:81773277 C T 1.407491 2.2426e-05
13:81788539 C T 0.034045 -1.6627e-05
13:81790618 A G 1.336878 1.8985e-05
13:81796900 C T 0.205162 6.4185e-06
13:81818853 T C 0.037749 1.9736e-05
13:81833023 A G 1.102071 9.5516e-06
13:81833273 C T 1.765041 -8.7188e-06
13:81843430 G A 1.102445 6.8071e-06
13:81843547 C T 0.042530 3.5738e-06
13:81848721 G A 0.044727 2.0996e-05
13:81854260 G A 0.059097 -2.1457e-05
13:81878365 G A 0.048110 -2.7133e-05
13:81880938 G A 0.027590 4.0269e-05
13:81882015 G A 0.081467 -1.8798e-05
13:81892709 C T 0.180984 -2.1809e-05
13:81895076 C T 0.897675 3.8139e-05
13:81909589 A G 0.033094 7.8939e-06
13:81931738 G T 0.137594 -6.9467e-06
13:81944651 A G 0.090984 2.8448e-05
13:81944734 G A 1.259458 3.3797e-05
13:81958533 A G 0.029612 3.8972e-05
13:81970905 C A 0.086998 -1.3214e-05
13:81979020 C T 0.033601 -2.5547e-05
13:82000053 C T 0.192215 -4.4628e-06
13:82005098 G C 0.031364 2.4101e-05
13:82016133 A G 1.214728 4.1140e-05
13:82020563 G T 0.999072 4.6161e-05
13:82030660 A G 0.038930 1.5590e-05
13:82031764 G T 0.123543 9.2136e-06
13:82032045 G T 0.057639 -8.8520e-06
13:82032397 T G 1.115350 2.7330e-05
13:82040402 A C 0.217571 -2.8375e-05
13:82044107 C T 0.094853 3.1352e-06
13:82056861 G C 0.650905 3.3302e-05
13:82061382 A G 0.844379 -2.2718e-05
13:82064661 G A 0.027852 -1.9910e-07
13:82072116 G A 1.222329 2.3817e-05
13:82073159 A G 0.219824 -4.9877e-05
13:82078173 A C 0.029206 -4.2295e-05
13:82087708 G C 0.022594 2.4023e-05
13:82088640 G T 0.020601 3.7718e-06
13:82088756 C T 0.571528 -7.2992e-05
13:82102097 A G 0.032267 1.7816e-06
13:82109700 G A 0.039359 -1.2117e-05
13:82118765 T C 0.064141 3.4223e-05
13:82119570 G A 0.062141 1.5232e-05
13:82132769 T C 0.175129 2.9562e-06
13:82135916 G A 0.171344 -2.3294e-05
13:82141258 T C 0.026294 1.3508e-05
13:82156930 T G 0.050382 -3.3521e-05
13:82167942 C T 0.348809 7.9055e-06
13:82173143 A G 1.010994 9.9186e-06
13:82199651 C T 0.165313 -2.3317e-05
13:82210963 C T 0.569506 2.3508e-05
13:82211566 A G 1.815932 -2.2850e-05
13:82232710 G A 0.097430 3.0947e-06
13:82232932 A G 1.312920 -1.1353e-05
13:82242971 A G 0.087663 4.6941e-05
13:82249252 G A 0.036603 -3.2170e-05
13:82249652 A G 0.080863 2.9394e-06
13:82266838 T C 0.025493 3.7269e-05
13:82273953 A G 0.512951 6.2206e-05
13:82277337 G A 0.203633 -1.3829e-05
13:82278475 T C 0.030339 -2.6007e-05
13:82289951 A C 0.636036 1.4822e-05
13:82290408 A G 0.305046 -1.4497e-06
13:82290454 C T 0.549178 1.5061e-05
13:82293975 C T 0.164262 -2.3984e-06
13:82300870 C T 0.531845 2.4457e-05
13:82309728 G A 1.062333 -2.9650e-05
13:82309907 T G 0.085855 7.9786e-06
13:82311215 A T 1.390713 3.5578e-05
13:82312564 C T 1.726607 2.3583e-05
13:82332387 C A 0.054926 -3.9051e-05
13:82336851 G A 0.138058 -7.3009e-05
13:82338551 A G 0.040625 4.1638e-05
13:82343259 C T 0.046600 3.1971e-05
13:82344106 G A 0.175395 2.5267e-05
13:82355088 T C 1.033909 -5.3543e-05
13:82367325 G A 1.678254 9.3079e-06
13:82371413 G A 0.268407 1.2743e-05
13:82394698 C T 1.266090 -1.0262e-05
13:82400303 A G 0.046321 -2.5628e-05
13:82408871 A G 0.044620 -3.4353e-05
13:82410419 A C 0.137367 -2.2014e-05
13:82429715 C T 0.404563 1.9798e-05
13:82429912 A G 1.449174 -2.5538e-05
13:82437940 G A 0.289628 2.7534e-05
13:82453046 A G 0.581217 1.0143e-05
13:82454247 G C 0.262834 1.0587e-05
13:82496401 A C 1.734985 4.3011e-06
13:82499760 C T 0.351140 8.7645e-05
13:82499803 A C 0.773886 -5.2361e-05
13:82518710 A G 0.129534 -1.0464e-05
13:82520326 A G 0.374620 2.7200e-05
13:82544403 C T 0.045474 2.1808e-05
13:82547316 A G 0.182883 9.3744e-06
13:82565122 G A 1.559963 -1.3597e-05
13:82568184 G A 0.350286 -4.4751e-05
13:82580041 A G 1.181331 -2.9195e-05
13:82581703 C T 0.187618 2.9441e-05
13:82582150 A G 0.169890 -2.0373e-05
13:82583573 T C 0.283114 3.8504e-05
13:82594707 A G 0.034734 2.4200e-05
13:82608061 T C 0.022227 -4.2307e-07
13:82630113 G C 0.079623 2.0292e-06
13:82639207 A G 0.153109 1.2540e-05
13:82663899 G A 1.261455 -3.9397e-05
13:82667954 G A 0.058921 -1.1439e-05
13:82691099 C T 0.027680 5.2298e-07
13:82692288 T C 0.139983 1.9626e-05
13:82693762 C T 0.028579 -1.5014e-06
13:82713985 C T 0.724786 -8.8524e-06
13:82723855 C T 1.877142 -2.7352e-05
13:82733179 A C 0.059100 -4.4993e-05
13:82741797 A G 0.039320 1.8181e-05
13:82760586 T C 0.101925 1.5015e-05
13:82788786 G A 0.030904 2.2665e-05
13:82790286 G T 0.527590 -2.1614e-05
13:82823881 T C 0.163629 1.9904e-05
13:82827742 T C 1.182325 -2.9656e-06
13:82839401 C T 0.059902 -4.2611e-05
13:82845162 G T 0.079091 7.6977e-06
13:82872389 A G 0.145754 -2.7103e-05
13:82873150 A C 0.090049 1.2963e-04
13:82899537 T C 0.446298 -1.8261e-05
13:82904844 A G 0.112468 2.5895e-06
13:82910485 C T 0.629031 1.2092e-05
13:82922412 C T 0.263155 5.0775e-06
13:82937674 T C 0.624107 6.6272e-06
13:82950840 G T 1.860319 3.1571e-05
13:82954753 A G 0.136889 2.3919e-05
13:82961327 T G 0.071022 2.0818e-05
13:82963391 T G 0.716406 2.2590e-05
13:82969153 A C 0.089669 1.4289e-05
13:83006711 A G 0.047577 1.1009e-06
13:83006821 A C 0.608755 2.1008e-05
13:83046778 T C 1.793423 2.5307e-05
13:83052344 G T 0.356788 -5.7352e-05
13:83054483 G T 0.673652 3.2695e-05
13:83059813 T C 0.114844 -3.0047e-06
13:83066540 C A 0.028158 5.1312e-06
13:83067450 A G 0.043900 -7.0817e-06
13:83082379 G A 0.041654 7.6515e-06
13:83091631 A G 0.026944 1.4194e-05
13:83096751 A G 0.023334 -6.2103e-06
13:83107564 G A 1.218038 -4.7343e-05
13:83107799 C T 0.481005 -2.6020e-06
13:83117145 G A 0.036473 3.3697e-06
13:83130732 C T 0.033831 2.7905e-06
13:83161193 T C 0.251564 -2.2585e-05
13:83173144 G A 0.118122 1.9727e-05
13:83185044 T C 0.636704 -1.5844e-04
13:83185320 A G 1.309853 -6.6492e-05
13:83188074 G T 0.121592 2.3162e-05
13:83191926 T C 0.031721 2.4293e-06
13:83196909 G A 0.033880 9.8477e-06
13:83198663 C T 0.093957 -1.2096e-05
13:83203913 A C 0.274730 2.6059e-06
13:83204343 G T 0.024207 -1.7553e-05
13:83211630 C T 0.098832 1.1568e-05
13:83212401 G A 1.236075 -5.5973e-06
13:83212464 A G 0.060811 -2.0392e-05
13:83227210 C T 1.893404 -1.8437e-05
13:83230001 A G 0.840815 4.3378e-06
13:83234180 T G 0.290706 -4.8288e-06
13:83247165 A G 0.081032 2.5294e-05
13:83251885 T C 0.689920 3.5319e-05
13:83263745 A G 1.763282 2.4546e-05
13:83267762 A G 0.030147 -3.4478e-05
13:83273296 C T 0.447632 4.9371e-05
13:83276322 A C 0.089906 -1.6294e-05
13:83282691 C A 0.028901 2.2238e-05
13:83283185 A C 0.087193 6.9837e-06
13:83293261 G A 0.025184 1.2050e-06
13:83296131 C A 0.034727 6.2735e-06
13:83296797 G A 0.057149 1.0351e-06
13:83296892 A C 0.207639 -5.2820e-06
13:83298302 G T 1.958418 2.3389e-05
13:83298428 A G 0.106956 -1.7503e-05
13:83304274 C T 0.742067 2.1206e-05
13:83308481 A G 0.112121 1.0041e-05
13:83309967 T C 0.030861 -2.3488e-05
13:83310458 G A 0.048321 1.0276e-05
13:83321504 G A 0.091344 2.5244e-05
13:83323008 T C 0.446171 4.0105e-05
13:83330657 A G 0.055747 -7.3183e-06
13:83333238 A C 0.130492 -1.9142e-06
13:83339711 T C 0.054939 -9.6302e-06
13:83374576 C T 0.035944 6.3556e-07
13:83377733 G A 0.103256 -2.2654e-05
13:83377890 C T 0.065910 1.6976e-05
13:83379831 T C 0.054523 9.8790e-06
13:83385266 A C 0.043079 -5.7625e-05
13:83403679 T C 0.080613 -4.9953e-06
13:83403854 T C 0.060363 1.2977e-04
13:83404375 G C 0.096476 1.4346e-05
13:83413703 T C 0.087738 -2.0827e-05
13:83422358 G A 0.102409 -5.6192e-06
13:83422709 T C 0.838575 -2.7532e-05
13:83439508 A G 0.023052 1.6768e-05
13:83441971 T C 1.740639 -3.0171e-05
13:83443386 C A 0.395653 5.4332e-05
13:83464702 T C 0.046172 3.4434e-06
13:83467686 G A 1.791167 -5.5193e-05
13:83481652 T G 0.027440 -4.3242e-05
13:83487826 C A 0.032218 4.2443e-05
13:83491100 A G 0.070097 -6.9672e-05
13:83497170 T C 0.094885 -1.9697e-05
13:83510149 T C 0.794481 -9.2286e-05
13:83561014 G A 1.014528 1.2812e-04
13:83561568 C T 0.051661 1.7132e-05
13:83564359 C T 0.111906 2.0952e-05
13:83565458 A C 1.975319 9.5117e-06
13:83573667 C T 0.068545 1.5016e-05
13:83573729 C T 0.049733 1.0152e-05
13:83583605 A C 0.125003 -4.2025e-05
13:83589122 C T 0.734089 3.4756e-05
13:83598545 T C 1.893784 1.0647e-06
13:83601806 A G 0.106460 -1.6217e-05
13:83604942 A G 0.116519 8.5536e-06
13:83613800 C T 0.062901 1.0659e-04
13:83615031 A G 0.028304 -1.2945e-05
13:83619170 A G 0.048058 6.4087e-06
13:83626530 A G 0.035331 -1.9879e-05
13:83631261 A G 0.191315 -4.0828e-06
13:83643550 A C 0.111140 -2.1632e-05
13:83645965 C T 0.250990 2.3174e-05
13:83661288 C A 0.130817 1.5346e-05
13:83679482 T C 0.321853 1.7996e-05
13:83697427 G T 0.295889 2.3153e-05
13:83703082 A C 0.025496 -1.5122e-05
13:83703652 C T 0.048609 1.1748e-05
13:83723301 C T 1.832970 -3.8896e-06
13:83723771 T C 0.048347 -1.1706e-05
13:83755545 A G 1.775947 -6.3467e-06
13:83756906 A C 0.074235 -5.3657e-05
13:83764337 T C 0.385565 3.5858e-06
13:83766192 G T 0.073057 -6.3053e-05
13:83780607 G A 0.673976 -2.0335e-05
13:83793578 T C 0.028670 -5.6043e-06
13:83796080 G A 0.087176 -1.1204e-05
13:83797978 G A 1.812748 8.9729e-05
13:83804330 T C 0.178608 2.5279e-05
13:83807254 T C 0.047077 1.8421e-05
13:83816731 G A 0.115418 2.4270e-05
13:83819568 T C 0.098550 -1.7757e-06
13:83822889 G A 0.169731 -3.3840e-05
13:83831461 C T 1.898325 3.0167e-05
13:83833583 C T 0.267696 1.7364e-05
13:83838858 T G 0.182983 1.7860e-05
13:83855366 C T 0.037691 1.9305e-05
13:83856032 A G 0.048353 -1.7103e-05
13:83856282 G A 0.137967 -5.7823e-05
13:83876484 C T 0.915596 -1.5646e-05
13:83877279 T C 0.308318 1.1331e-05
13:83880855 G A 0.094872 -5.8223e-05
13:83882879 T C 0.056003 -2.4200e-05
13:83889375 A T 0.048067 2.5255e-05
13:83902218 T C 0.104201 1.6537e-06
13:83925136 A T 0.030556 3.7184e-05
13:83935136 C A 1.340711 -5.6301e-06
13:83936045 T G 1.690592 3.2952e-06
13:83947559 G A 1.178219 -7.2376e-06
13:83952109 A G 0.070133 -2.7552e-05
13:83953264 C T 0.162119 4.5507e-06
13:83957534 C A 0.152651 3.1892e-06
13:83966033 G A 0.049100 2.2666e-05
13:83971013 G T 0.045545 2.8282e-05
13:83979638 C T 0.026070 1.4526e-05
13:83989613 C T 0.067279 -9.4241e-06
13:83999754 G T 0.075959 6.3372e-05
13:84010192 G A 0.109001 1.7948e-05
13:84012831 A G 0.027826 -9.0969e-06
13:84016882 C T 0.163190 2.0047e-05
13:84021340 T G 1.739724 1.2449e-05
13:84028477 G A 0.048548 2.1040e-05
13:84044761 T C 0.516450 -3.9406e-05
13:84053983 A G 0.062102 2.3103e-05
13:84057475 G C 0.068036 5.0565e-05
13:84061944 A G 0.113325 1.4416e-05
13:84061991 C A 0.350588 -9.5492e-06
13:84069085 A G 0.039434 -7.3560e-06
13:84070335 T C 0.261789 -1.5515e-05
13:84073577 C T 0.345706 -3.2260e-05
13:84073881 G A 0.374244 -4.3908e-05
13:84073981 C A 0.036756 2.1408e-05
13:84075112 G C 0.062401 2.2656e-05
13:84080153 A G 0.038236 1.3662e-05
13:84082801 C T 0.037119 -7.0476e-06
13:84090176 T G 0.318201 2.8244e-06
13:84094165 C T 0.048411 1.3375e-05
13:84098107 A G 0.312485 3.3099e-05
13:84100619 G A 0.049132 4.3593e-05
13:84109235 A G 0.049989 1.1793e-05
13:84111572 A G 0.406845 -6.9445e-05
13:84121151 T G 1.190929 2.2267e-05
13:84130232 T C 0.383384 -3.4735e-05
13:84131956 C G 0.417176 -1.6790e-05
13:84132163 C A 1.955977 2.8997e-05
13:84132765 A C 0.615269 1.6148e-05
13:84143298 A G 0.255200 -2.1597e-05
13:84143708 T C 1.023766 5.9292e-06
13:84144721 T C 0.151392 -2.7059e-05
13:84165916 T C 0.060385 5.6038e-05
13:84168369 T C 0.094804 3.7848e-05
13:84198316 T C 0.034740 3.0900e-05
13:84203228 C T 0.081564 2.2278e-05
13:84204669 A G 0.057506 -1.6738e-05
13:84209400 G A 0.054575 -1.7436e-06
13:84210456 G A 0.063631 -2.2409e-05
13:84214404 C T 0.380544 2.0447e-05
13:84221716 A G 0.048097 -5.3004e-06
13:84225134 G T 1.466062 -3.5992e-05
13:84236332 G A 0.042231 -7.6208e-07
13:84236733 G A 0.072145 4.7507e-07
13:84246327 G A 1.571749 -5.6256e-05
13:84247679 C T 1.070236 -5.1114e-05
13:84256421 C T 0.050732 -3.4483e-05
13:84266430 G T 0.371209 9.4977e-06
13:84274473 C T 0.057899 2.8295e-05
13:84275482 T C 0.024373 -4.3280e-06
13:84279610 A G 0.031199 1.0204e-05
13:84280273 T C 0.092990 -9.4718e-06
13:84281120 T G 0.032595 4.7633e-05
13:84282216 C T 1.628106 -5.6538e-05
13:84287511 C T 0.047467 1.3391e-05
13:84290415 T C 0.111900 -2.5492e-05
13:84295586 C T 1.272562 -9.2482e-05
13:84303860 T G 0.040972 -5.5288e-05
13:84304861 G A 0.356311 2.8367e-05
13:84310806 T C 0.037765 2.2660e-05
13:84314175 C T 0.051839 -1.3563e-05
13:84318052 G T 0.796256 1.2112e-05
13:84323936 T C 0.033094 -1.7123e-05
13:84326980 G C 0.165154 3.1802e-05
13:84327731 C G 0.533945 1.1262e-05
13:84377041 A G 0.080094 -2.1079e-05
13:84379119 T C 0.338199 -4.8371e-05
13:84399251 T C 0.403567 -3.0690e-05
13:84409054 T G 0.337712 1.8010e-05
13:84413291 T C 0.160418 -7.2615e-05
13:84413449 T C 0.038291 -2.7862e-05
13:84417741 C T 0.068305 -3.4528e-05
13:84438335 T G 0.033799 3.3010e-05
13:84447034 C A 0.506596 5.0362e-06
13:84467976 C A 0.117217 -2.6771e-05
13:84471429 C T 0.447470 1.2605e-05
13:84474192 A G 0.061609 4.0970e-06
13:84476301 T C 0.123221 -4.7080e-05
13:84476951 C A 0.619349 -2.7342e-05
13:84481447 T C 0.039589 -3.1123e-05
13:84481760 C G 0.111458 4.9870e-05
13:84491110 A C 0.316384 -3.5306e-05
13:84492204 C A 0.049859 -2.5140e-05
13:84492936 C T 1.805293 -7.6575e-06
13:84501991 C G 0.170912 -7.0782e-06
13:84518283 G C 0.156864 5.5295e-06
13:84519808 T C 0.291809 -1.4191e-05
13:84523659 T G 0.335041 -3.5386e-05
13:84554706 T C 0.313738 2.1085e-05
13:84558654 C T 0.394329 2.8896e-05
13:84564345 G A 0.031799 -3.2006e-05
13:84592699 G A 0.783886 -2.0372e-05
13:84593622 A G 0.030300 -2.0987e-05
13:84593962 A G 0.024646 1.5067e-05
13:84597148 G A 0.823651 2.5295e-07
13:84597229 A C 0.042611 5.1126e-05
13:84598570 C A 0.172217 3.2910e-06
13:84604697 T C 0.217477 1.0496e-05
13:84606843 C A 0.040066 -2.6360e-05
13:84614473 T C 0.047441 -3.8450e-07
13:84624659 A G 1.678021 -2.3855e-05
13:84624732 C T 0.801618 -7.7439e-06
13:84624912 C T 0.765106 5.5075e-04
13:84633596 G A 1.132686 -2.5333e-07
13:84653105 C T 0.102192 4.1763e-05
13:84655801 C T 0.102932 2.6134e-05
13:84668039 A G 0.497202 8.3746e-06
13:84674290 G A 0.245923 4.0056e-05
13:84683979 G C 0.035373 2.6259e-05
13:84691178 G A 0.040969 -2.2945e-05
13:84693275 T C 0.192380 6.9676e-05
13:84694544 T C 0.028959 7.9818e-06
13:84697047 G A 1.341763 4.5133e-05
13:84697559 A T 0.103487 -8.0930e-05
13:84727524 T C 0.370420 -5.1452e-05
13:84733402 A T 0.180448 -3.7188e-06
13:84752509 T C 0.060226 8.4081e-06
13:84757962 G A 0.581493 1.6857e-05
13:84758025 G A 0.110741 2.8525e-05
13:84758972 T C 0.321087 -1.0526e-04
13:84773403 T C 0.548587 1.6193e-05
13:84773452 T G 0.064942 6.6248e-06
13:84781798 G A 0.041793 2.4722e-05
13:84781908 A G 0.989902 -1.9251e-05
13:84787767 T C 0.081733 -2.6854e-06
13:84790227 T C 0.140077 5.0460e-05
13:84791176 T G 0.045468 -9.7245e-06
13:84811890 G A 0.031202 -1.7311e-05
13:84818226 C T 0.064832 7.5890e-06
13:84831644 A C 0.024925 -1.2275e-05
13:84839662 C T 1.970979 2.9927e-05
13:84845106 G A 1.526408 1.0030e-05
13:84845470 G A 1.902833 1.2880e-04
13:84857279 A G 0.037506 1.9540e-05
13:84868823 T G 0.058925 2.8213e-06
13:84888654 T G 0.080279 -8.0881e-06
13:84888859 G A 0.046860 4.6046e-05
13:84898864 G A 0.102318 1.1884e-05
13:84899774 A G 0.050314 1.7516e-05
13:84901044 G A 1.571561 2.7701e-05
13:84922677 G A 0.049648 7.6134e-06
13:84926602 A G 0.084401 -1.3773e-05
13:84929741 G A 0.370703 2.8323e-05
13:84942268 C T 0.037139 1.5869e-05
13:84953551 C A 0.626224 -7.0429e-06
13:84954892 A G 0.026824 3.0226e-06
13:84961031 C T 0.079244 -5.8427e-07
13:84968567 G A 0.070236 -1.2860e-05
13:84973460 C T 0.036675 1.6290e-05
13:84978573 G A 1.726085 2.7175e-05
13:84982677 A G 1.078114 -1.2226e-05
13:84982848 A C 0.150843 1.4689e-05
13:84999251 C T 0.075134 -6.4512e-05
13:85015022 A C 0.121777 1.7355e-05
13:85015511 T C 0.445447 9.9375e-06
13:85016522 A G 0.912927 -1.7449e-05
13:85022522 C T 0.232596 -1.0370e-05
13:85022995 C A 0.672934 -1.9843e-05
13:85023668 T C 0.037794 4.7677e-05
13:85032327 G T 0.699044 -1.8668e-05
13:85036417 T C 0.075394 1.8608e-05
13:85037017 A C 0.053060 -6.8150e-06
13:85038912 G T 0.075358 -1.6579e-05
13:85039104 A G 0.025515 -4.9064e-06
13:85052333 C A 0.738698 4.7296e-05
13:85064478 A G 0.609173 1.5991e-05
13:85065064 C T 1.173934 4.1469e-05
13:85071588 T C 1.925307 6.0191e-05
13:85073767 A G 0.080756 -2.3323e-05
13:85080596 C T 0.073810 3.1801e-05
13:85085661 C T 1.290015 9.2457e-05
13:85088117 A G 0.055286 -5.2504e-06
13:85096593 C A 0.138003 -2.2381e-05
13:85097557 C A 0.076718 6.1233e-06
13:85097714 T C 0.360572 3.4701e-05
13:85099825 C G 0.520919 6.3324e-05
13:85109590 C T 0.138214 4.6559e-05
13:85109868 T C 0.922068 2.7093e-05
13:85117962 A G 0.041439 2.5911e-05
13:85118311 C A 0.024584 1.3412e-05
13:85124610 C G 0.249124 1.8719e-06
13:85125312 A G 1.479025 9.8305e-05
13:85127119 T C 0.200874 -2.3030e-05
13:85132451 A G 0.340059 -3.3187e-05
13:85134666 A C 0.080016 2.5143e-05
13:85194121 A C 1.675856 3.5505e-05
13:85201123 C T 0.041469 -3.7299e-05
13:85203913 A G 0.735718 7.0286e-06
13:85204403 A C 0.202919 -1.4873e-04
13:85204822 C T 0.032270 4.3583e-06
13:85204881 G A 0.308967 1.8720e-05
13:85226876 T G 0.027888 1.9883e-06
13:85229948 A G 0.237075 -1.6290e-05
13:85240069 A G 0.817289 7.9843e-05
13:85261201 A G 0.115318 2.4782e-05
13:85261457 T C 0.029488 8.7276e-06
13:85263874 C G 1.248027 3.3242e-04
13:85264801 T A 1.797951 1.3713e-05
13:85265635 C T 0.932419 1.1946e-04
13:85283607 G A 0.524129 -2.6719e-05
13:85293694 T G 0.082003 1.3423e-05
13:85316067 A G 1.768102 -8.0691e-06
13:85317433 G A 0.278258 -1.5423e-04
13:85323372 T C 0.457275 8.8927e-05
13:85331536 C T 1.062235 8.4443e-05
13:85342319 T C 0.036941 3.8017e-06
13:85354500 A G 0.114454 1.1591e-05
13:85355072 T A 1.750143 3.9263e-06
13:85357515 G A 0.039683 -3.9627e-05
13:85374994 T C 0.160068 -1.3243e-05
13:85394780 C T 0.020598 -2.4454e-05
13:85395585 T C 0.021091 -2.4996e-05
13:85410519 G A 0.052173 -1.5840e-06
13:85422615 T C 0.486854 2.5505e-05
13:85436453 A G 0.158030 -3.3429e-05
13:85437543 A G 0.329880 2.6634e-06
13:85437719 C T 0.062761 -3.3533e-05
13:85445096 T C 0.064605 1.3788e-06
13:85448878 T C 0.081957 -1.1330e-05
13:85458809 C T 0.140544 5.3993e-05
13:85461269 C T 0.351844 -6.2061e-05
13:85470027 T G 1.832029 -1.2265e-05
13:85472508 T G 0.058097 1.8942e-05
13:85472980 A C 0.059486 6.2994e-06
13:85477267 C T 1.230921 -4.1053e-05
13:85492693 G A 0.144420 -9.6977e-06
13:85507538 A G 0.095252 -1.5036e-05
13:85516981 T G 1.336449 -1.0547e-05
13:85537588 G T 0.156725 5.7855e-06
13:85539887 A G 0.247708 -6.0246e-06
13:85540136 A G 0.952101 -2.2407e-05
13:85548756 G A 0.223822 -3.1463e-05
13:85551500 T C 1.665239 5.8860e-05
13:85557828 A C 0.168231 2.0149e-05
13:85560093 A C 0.129684 -1.0198e-05
13:85564579 A G 0.459843 -1.7507e-05
13:85575462 A C 0.167222 2.8059e-05
13:85578989 A G 0.056010 -1.3866e-05
13:85583383 G A 0.999757 5.9120e-05
13:85590968 C T 1.588715 4.7103e-05
13:85593937 A G 0.587712 -1.5031e-05
13:85593980 A C 0.043270 -8.0772e-07
13:85605106 C T 0.120083 1.5336e-05
13:85610544 T C 0.243891 1.5327e-05
13:85612388 T C 0.649769 6.7169e-06
13:85616515 A G 0.227273 -4.4739e-06
13:85621572 G A 0.024730 2.6636e-06
13:85622377 T C 0.578380 -2.9449e-06
13:85628777 T C 0.354938 -6.2419e-06
13:85638979 A G 0.486371 1.7572e-05
13:85651054 G A 0.036554 -2.9782e-05
13:85655509 T C 0.082106 -9.6542e-06
13:85656671 G A 0.640207 9.2723e-06
13:85656739 C T 0.029479 -3.2307e-05
13:85674286 T A 0.036921 -3.1595e-05
13:85675032 G T 0.378262 -3.4088e-06
13:85682227 C T 0.028787 -2.8498e-05
13:85686069 C T 0.054290 1.6735e-05
13:85712708 T C 0.036516 -4.0276e-05
13:85734679 G A 0.375240 -2.6591e-06
13:85743903 C T 0.136490 1.5612e-05
13:85761183 T C 0.265918 2.4417e-05
13:85762393 C A 0.074836 -1.6429e-05
13:85774116 A T 0.175888 2.2950e-05
13:85787494 T C 0.097385 3.8145e-05
13:85792269 A G 0.035344 -3.2181e-05
13:85798622 A G 0.032802 1.3897e-05
13:85814748 A G 0.044770 1.0534e-05
13:85817123 G A 1.844629 1.2444e-05
13:85820236 A G 0.031566 9.2683e-06
13:85820285 G T 0.099173 -1.3970e-05
13:85822696 T C 0.073239 8.2935e-06
13:85825737 G A 0.046000 1.6099e-05
13:85835965 T G 0.590588 1.0822e-06
13:85837363 T C 0.168020 4.9145e-05
13:85839572 A C 0.109469 3.3445e-05
13:85850769 C G 0.089400 5.2461e-06
13:85856679 A G 0.059830 -5.3616e-06
13:85859115 T G 0.069055 -4.5728e-05
13:85863885 C A 0.940426 -3.4975e-06
13:85864047 T C 0.082558 2.1870e-05
13:85870484 C T 1.506953 -5.1720e-05
13:85873730 A G 0.127623 -2.4056e-06
13:85874578 G A 0.112624 -3.8599e-06
13:85875591 C T 1.849965 -1.1818e-05
13:85875963 C A 0.470090 -5.0841e-06
13:85888430 A G 0.162791 8.8475e-05
13:85893380 A G 0.041920 1.6342e-06
13:85904353 G T 0.364123 4.9464e-06
13:85909342 G A 0.162025 -9.5162e-06
13:85916291 G A 0.444532 3.7153e-06
13:85917626 C T 0.033279 -8.1200e-06
13:85918373 T C 1.007936 -1.2249e-05
13:85926827 T C 0.101731 2.9354e-06
13:85926856 G A 0.755385 8.1879e-05
13:85927619 G T 0.749442 -8.5279e-05
13:85928588 T C 0.034860 2.9986e-05
13:85930984 C T 0.053897 -1.8196e-05
13:85936098 A G 0.065459 1.5163e-05
13:85938245 T C 0.477026 -4.0385e-05
13:85938376 T C 0.064063 2.2303e-05
13:85938634 A C 0.076563 1.6492e-05
13:85938790 A G 0.023828 -3.8448e-05
13:85951083 T C 0.041871 1.9936e-05
13:85964900 C T 0.096927 5.0000e-05
13:85971052 T G 0.421964 5.8107e-05
13:85974209 A G 0.077686 9.7535e-06
13:85983899 T C 0.393475 7.0998e-06
13:85986161 A G 0.139843 1.6934e-05
13:85989539 G A 0.050729 -3.8917e-05
13:86000174 T C 1.367768 7.6043e-05
13:86002852 G T 0.227876 6.2802e-06
13:86011144 T C 0.077540 -1.4632e-05
13:86019440 T C 0.659058 -7.9933e-05
13:86030217 A G 0.053309 2.0031e-05
13:86039069 C G 0.886078 3.1513e-05
13:86043214 C T 0.065280 -5.3386e-05
13:86045296 T C 0.167160 -3.1581e-05
13:86047711 T C 0.214260 -8.6099e-06
13:86055120 C A 0.073265 5.0568e-05
13:86055551 G A 0.242849 -5.4080e-06
13:86064191 G A 0.214929 -4.5202e-06
13:86099968 G A 0.499757 2.7510e-05
13:86106876 C A 0.046866 4.6506e-05
13:86109694 C A 1.221151 -2.0852e-05
13:86116641 T C 0.072684 1.4574e-05
13:86135619 T C 0.083960 -6.7008e-06
13:86136478 A G 0.292631 -1.9833e-05
13:86139351 T C 0.042533 1.0644e-05
13:86142353 C T 1.508309 -2.6980e-05
13:86153415 C T 0.028651 3.1586e-05
13:86153504 A G 0.069055 -1.2571e-05
13:86169162 T C 0.136406 3.3129e-06
13:86170849 C T 1.540862 -6.0956e-05
13:86180301 G T 0.125854 -9.0336e-06
13:86186629 T C 1.688527 -2.2494e-05
13:86190511 G A 0.251311 -1.0059e-05
13:86192506 G A 0.089234 1.2704e-05
13:86193093 A G 1.452088 -3.0353e-06
13:86194000 A C 0.070178 -5.9902e-06
13:86194437 C T 0.037204 2.5915e-05
13:86198541 T G 0.087598 -2.4306e-06
13:86229790 T C 1.124312 -3.2919e-06
13:86243018 T G 0.078452 3.5230e-05
13:86255424 C T 1.595684 -2.1353e-05
13:86275259 G A 1.381660 -1.8547e-05
13:86276431 C T 0.180770 -2.2184e-05
13:86299800 T C 0.032328 3.4878e-05
13:86311267 G A 0.066617 -6.5736e-06
13:86313363 A G 1.545075 -4.7426e-05
13:86315988 A G 0.068536 -7.5112e-06
13:86316853 A G 1.240555 1.5194e-05
13:86319634 G T 0.789739 -1.5904e-05
13:86320846 G T 1.375266 5.6139e-06
13:86321512 A G 1.142093 2.3537e-05
13:86322496 G A 0.039680 2.1021e-06
13:86325220 T C 0.496683 4.3270e-05
13:86326830 T C 0.073885 7.1021e-06
13:86331207 G A 0.034756 -3.1340e-05
13:86333194 T C 0.025999 -2.3743e-05
13:86337112 C T 1.481314 2.4077e-05
13:86347240 T C 0.021796 6.7735e-07
13:86355052 G A 0.052965 -1.8905e-05
13:86359321 G A 0.621358 4.7105e-05
13:86360652 G A 0.042056 3.9265e-05
13:86370571 A G 0.033477 -1.8585e-05
13:86371116 T C 0.033273 -2.4485e-05
13:86386146 T C 1.611351 -3.7768e-06
13:86392586 A G 1.586690 -9.1878e-06
13:86407186 C T 0.098913 -8.6307e-06
13:86411835 A G 0.056234 1.3352e-05
13:86420843 G T 0.022312 -1.0169e-05
13:86422397 C T 0.033828 8.1115e-07
13:86426757 T C 1.323300 1.9595e-05
13:86427468 A G 0.092558 1.5766e-05
13:86430708 G A 0.521455 4.0268e-06
13:86440058 T C 0.062300 1.0390e-05
13:86447277 C T 0.119758 1.5637e-06
13:86449236 G A 0.422444 -7.8707e-06
13:86472808 G A 0.046513 1.4495e-05
13:86484499 A C 0.227412 5.2185e-05
13:86485328 G C 0.059317 3.3838e-06
13:86494667 G T 0.572138 -1.1636e-05
13:86498378 T C 0.027395 1.0573e-05
13:86505830 G A 0.463063 5.8108e-06
13:86506174 T C 0.491152 -5.3610e-06
13:86528417 C G 0.087134 -4.8994e-05
13:86529383 T G 0.058081 -2.9019e-05
13:86549170 G A 0.665634 1.9676e-05
13:86595094 G A 0.031926 -1.5675e-05
13:86602284 A G 0.376717 6.5751e-06
13:86602799 A G 1.303491 2.9726e-06
13:86615386 G T 1.314537 -1.2558e-05
13:86633182 G A 0.047139 -8.1138e-06
13:86649417 C A 1.606943 1.1268e-05
13:86659491 A C 0.029268 -4.0616e-05
13:86662580 T C 0.183230 3.3776e-05
13:86665358 C A 0.025006 4.6382e-06
13:86667803 C T 1.082412 -3.6439e-05
13:86682299 G A 0.340968 3.8483e-05
13:86684687 G A 0.054705 -1.3259e-05
13:86685608 G T 0.128324 7.1128e-06
13:86690527 T G 1.070308 2.2282e-05
13:86708432 G A 1.070327 1.9797e-05
13:86710851 T C 0.063959 -1.0694e-05
13:86711116 A G 1.443734 -5.7922e-06
13:86712235 G A 0.306507 1.7842e-05
13:86729949 G C 0.031303 1.7866e-05
13:86744346 T C 0.038401 3.2284e-05
13:86744905 A G 1.600481 2.5904e-05
13:86748652 C T 0.527405 7.2236e-07
13:86749527 C T 0.403790 -1.2731e-05
13:86751250 C T 0.120696 2.6366e-05
13:86759574 C G 0.505982 8.6034e-05
13:86759833 A G 1.584969 5.0637e-05
13:86917999 C T 1.575897 2.8044e-05
13:86922958 A G 0.381167 -2.8851e-05
13:86927664 A G 1.574742 3.3017e-05
13:86930327 G A 0.201478 -3.7761e-05
13:86936642 A C 1.143625 6.4032e-05
13:86946256 A G 0.035866 1.7572e-05
13:86946461 C G 0.114448 6.2781e-06
13:86947212 G A 0.171295 -2.2816e-05
13:86954814 C T 0.057308 -2.0684e-05
13:86957747 A C 0.219788 9.7481e-05
13:86957928 C G 0.140067 -1.5031e-04
13:86959611 A G 0.108252 2.2399e-05
13:86963707 G T 0.878187 -1.5672e-05
13:86983196 A G 0.067620 -2.3199e-05
13:86986609 G T 0.085278 9.8749e-06
13:86996554 T C 0.031001 -2.2497e-06
13:87004501 A G 0.110653 1.0303e-05
13:87006958 T C 0.067987 -8.6208e-06
13:87009645 A G 0.857025 -2.0266e-05
13:87010342 T C 0.143310 1.5194e-05
13:87016702 T G 0.148646 3.4152e-06
13:87018006 G A 0.038200 8.1120e-06
13:87021504 G C 0.328961 1.5721e-06
13:87029810 A G 1.186015 -2.3266e-05
13:87042229 G A 0.271987 3.1314e-07
13:87044016 C T 1.460716 1.7651e-05
13:87049285 C T 0.127733 7.0271e-06
13:87054967 A C 0.437894 6.3626e-05
13:87056621 G A 0.063745 -1.5685e-05
13:87069690 A C 0.153177 -2.5685e-05
13:87070777 G A 1.630830 3.1380e-05
13:87095525 T C 0.123150 -3.7778e-05
13:87110325 T C 1.504450 3.7110e-05
13:87114494 T C 1.846388 6.9434e-06
13:87116410 C T 0.067932 2.0421e-05
13:87121192 A G 0.030404 1.5027e-05
13:87121664 C A 0.050453 1.2572e-05
13:87127321 T C 0.153057 -3.1087e-05
13:87127527 C A 0.642125 7.7539e-05
13:87128882 G C 0.107583 -1.2250e-06
13:87139453 T C 0.048769 2.0176e-05
13:87139872 T C 0.127626 -1.2878e-05
13:87152705 A G 0.913223 1.3064e-05
13:87154772 G A 0.115889 -1.6595e-05
13:87155151 C T 0.116084 -1.5819e-05
13:87162068 G A 0.047100 3.3142e-05
13:87162258 C T 0.043864 1.0127e-05
13:87162733 A G 0.361997 -9.2970e-06
13:87163121 A G 0.020666 2.7967e-05
13:87172404 C T 0.548798 3.4145e-05
13:87173558 G A 0.912285 -1.3319e-05
13:87216654 A G 0.054306 4.0002e-05
13:87230859 A G 0.160873 -3.1421e-05
13:87235802 C T 0.677628 -1.5743e-05
13:87239737 G T 0.030082 -4.5460e-05
13:87242857 T C 0.278469 -2.6628e-06
13:87272613 C A 0.059772 1.3478e-05
13:87273897 T C 0.203844 5.5356e-06
13:87281221 A T 0.059694 -3.1643e-06
13:87304123 G T 0.248789 -3.4073e-06
13:87304611 T C 0.126733 -4.0117e-05
13:87332562 T C 1.563248 -5.9454e-06
13:87333824 A C 0.027453 2.3359e-05
13:87342467 T C 0.271900 -7.9914e-07
13:87353400 C T 0.098754 -1.6681e-05
13:87353953 A G 0.075151 1.3086e-05
13:87356253 A G 0.036697 -8.7494e-06
13:87383067 C T 0.034065 -1.4009e-05
13:87408297 G A 0.110355 5.3932e-06
13:87423431 C T 1.100036 4.8744e-06
13:87442999 C T 0.491593 -2.6489e-05
13:87470908 G A 0.039625 3.4774e-05
13:87484789 A C 0.060791 -2.8805e-06
13:87494507 C T 0.204588 5.7135e-05
13:87527475 A C 0.106229 1.2105e-05
13:87532388 A G 0.507670 -3.9976e-05
13:87542518 G T 0.195129 -5.1176e-06
13:87546637 A G 0.023974 -1.4700e-05
13:87552644 C T 0.056185 1.8590e-05
13:87554352 T C 0.063560 -7.8929e-06
13:87561154 T C 0.022062 5.1782e-05
13:87568542 T G 0.192977 2.4688e-05
13:87575962 T C 1.839818 3.1187e-05
13:87601399 A G 0.069581 -2.4376e-06
13:87603555 A G 0.048869 2.9646e-05
13:87632775 T C 0.097995 -2.6984e-05
13:87638944 T C 1.317731 3.7077e-05
13:87646407 A G 0.029641 1.5469e-05
13:87666406 C G 0.155254 3.0563e-05
13:87668961 C T 1.120664 1.9569e-05
13:87673798 T C 0.042390 3.6409e-05
13:87690507 A G 0.062304 -2.9015e-05
13:87703310 G T 1.114133 8.5067e-06
13:87705768 T C 0.196522 2.5471e-05
13:87720800 C T 0.146101 -2.4936e-05
13:87721924 T G 0.081746 -1.9756e-05
13:87736805 C G 0.117301 -2.7472e-05
13:87736974 A G 1.075037 2.4860e-05
13:87741601 G A 0.060957 -1.0449e-05
13:87741708 G A 0.140973 -2.3296e-05
13:87759869 C T 0.044614 3.0840e-07
13:87779057 G A 0.088179 -8.0029e-06
13:87782924 C T 0.249675 3.2770e-05
13:87787821 T C 0.081594 -2.7586e-05
13:87788552 T C 0.055397 1.7914e-05
13:87790337 T G 1.944986 2.2891e-06
13:87821341 C T 0.107073 -5.7250e-06
13:87832492 G C 0.088092 5.6643e-06
13:87834791 G A 0.108654 7.6452e-05
13:87836852 A G 1.787301 2.8328e-06
13:87847765 T C 0.057071 1.3003e-05
13:87848650 A G 0.065751 6.4799e-05
13:87851044 T C 0.282215 9.6627e-07
13:87852170 G A 0.034555 -1.9456e-06
13:87854478 A G 0.213725 -4.5889e-05
13:87865691 A G 0.108576 2.5204e-05
13:87867196 T C 1.818068 3.2238e-05
13:87869496 A G 0.037804 3.8289e-05
13:87881002 A G 0.070941 1.6305e-05
13:87886550 G T 0.049197 3.4596e-05
13:87918039 T C 0.220106 5.5994e-05
13:87919800 C G 0.168543 -1.9471e-05
13:87927123 A C 0.161798 2.9207e-05
13:87946475 C T 0.369833 4.3670e-05
13:87946606 G A 0.044023 2.3013e-05
13:87947319 A G 0.058529 -1.8309e-06
13:87950318 G A 0.828445 -4.0758e-06
13:87960934 G A 0.051748 -2.9990e-06
13:87961083 T C 0.079831 -1.7276e-06
13:87967805 A G 1.330045 -3.4186e-05
13:87975302 G T 0.045419 1.9850e-06
13:87995522 G A 1.140541 -3.2709e-05
13:87996848 C A 1.696463 2.0869e-05
13:88000536 T C 0.262071 5.5759e-06
13:88000671 T G 0.023633 -2.8305e-05
13:88001994 G A 0.118135 -1.2799e-05
13:88005257 G T 0.037392 1.7151e-05
13:88009810 A G 0.252077 8.3228e-06
13:88028375 C T 0.568964 9.1318e-07
13:88031477 C G 0.405790 -6.0795e-06
13:88032490 A G 0.033474 -1.5774e-05
13:88032785 T C 0.122192 1.7997e-05
13:88035101 C T 0.031163 4.0799e-05
13:88036213 C T 0.139243 -1.5773e-05
13:88050923 A G 0.859427 -4.6481e-06
13:88051360 G A 0.122527 1.6978e-05
13:88051460 A G 0.035182 5.5375e-05
13:88052328 G A 0.024915 -3.0910e-06
13:88057181 C T 0.076621 -3.3293e-05
13:88062264 G A 0.068224 -1.8667e-05
13:88062686 C T 0.766210 -2.7091e-05
13:88069367 C A 0.032643 -4.7422e-05
13:88075637 A C 0.225517 1.0636e-05
13:88085955 G A 0.486393 -4.1257e-05
13:88088999 C A 0.809197 1.8530e-05
13:88099291 A G 0.125867 7.0147e-05
13:88116841 A G 0.047772 -1.4985e-06
13:88129933 A G 0.030079 -5.8505e-06
13:88131409 T C 0.132371 -2.7268e-06
13:88132989 A G 0.110030 2.5805e-05
13:88150833 A G 0.044581 -1.0595e-05
13:88154135 A G 0.772867 7.1274e-07
13:88154213 G A 0.056821 3.1569e-05
13:88155708 A G 0.068049 -1.5942e-05
13:88156656 C A 0.065845 -1.7548e-05
13:88168743 G A 0.170347 1.3396e-05
13:88169764 C T 1.214890 -6.5510e-05
13:88177542 C T 0.052631 -3.2389e-05
13:88187047 T C 0.039440 7.0073e-06
13:88189223 T C 1.494644 -5.0237e-05
13:88189514 C G 0.047379 3.4439e-07
13:88192780 A G 0.033361 -6.1388e-06
13:88227070 C A 0.083307 -1.8577e-06
13:88236703 G A 0.240600 -2.0612e-05
13:88253065 T C 0.037544 3.9120e-07
13:88253078 A G 0.044416 -1.0954e-05
13:88255507 A G 0.028839 -1.4697e-05
13:88260530 C T 0.183629 -2.5515e-05
13:88271296 C T 1.801735 -1.9365e-05
13:88274859 C T 0.709369 -7.6738e-07
13:88280942 G T 0.703491 -8.3595e-06
13:88282382 G A 1.093392 -1.3292e-05
13:88288971 C T 0.051028 -1.6534e-05
13:88296770 A C 0.089276 2.4943e-05
13:88298179 G T 0.036814 1.3197e-06
13:88302026 C T 0.095914 -2.1632e-05
13:88302375 C A 0.023633 9.0124e-06
13:88306563 A G 0.348530 1.5465e-05
13:88312422 T C 0.041371 2.0002e-06
13:88313564 C T 0.312852 1.2841e-05
13:88319642 T G 0.107268 2.5201e-05
13:88325723 A G 0.253213 -2.3005e-05
13:88326177 C A 0.386146 1.1363e-05
13:88329746 T C 0.025376 9.7469e-06
13:88338399 C T 0.184830 -4.0205e-05
13:88356240 T C 0.045172 -1.6300e-05
13:88359438 A G 0.041771 -9.5786e-06
13:88362635 G A 0.550365 -1.9373e-05
13:88375080 G A 0.031780 -8.6251e-06
13:88387714 G A 0.030962 -9.2698e-06
13:88392780 A G 0.133017 -2.5174e-06
13:88403104 C T 0.376438 5.0039e-06
13:88418463 C T 0.063881 6.4931e-06
13:88419191 C T 0.265447 -1.8727e-05
13:88435735 T C 1.013782 1.2775e-06
13:88448483 T G 0.281410 4.8904e-05
13:88459033 G A 0.064102 -3.2060e-06
13:88460048 A G 0.117074 -1.0182e-05
13:88463814 C T 0.028021 -6.1840e-06
13:88471624 C T 0.046019 7.0185e-06
13:88473933 C T 0.107343 7.4753e-06
13:88495319 T C 0.033039 -4.7342e-06
13:88496806 G A 1.324196 -2.6453e-05
13:88508812 G C 0.683581 -2.7077e-05
13:88508926 C G 0.072713 -1.1192e-05
13:88512596 C T 0.133799 4.7875e-05
13:88514961 C T 0.033130 2.8631e-06
13:88526228 T C 0.118632 -8.7821e-06
13:88530103 G A 0.073781 3.8565e-05
13:88532287 C T 1.191877 -8.5512e-06
13:88538437 T C 0.036009 1.0496e-05
13:88539103 T C 0.144920 -1.3612e-05
13:88542455 G A 0.771841 1.1938e-06
13:88545378 A G 0.073167 7.8113e-06
13:88548486 C A 0.050031 7.9280e-06
13:88571287 T G 0.059321 1.6954e-05
13:88578671 T G 0.238698 -5.9373e-07
13:88583668 C A 0.038151 1.9894e-05
13:88584718 A G 0.043351 -2.1478e-05
13:88598502 T C 0.067143 -8.0969e-06
13:88607896 C A 1.051667 1.3048e-05
13:88608711 G T 0.364659 -2.5227e-05
13:88614555 G A 0.172152 -5.6312e-06
13:88617624 C T 0.047477 -3.5956e-05
13:88619107 C T 0.050323 -2.6344e-05
13:88627047 G A 0.094093 -3.3774e-05
13:88630963 A G 0.030504 9.3140e-06
13:88635116 T C 0.056195 2.1643e-05
13:88651821 C T 0.038979 -1.4701e-05
13:88657962 T G 0.392073 -6.1632e-05
13:88658524 T G 0.166426 4.8541e-05
13:88665576 A G 0.718353 4.0415e-05
13:88682231 T A 0.135338 -4.5151e-05
13:88689578 G A 0.149149 -1.3548e-05
13:88703738 C T 0.618635 4.1862e-05
13:88705783 C T 0.035801 1.2646e-05
13:88716081 C T 1.647276 3.2920e-05
13:88719106 G A 0.052670 4.3783e-05
13:88738398 A G 0.156689 2.3363e-05
13:88743178 C T 0.056120 1.8462e-05
13:88752357 G A 1.192124 -1.9965e-05
13:88754606 C T 0.075995 -4.0929e-06
13:88755335 G A 1.642709 2.7534e-05
13:88758802 G A 0.049629 -5.2096e-06
13:88762346 T C 1.643206 2.4765e-05
13:88764864 G A 0.969389 -3.0985e-05
13:88776412 C A 0.060353 -3.7846e-05
13:88778750 T C 0.046841 -1.4976e-05
13:88778909 C T 1.313732 6.2660e-05
13:88804310 A C 0.047168 -2.5289e-05
13:88830313 T C 0.020173 -9.7090e-07
13:88831699 C T 0.021283 -2.0330e-05
13:88833177 C T 0.248874 4.9432e-05
13:88861177 A G 0.067283 -9.9947e-06
13:88862399 A C 1.502259 -2.0030e-05
13:88868407 T C 0.029271 4.1228e-06
13:88869949 A G 0.072496 -2.7314e-05
13:88870398 C T 1.254314 -6.8102e-05
13:88879532 A G 0.240418 5.4360e-05
13:88879752 A G 0.220726 2.2456e-06
13:88883500 C T 0.176213 -2.8274e-05
13:88892802 G A 0.561333 -3.3995e-06
13:88913018 T C 0.694367 -7.0435e-05
13:88925689 C T 0.053839 2.9536e-05
13:88933081 C G 0.066500 1.7137e-05
13:88941500 T C 1.823125 -1.6038e-05
13:88948150 G A 0.980509 -2.0932e-05
13:88950230 T G 0.084966 3.8263e-05
13:88963676 A G 1.370199 -1.1427e-04
13:88970555 A G 0.082054 -2.5330e-06
13:88977994 T C 0.046983 1.1254e-05
13:88986923 T G 0.667585 3.0563e-05
13:88988346 C G 0.033718 4.4272e-05
13:88991715 T C 0.031527 -3.3985e-05
13:88993582 C T 0.282676 -2.2389e-05
13:89000867 A G 0.710047 -6.7133e-06
13:89021170 T C 0.072632 -3.9605e-06
13:89033308 T C 0.344467 8.9082e-06
13:89037467 A G 0.601387 -7.8961e-06
13:89040847 G A 0.124042 -3.0281e-07
13:89042457 C G 0.117288 3.6487e-05
13:89043570 A G 0.066348 2.2749e-05
13:89047044 G T 1.971612 -7.8803e-06
13:89050911 G A 0.578293 -9.1003e-06
13:89059916 A G 0.376366 7.7975e-06
13:89060738 A G 0.345385 4.8223e-05
13:89061901 C T 1.360777 3.3156e-05
13:89070001 T C 0.736445 -1.2953e-05
13:89070187 A G 0.624289 6.3392e-05
13:89106642 A G 0.200384 -2.0372e-05
13:89128017 G T 0.043316 3.3406e-05
13:89132375 C A 0.090873 -6.1519e-06
13:89133692 C T 0.055922 1.5345e-05
13:89137299 G A 0.202023 -7.2859e-05
13:89141049 T G 0.905647 -1.4174e-05
13:89156307 A G 0.142193 1.3691e-06
13:89165025 C A 0.058938 5.3052e-05
13:89174307 G T 0.132478 -3.3816e-05
13:89176542 T C 0.041293 4.7830e-05
13:89176924 C T 1.411074 -6.4596e-06
13:89195892 G A 0.611296 4.0812e-05
13:89195944 G A 0.250708 1.1230e-05
13:89200000 C T 0.021494 -3.6200e-06
13:89205025 G T 1.157264 -1.9229e-05
13:89212569 C T 1.769430 2.1796e-05
13:89212759 G A 0.363247 2.7850e-05
13:89221776 T C 0.251204 2.1571e-05
13:89233388 G T 0.120297 6.9349e-07
13:89234485 G A 1.217311 9.0014e-06
13:89238081 G T 0.121709 -2.4236e-05
13:89245401 C T 0.470489 1.8434e-05
13:89257839 T G 0.683538 -3.9045e-05
13:89258980 C A 1.609586 -1.9721e-06
13:89263538 G A 1.631758 -1.2867e-05
13:89271017 A G 0.035269 1.7119e-05
13:89274656 C T 0.037583 2.8179e-05
13:89280411 T C 0.022951 -2.4486e-05
13:89281064 A G 0.054588 5.3062e-06
13:89290933 A G 0.131829 2.8082e-05
13:89291046 A G 1.779758 -2.0486e-05
13:89296862 C G 0.055088 1.2648e-06
13:89301717 G A 0.263921 3.7184e-06
13:89312186 C T 0.194328 -3.4937e-05
13:89316029 T C 0.049905 -3.3568e-05
13:89316111 C A 1.517521 1.7869e-06
13:89325255 C T 0.315721 -8.6549e-06
13:89343815 G T 1.516989 1.0973e-06
13:89362463 C T 0.134676 -4.0094e-06
13:89362780 T C 0.748088 7.6667e-06
13:89376042 G A 0.032108 1.2077e-05
13:89384733 G T 0.028209 -7.0431e-06
13:89399386 T C 0.030926 3.2006e-05
13:89400784 A G 0.028278 1.0632e-06
13:89404414 G T 0.060866 9.5759e-06
13:89404821 C A 0.122381 5.6833e-05
13:89409024 G A 0.030073 1.7170e-06
13:89451020 G A 0.047353 1.3303e-05
13:89457989 T C 0.025697 4.6473e-06
13:89458123 G T 0.270293 -1.3376e-05
13:89478350 A C 0.359440 -2.5415e-05
13:89508355 T C 1.273857 6.8560e-06
13:89516869 A G 0.027469 -6.9563e-06
13:89517727 T C 0.065919 8.4871e-06
13:89519037 C A 0.062891 -3.1229e-05
13:89539529 A G 0.039125 3.4394e-05
13:89583757 T C 0.039554 -7.3870e-05
13:89614962 A C 0.190199 -4.5985e-06
13:89635132 G A 1.522234 3.6279e-05
13:89636306 A C 0.097602 9.5687e-06
13:89643276 T C 0.136717 1.2929e-05
13:89649708 A G 0.101211 7.3543e-06
13:89650647 T C 1.600186 4.3757e-05
13:89668369 C T 1.968697 -1.2626e-05
13:89669933 T C 0.058035 -1.3442e-05
13:89683223 A G 0.050917 1.9314e-05
13:89692431 T G 0.247452 -7.3775e-06
13:89694400 T C 1.075826 3.5603e-05
13:89697540 C T 1.975455 -4.2414e-06
13:89706808 T C 0.036727 1.6535e-05
13:89708596 T C 0.029352 9.7567e-06
13:89737601 G A 0.050898 5.2327e-05
13:89770657 G T 1.521711 3.2319e-05
13:89778156 A G 0.026824 -9.8278e-06
13:89782265 C T 0.051229 1.5576e-05
13:89788636 T C 0.070869 7.7369e-06
13:89812135 A G 0.030706 4.5351e-05
13:89814632 G A 0.381219 -3.1624e-05
13:89818209 G A 1.617447 -4.4539e-06
13:89823343 C T 1.978350 2.2966e-05
13:89824817 G A 0.067062 3.0634e-07
13:89846656 C T 0.282575 -5.0057e-06
13:89861990 C A 0.202335 5.2503e-05
13:89877058 A G 0.059577 9.1317e-07
13:89878517 G C 1.618327 -7.9013e-06
13:89882449 A G 0.088835 -1.4369e-05
13:89885968 G A 0.073434 -2.6084e-05
13:89893860 G T 0.066896 -3.0226e-05
13:89912403 T C 0.083957 -1.4789e-05
13:89919640 A C 0.072976 -1.7223e-05
13:89923079 A G 1.551394 -4.1780e-06
13:89934803 T C 0.187852 -1.0522e-05
13:89951445 A G 1.924953 2.1619e-06
13:89954464 C T 0.038272 4.0667e-05
13:89956345 A G 0.309048 -3.3915e-06
13:89965050 A G 0.062885 5.2264e-05
13:89968506 C T 0.028579 1.1184e-05
13:89974497 C T 1.924398 2.4881e-07
13:89977527 C T 0.168478 -6.5452e-06
13:89978700 A G 0.276651 6.2428e-06
13:89979784 G A 1.924395 3.6609e-06
13:89986938 A G 0.027203 -1.5355e-05
13:90003123 C T 0.263314 1.8967e-05
13:90005743 G A 0.090289 -5.0844e-06
13:90007611 C T 0.051476 1.0931e-05
13:90010395 G A 0.339030 -2.3750e-05
13:90012669 A G 0.621553 4.3597e-05
13:90015602 T G 0.078958 -2.2916e-05
13:90019143 A G 0.048356 -3.0127e-05
13:90019243 G T 0.030092 -7.5769e-06
13:90033065 A G 0.055728 3.3192e-06
13:90039020 T C 0.073443 -1.8181e-05
13:90039301 G A 0.275804 1.7560e-05
13:90045486 A G 0.211147 -1.2290e-05
13:90047965 T C 0.066734 -1.6047e-05
13:90067264 T G 0.085047 -2.0160e-05
13:90070095 A C 0.962731 2.4947e-06
13:90072819 T C 0.064365 -2.2064e-06
13:90077899 C T 0.313683 1.3841e-06
13:90084297 A G 0.075443 -8.2087e-07
13:90089658 A C 0.363679 -3.9650e-07
13:90094112 C T 0.073586 -1.2681e-05
13:90097749 C T 0.037496 -2.4542e-05
13:90097977 A G 0.103578 -3.6357e-05
13:90100462 G A 1.335570 2.1122e-05
13:90102871 G A 0.033549 -1.1082e-05
13:90105115 T C 0.116928 3.5835e-06
13:90112915 T C 0.077228 2.0339e-05
13:90118020 G A 0.215318 4.0653e-05
13:90131438 T G 0.765583 -5.1523e-05
13:90139343 T C 1.233151 5.1964e-05
13:90168213 G A 0.237627 2.8186e-05
13:90176643 A G 0.381008 -1.2007e-05
13:90177954 A G 0.072142 6.8640e-06
13:90183032 C A 0.020835 1.1052e-05
13:90187905 C T 0.105366 -1.1292e-05
13:90189515 T C 0.629213 2.2397e-05
13:90197115 A G 0.410240 -1.8905e-05
13:90197967 A G 0.102519 4.4727e-05
13:90200215 A G 0.079513 2.8152e-05
13:90209393 A C 0.766531 1.1918e-05
13:90210216 G C 1.108362 7.5953e-06
13:90216019 A G 0.024610 7.6104e-06
13:90223042 A G 0.029044 -3.9584e-06
13:90225132 G T 0.278391 -1.3217e-05
13:90228745 C T 0.068110 -6.1584e-06
13:90233357 A G 0.039537 -3.0602e-05
13:90237602 A G 0.320107 6.2234e-06
13:90242742 A G 0.066656 -1.0121e-05
13:90260837 T G 0.318919 9.9523e-06
13:90268107 G A 0.064900 3.9382e-05
13:90277208 A C 0.099991 -1.1512e-07
13:90278011 C T 0.049957 -7.8020e-06
13:90279055 A G 0.025038 -1.7920e-05
13:90288087 A G 0.035941 2.0393e-05
13:90297792 C T 0.038213 6.5765e-06
13:90306511 A G 0.325280 1.0179e-05
13:90306719 C A 0.334921 5.3965e-07
13:90309764 T C 0.193824 5.3703e-05
13:90310298 A G 0.049797 -4.8567e-05
13:90313767 A G 0.069883 -9.8321e-06
13:90314520 T G 0.039125 1.5378e-05
13:90319187 C G 0.310158 -1.0742e-05
13:90328457 T C 0.413661 -5.0257e-05
13:90340757 T C 0.076004 1.8315e-05
13:90358273 C A 0.095843 2.3748e-05
13:90358342 T C 1.340847 -4.7924e-06
13:90359714 C A 0.021562 -2.1578e-05
13:90372719 C T 0.761059 -2.0810e-05
13:90386022 C T 0.025928 -5.3842e-06
13:90390625 G A 0.110085 6.6420e-05
13:90397398 A C 0.029686 2.7469e-05
13:90398433 C A 0.035373 1.8646e-05
13:90399577 C A 0.032429 -1.8248e-05
13:90400539 T C 0.061372 1.1410e-05
13:90407539 T C 0.032705 1.6375e-05
13:90423169 T C 0.881385 -6.5208e-06
13:90427950 A G 0.130635 4.6217e-06
13:90431837 T C 0.338267 -2.9531e-05
13:90435022 A G 0.953938 -8.8314e-06
13:90443282 T C 0.554186 -2.1457e-05
13:90444134 G A 0.056026 1.3061e-06
13:90444298 T G 0.135575 4.6624e-05
13:90444511 A G 0.101176 1.8248e-05
13:90448384 A G 0.314683 6.0273e-06
13:90460716 C T 0.921951 -6.5348e-06
13:90474147 C T 0.858164 -3.1697e-06
13:90475036 A G 0.828630 -1.1612e-05
13:90482203 T C 0.041215 -1.2586e-05
13:90486792 A G 0.094441 -3.9562e-05
13:90488737 A C 0.036262 1.7884e-05
13:90500689 C T 0.062440 3.8496e-05
13:90504637 T C 0.578692 2.3645e-05
13:90507688 G A 1.775022 -5.3125e-05
13:90508489 A G 0.112345 2.0895e-05
13:90510923 A G 0.650327 -5.7971e-05
13:90516217 A G 0.216656 -3.8083e-05
13:90517628 G A 0.361046 -6.6824e-06
13:90519678 T C 0.119820 -3.6870e-05
13:90520136 A G 0.464410 1.8671e-06
13:90520396 G A 0.041222 6.4490e-06
13:90521636 C A 0.501480 -5.9433e-06
13:90529803 G A 0.079594 1.2277e-05
13:90552861 G A 0.060135 -4.6801e-06
13:90554043 T G 0.038642 7.4729e-06
13:90557832 C T 0.594525 2.8836e-05
13:90565333 G A 0.067393 -3.3894e-06
13:90575645 G A 0.813732 -4.2570e-05
13:90577991 G A 0.086024 4.8439e-06
13:90579725 C T 0.081749 -2.1415e-05
13:90591047 G A 0.124052 -2.6259e-05
13:90592760 G A 0.041375 -1.7308e-05
13:90600239 T C 0.026415 7.5709e-07
13:90619999 C T 0.315666 5.5997e-06
13:90622455 G C 0.907423 9.8065e-06
13:90626006 G A 0.057208 -7.9093e-06
13:90631588 A C 0.446142 6.4681e-06
13:90635248 G T 0.120203 1.4831e-05
13:90638497 T C 0.030611 -2.2608e-05
13:90640801 A G 0.582993 2.7346e-05
13:90643757 G T 0.732505 -2.4111e-05
13:90645657 T C 0.062729 -2.3746e-06
13:90650308 C T 1.801141 -1.8037e-05
13:90656643 A C 0.112478 3.2261e-05
13:90660127 G A 0.081438 -3.1856e-06
13:90662713 C T 0.189972 1.0445e-05
13:90681351 G A 0.095281 -1.8225e-07
13:90683530 T C 0.682558 -3.4395e-05
13:90696508 T C 0.037437 3.7649e-05
13:90707966 A G 0.261257 2.1636e-06
13:90712215 C T 0.029683 -8.2100e-06
13:90712429 G A 0.147315 -2.2123e-06
13:90717865 T C 1.134572 -4.0999e-05
13:90737497 A G 0.247997 -1.5285e-05
13:90737689 T G 0.023107 -2.5613e-05
13:90739532 C A 0.069133 3.5319e-05
13:90741683 T C 0.173833 2.1434e-05
13:90748771 T C 0.116077 2.1971e-05
13:90753329 T C 1.402674 -2.3305e-05
13:90761259 A G 1.629554 -2.8377e-05
13:90772952 A G 0.068633 3.9128e-05
13:90779555 A G 0.340260 2.0426e-05
13:90802241 A G 0.037648 3.7575e-07
13:90805129 G T 0.841841 -7.2852e-05
13:90805594 A G 0.031468 -1.2213e-05
13:90810261 C G 0.141836 3.3155e-05
13:90810266 A G 1.336355 -3.0495e-05
13:90819182 T G 0.237919 2.7096e-05
13:90819918 G A 0.059749 4.7737e-06
13:90820845 A G 0.032387 4.8279e-05
13:90823449 C T 1.049564 1.1298e-04
13:90828524 G A 0.103483 1.4704e-06
13:90834382 G A 0.096521 3.5787e-06
13:90844869 T A 0.140051 3.5588e-05
13:90854095 A G 0.049703 2.4425e-05
13:90854754 T C 0.679913 3.9784e-05
13:90856891 C T 1.368495 6.0380e-05
13:90859006 A G 0.095427 -2.6712e-05
13:90861688 G A 0.973397 8.7058e-05
13:90865546 A G 0.119927 7.7030e-06
13:90869494 C A 0.071110 -1.6385e-05
13:90871225 T C 0.378444 -1.8592e-05
13:90879847 A C 0.036110 -5.5976e-06
13:90885583 C T 1.250867 -4.2715e-06
13:90886509 G A 0.049437 -9.0897e-07
13:90887932 C T 0.274860 7.3204e-05
13:90889045 G T 0.101812 2.0844e-05
13:90891088 A G 0.038950 -1.8239e-05
13:90891786 A G 1.047113 5.5751e-06
13:90892743 A G 1.512610 5.1297e-05
13:90895084 A G 0.089763 2.4243e-05
13:90897569 T G 0.128278 -1.6301e-05
13:90900787 C T 0.117733 2.4566e-05
13:90905061 C G 0.221018 -7.0431e-08
13:90906742 T C 0.122459 7.3019e-06
13:90908066 T A 0.129716 2.0537e-05
13:90911931 A G 0.033120 -2.3861e-05
13:90913190 G A 0.025272 -1.2649e-05
13:90916219 A C 0.063203 1.5100e-05
13:90916444 T G 0.418786 -1.6247e-05
13:90917800 C T 1.334343 4.5535e-05
13:90922460 T C 0.022192 -6.5143e-06
13:90923349 A G 0.386526 3.0698e-06
13:90928965 A G 0.698677 -9.6900e-06
13:90929070 C T 0.043572 -8.9134e-05
13:90930011 T C 0.102218 9.5740e-06
13:90945696 C T 0.168325 2.7641e-05
13:90950127 A G 0.075371 -1.3510e-05
13:90956235 C T 0.030800 8.2543e-06
13:90961238 A G 1.362513 3.5812e-05
13:90961734 C T 0.064131 1.5385e-06
13:90964689 T C 0.051391 -7.4900e-07
13:90968294 A C 0.105710 -1.6493e-05
13:90977054 C T 0.077400 -7.5158e-06
13:90979783 A G 0.048434 -9.0558e-06
13:90987199 C T 0.052336 1.5430e-05
13:90995618 T C 0.202669 2.2508e-05
13:91002665 C T 0.393855 -2.3849e-05
13:91005565 G A 0.056451 -2.8878e-05
13:91012391 T C 0.032526 -3.0005e-05
13:91016363 A G 0.180828 9.4571e-07
13:91017704 C T 0.061086 -1.0351e-06
13:91019132 C T 0.036103 -5.1937e-06
13:91021195 T C 0.164083 -1.6773e-05
13:91022745 G A 0.030978 -1.3815e-05
13:91023769 A G 0.043374 1.8770e-05
13:91029702 T C 0.641005 4.1566e-05
13:91054327 C G 0.094285 1.4969e-05
13:91054467 C T 0.178011 3.6568e-05
13:91054923 T C 0.155215 -3.2078e-05
13:91056380 T C 0.021510 -1.4085e-05
13:91058602 T C 0.269283 -5.2935e-06
13:91059010 A G 0.135578 1.5975e-05
13:91061521 C T 0.102782 -1.0391e-05
13:91063279 A G 0.044026 -1.2484e-05
13:91068843 A G 0.067250 1.0528e-05
13:91069886 A G 0.897422 5.7426e-05
13:91070322 A G 0.207548 -1.3537e-05
13:91076853 A G 0.042546 -8.3888e-06
13:91086407 G A 0.170393 3.2348e-07
13:91086568 T C 0.109248 -4.3115e-05
13:91090534 A G 0.959103 5.9932e-05
13:91100237 A G 0.029118 1.8670e-06
13:91113541 G A 1.232625 1.1494e-05
13:91126869 T C 0.035548 2.7002e-06
13:91139074 T C 0.043676 4.4378e-06
13:91144349 A G 0.189495 -2.0877e-05
13:91146338 G A 0.053965 9.5730e-06
13:91155906 C A 0.102357 3.6307e-05
13:91157427 C T 0.911353 4.4598e-05
13:91169098 A G 0.095505 3.5749e-05
13:91169601 C T 1.242694 3.4362e-05
13:91170959 G T 0.095557 7.7316e-06
13:91172704 A G 0.063177 2.3843e-04
13:91183468 G T 0.335278 -1.2623e-05
13:91201541 A G 0.083191 2.2659e-05
13:91203822 C T 0.083736 1.8577e-05
13:91210952 A G 1.425232 -2.9842e-05
13:91218889 G A 0.607352 -2.9918e-05
13:91224068 A G 1.260903 -4.4112e-05
13:91230051 C G 0.578046 -2.1363e-05
13:91232507 T C 0.082110 2.3155e-05
13:91244036 G C 0.088689 -9.6480e-06
13:91251679 G A 0.743343 -3.2792e-05
13:91252136 A G 0.060960 5.6768e-07
13:91264454 A G 0.106275 -3.2132e-05
13:91268443 A C 0.805728 -7.1986e-05
13:91281912 C A 0.187914 -5.0006e-05
13:91281924 A G 1.437920 -1.3344e-04
13:91290838 C A 0.090808 -2.3986e-05
13:91292237 G T 0.024529 -1.3754e-05
13:91296513 C T 0.741194 -2.6041e-05
13:91314988 T C 0.204701 -6.3056e-06
13:91315995 G A 1.159789 7.8655e-06
13:91328156 T C 0.190549 6.0492e-07
13:91342587 T C 0.409432 -7.0390e-07
13:91344001 G A 0.025545 1.0741e-05
13:91349600 A G 1.137074 8.3041e-06
13:91351443 T C 0.090458 2.2101e-05
13:91352952 A G 0.045244 -5.9531e-06
13:91361337 A G 0.368810 -5.4068e-06
13:91363516 G A 0.028609 -1.2225e-05
13:91366120 C T 0.446869 -1.7078e-05
13:91368046 G A 0.994242 -1.1425e-05
13:91368924 A G 0.056925 2.4583e-06
13:91371969 C A 0.244401 3.3693e-05
13:91396565 G A 0.613140 8.0018e-06
13:91398578 C T 0.336492 -8.0386e-06
13:91403598 T C 0.114123 -2.1284e-05
13:91410318 T C 0.042287 4.5970e-05
13:91410478 C A 0.056864 2.8452e-05
13:91413758 C T 0.372861 1.1769e-05
13:91414811 G A 1.526541 -1.0534e-05
13:91420787 C A 0.401778 -1.7833e-05
13:91424832 A G 0.506225 1.9793e-05
13:91425472 A G 0.056003 -4.9299e-05
13:91427218 T G 1.444483 1.6351e-05
13:91428158 T C 0.034717 -5.0642e-06
13:91434495 G A 0.031384 -1.3550e-05
13:91438108 A C 0.185223 -6.3219e-06
13:91448718 T G 0.375321 1.5021e-05
13:91452645 T C 1.178137 9.0759e-06
13:91455459 T C 0.026895 -2.6871e-05
13:91458556 A G 0.220122 -2.8846e-05
13:91465429 G T 0.042605 2.6327e-05
13:91471854 C T 0.063323 -1.5051e-05
13:91476531 C T 0.608115 1.7876e-05
13:91478615 T C 0.079607 -6.1603e-05
13:91490024 G C 0.032358 1.6599e-06
13:91499984 G A 0.190504 1.1865e-05
13:91506625 G A 0.612062 -3.9321e-05
13:91512513 A C 0.199427 3.9555e-05
13:91515522 C T 0.073534 -1.5318e-05
13:91522555 A G 1.952608 -8.2992e-06
13:91522652 T C 0.039826 -4.1492e-06
13:91529383 A G 0.083655 1.8390e-05
13:91534612 A G 0.034996 -1.6636e-06
13:91539547 A G 0.072645 1.6505e-05
13:91542597 T C 0.639710 -4.3064e-05
13:91543540 G T 0.057227 3.9461e-05
13:91551236 G A 0.101419 7.7003e-06
13:91556238 A G 0.114769 -1.2851e-05
13:91588376 C A 1.274311 -6.3033e-05
13:91594220 A G 0.634789 -6.1833e-05
13:91622615 A G 1.170360 -3.5565e-05
13:91636668 T C 0.021724 8.4755e-06
13:91637240 A G 0.069834 2.4299e-05
13:91642587 A C 0.546370 1.3955e-05
13:91651627 G A 0.201543 -2.3563e-05
13:91655782 T C 0.938027 -3.4309e-05
13:91660840 G A 0.123793 6.7017e-06
13:91665304 A G 0.071119 -2.1191e-05
13:91689169 T C 0.182464 -1.8155e-05
13:91697665 C A 0.341448 -2.3541e-05
13:91698175 G A 0.052264 1.3223e-05
13:91716268 A G 0.061612 1.3181e-05
13:91725272 C A 1.000370 -5.6817e-06
13:91741053 G T 0.462572 3.6126e-05
13:91741681 G A 0.020465 -1.8620e-05
13:91742139 C A 0.039791 -2.9614e-05
13:91746194 G A 0.151677 -1.4800e-05
13:91747400 T C 0.061119 -2.0517e-06
13:91749622 T C 0.080688 -1.8364e-05
13:91749956 T C 0.339023 1.7202e-05
13:91753383 A G 0.780865 -1.8669e-05
13:91763380 A G 1.006170 2.8295e-06
13:91763663 G C 0.298317 -2.6995e-05
13:91766903 C T 0.112234 2.4368e-05
13:91769439 A G 0.400947 1.5141e-05
13:91776354 C T 0.082499 -2.4366e-05
13:91789051 G A 0.167702 -4.8340e-06
13:91789491 G A 0.032750 -1.8728e-06
13:91789930 T C 0.056744 3.7986e-05
13:91791388 T A 0.604181 2.9745e-05
13:91795581 G A 0.104973 1.5353e-05
13:91796824 T C 0.061726 9.7510e-06
13:91802026 T C 0.410879 9.8113e-06
13:91803836 G C 0.043913 -2.3142e-05
13:91806195 G A 0.062515 -2.0456e-07
13:91820605 T G 0.055854 -3.7638e-06
13:91827070 G C 0.069143 -3.0564e-05
13:91828928 C G 0.048405 -2.5646e-05
13:91833423 C T 1.435353 3.3568e-05
13:91833852 T C 0.211884 2.4687e-06
13:91835051 A C 0.362185 2.9967e-05
13:91839578 G A 0.094992 -5.7245e-06
13:91841209 G A 0.028690 2.3703e-06
13:91850513 G A 0.051248 -3.1053e-06
13:91859820 C T 0.260630 1.0409e-05
13:91862011 C T 0.065650 1.3174e-05
13:91874774 C A 0.257822 1.1428e-05
13:91875383 G A 1.059162 -6.6437e-06
13:91880082 G A 0.030845 -2.4347e-06
13:91881887 T C 0.055864 2.9833e-05
13:91889993 T G 0.079815 -1.7012e-06
13:91892208 T G 0.031611 -1.4919e-05
13:91893165 A G 0.148626 -1.3608e-05
13:91901014 A C 0.190799 -1.7508e-05
13:91911260 T A 0.278735 -1.0958e-05
13:91933782 T C 0.285441 -1.6942e-05
13:91936317 C T 0.051959 2.2070e-05
13:91938029 A G 0.038499 1.9567e-05
13:91939216 T C 0.318000 2.3504e-05
13:91953133 G A 0.039628 -5.9396e-06
13:91955192 A G 0.518031 -3.3990e-05
13:91957530 C T 0.910188 -2.5955e-05
13:91966021 A G 0.043010 -1.3892e-06
13:91969534 T C 0.078370 4.6883e-05
13:91971967 T A 0.219713 6.9948e-06
13:91974358 C T 0.126237 -3.8251e-05
13:91974740 T C 0.710511 2.0752e-05
13:91978989 C T 0.042793 -1.7813e-05
13:91981823 A G 0.048814 6.9898e-06
13:91991026 A G 0.494693 2.3570e-05
13:91992157 T C 0.110757 -1.4332e-06
13:92014568 C T 0.059976 8.4452e-06
13:92015977 A G 1.206665 -1.4558e-05
13:92024509 T G 0.046321 4.0835e-06
13:92024574 G A 1.262214 -1.3826e-05
13:92035044 G A 0.072080 1.4771e-05
13:92035073 G A 1.313865 3.5093e-06
13:92038976 T C 0.058808 -1.1958e-05
13:92040080 A G 0.074326 -1.3230e-06
13:92064644 G A 0.155715 3.9642e-05
13:92065044 A C 0.706097 -2.5916e-05
13:92066044 T C 0.191163 -1.8805e-05
13:92067935 C G 1.110141 -3.8165e-06
13:92071972 T C 1.222712 8.3425e-06
13:92072110 A G 0.666316 -1.9741e-05
13:92084105 A G 1.090854 -1.1107e-05
13:92092090 A G 0.100686 4.3892e-05
13:92092200 T G 0.072288 8.7489e-06
13:92095067 C T 0.054676 -3.4847e-06
13:92103709 T G 0.093019 4.1565e-06
13:92106136 A T 0.025317 3.7529e-05
13:92109382 T C 0.082304 -9.2733e-06
13:92109908 A G 0.064183 -1.5819e-05
13:92110462 C G 0.184408 -1.8524e-05
13:92115782 G A 1.705016 -2.3102e-05
13:92118473 G A 0.320197 -6.5254e-05
13:92122539 G A 0.781076 1.1817e-05
13:92128845 C T 0.297405 -8.6120e-06
13:92135345 A G 0.339267 5.2963e-06
13:92135437 A G 0.149746 -2.3569e-05
13:92140557 T C 0.607473 -7.9271e-06
13:92142102 G A 0.048502 -1.1128e-05
13:92143105 T G 1.199732 -4.1915e-06
13:92145186 T C 0.041105 4.1299e-06
13:92149288 A G 0.783062 -1.4544e-05
13:92149642 C T 0.060032 -1.5071e-05
13:92149706 C G 0.088147 3.4416e-05
13:92150357 T C 0.052011 7.0545e-06
13:92150929 A G 1.307383 1.4395e-05
13:92156885 T A 0.060369 3.2599e-07
13:92156920 G A 0.385679 6.1756e-06
13:92175270 A C 0.056338 -3.1012e-05
13:92183836 A G 0.079825 1.5106e-05
13:92191385 T C 0.078721 -6.9548e-05
13:92193109 T C 0.037817 -1.7375e-05
13:92203813 A G 0.139668 -8.5566e-06
13:92206921 G A 0.057441 -1.3881e-05
13:92210993 G T 0.401171 2.8059e-06
13:92211094 C A 1.895166 -3.8082e-04
13:92217719 C T 0.717214 7.3800e-07
13:92232778 C T 0.174814 1.2591e-05
13:92249817 A C 1.928027 -5.3082e-06
13:92250299 G A 0.374166 4.0497e-06
13:92255853 G A 1.288820 -7.9254e-06
13:92261830 A G 1.604460 7.9696e-06
13:92267431 T C 0.710521 6.0927e-05
13:92273508 A G 0.082337 2.2321e-05
13:92275066 G A 0.278628 -7.7408e-06
13:92278702 T G 0.322200 4.7037e-06
13:92282490 G T 0.089747 -2.8646e-05
13:92283024 G A 0.209648 2.4002e-06
13:92290179 A G 1.223310 3.8962e-05
13:92291620 C G 0.033257 1.5014e-05
13:92305278 A C 0.252554 -4.2856e-05
13:92313613 T C 0.031848 -3.5211e-06
13:92326195 C T 0.210586 7.6252e-07
13:92326380 A G 0.064650 2.4812e-05
13:92329838 G A 0.029527 1.2093e-05
13:92345579 T C 0.209570 -2.7782e-05
13:92347396 G T 0.043030 -2.5404e-05
13:92347612 A C 0.095768 -4.6928e-06
13:92353019 T C 0.051268 4.6993e-05
13:92361704 A G 0.121524 -4.8262e-05
13:92363151 G A 0.049833 -7.7028e-06
13:92366668 A G 0.042929 -1.4369e-05
13:92371706 C T 0.387289 -1.2281e-05
13:92374033 T A 0.170432 -6.2829e-05
13:92375451 T C 1.948102 -7.7644e-06
13:92376677 G A 0.028940 -3.1538e-05
13:92378409 C T 0.304348 -6.0120e-05
13:92378557 C A 0.108430 1.1957e-06
13:92379585 T C 0.739785 -1.7318e-05
13:92382387 C T 0.153430 -9.7404e-06
13:92382412 A C 0.116243 -2.5657e-05
13:92397447 T C 1.493700 -5.8542e-05
13:92403420 C T 0.071486 -2.6664e-05
13:92406728 A C 0.191260 -1.9374e-05
13:92410878 A G 1.315215 -5.7788e-05
13:92429871 A G 1.385127 -8.5141e-05
13:92433957 T C 0.814076 -3.0421e-05
13:92439543 A G 1.948774 2.4357e-06
13:92444651 G T 0.026009 -5.0070e-07
13:92445229 T C 0.525142 -3.2446e-05
13:92450121 C T 0.124990 1.2676e-05
13:92472351 G A 0.794848 -2.7867e-05
13:92491194 G A 0.051336 2.4857e-05
13:92499190 T C 0.101072 -1.4135e-05
13:92507188 C T 0.267411 1.2303e-05
13:92510449 C T 0.024895 -2.2715e-05
13:92516702 A G 0.090542 1.4430e-05
13:92535659 A G 0.045847 -9.9753e-06
13:92536982 T C 1.692516 -5.3697e-05
13:92542398 T G 0.348378 -7.9498e-06
13:92557104 A G 0.058980 2.1584e-05
13:92561404 A G 0.025636 1.0667e-06
13:92562673 G A 1.944863 1.2557e-05
13:92574887 A G 0.037350 3.1983e-05
13:92620072 G A 0.172136 1.5788e-05
13:92630965 A G 0.061885 4.6328e-05
13:92641386 A G 1.109673 -4.0423e-05
13:92643360 A G 0.997257 -5.6412e-05
13:92646163 T C 0.109232 1.8117e-05
13:92648273 T G 0.095213 1.5967e-05
13:92653744 T C 0.113588 -7.3685e-06
13:92661788 G T 0.054283 -1.0709e-05
13:92676457 T C 0.121884 2.1689e-06
13:92679959 G T 0.048522 -1.7416e-05
13:92690168 G A 0.089286 1.0479e-06
13:92691629 G T 0.104438 2.8481e-05
13:92708721 A G 0.071707 1.8217e-06
13:92710145 A G 1.108589 -1.7533e-05
13:92710170 G A 0.110345 -1.7975e-05
13:92740734 G C 0.108888 -9.1695e-06
13:92743267 G A 1.886094 -5.2987e-05
13:92753040 A G 0.072054 2.3385e-05
13:92754202 C T 0.166426 6.5835e-06
13:92754783 C A 1.088446 -1.9740e-05
13:92766229 T C 0.058058 -4.2095e-06
13:92772171 A G 0.888434 9.5504e-06
13:92790204 G T 1.220515 6.2411e-06
13:92793391 G T 0.580493 4.8441e-06
13:92801482 T G 0.171402 2.0160e-05
13:92804309 G A 0.098991 3.6140e-06
13:92804506 G A 0.917339 -2.1047e-05
13:92806097 T C 0.055543 2.4053e-05
13:92807675 A G 0.043475 -9.3008e-06
13:92810852 T C 0.714358 -3.7078e-05
13:92815000 G C 1.820457 3.3277e-05
13:92818945 T G 0.320580 5.6946e-05
13:92820315 T C 0.050083 1.4439e-05
13:92823453 A G 0.090299 2.4349e-05
13:92829268 T C 0.020997 2.7329e-05
13:92830450 G A 0.022533 2.3704e-05
13:92834412 A G 0.489931 -4.4793e-05
13:92840820 C G 0.062911 1.3352e-08
13:92842082 C A 0.057273 -3.6230e-05
13:92847827 A G 0.783925 -5.6794e-05
13:92850192 A G 0.088144 -2.8533e-05
13:92861321 A G 0.050794 -1.0618e-05
13:92875157 T C 0.028041 4.2235e-05
13:92875774 C T 0.025275 -1.8999e-05
13:92876575 A G 0.091081 2.8638e-05
13:92878571 G A 0.081357 2.4782e-05
13:92879531 A C 0.114717 -8.8880e-06
13:92879723 T C 0.444438 8.3452e-04
13:92879773 A G 0.024503 -3.8119e-05
13:92886722 T C 0.037522 -1.0580e-05
13:92901514 C T 0.057727 4.7384e-05
13:92902404 G A 1.191393 6.9480e-05
13:92912119 C T 0.512539 -3.7406e-05
13:92912423 T C 1.195360 1.5420e-05
13:92912864 C T 0.034029 2.8666e-06
13:92912924 T G 0.048418 2.9924e-05
13:92914541 A G 0.102656 -1.0004e-06
13:92922226 T C 0.574417 1.6113e-05
13:92923296 C T 0.302641 2.4521e-05
13:92924572 G T 1.609563 2.3219e-05
13:92924931 C A 0.197745 -5.6745e-06
13:92940739 G A 0.119073 1.8718e-05
13:92942533 G C 0.085631 4.3211e-05
13:92944585 C T 0.025502 -7.4068e-06
13:92950532 C T 0.074268 1.4287e-05
13:92953805 C T 0.294633 1.7109e-05
13:92958750 A G 0.047779 9.0436e-06
13:92962230 A C 0.048132 1.1838e-05
13:92980821 C T 0.221881 -1.4283e-05
13:92982359 C A 0.773487 1.5977e-05
13:92986039 A G 0.044400 4.3844e-05
13:92992685 T C 0.119784 -3.6656e-05
13:92994509 A C 0.531189 2.0889e-05
13:92998236 A G 0.026505 -2.9223e-06
13:93013834 A G 0.021711 9.7019e-06
13:93021799 T C 0.042676 9.8876e-06
13:93022078 A G 0.059989 2.4365e-06
13:93022272 G C 0.118661 -1.2624e-05
13:93022401 A G 0.190004 -5.0579e-05
13:93026077 T C 0.373539 -3.0395e-06
13:93026523 A G 0.178566 3.7147e-05
13:93027806 T C 0.033877 -6.4967e-06
13:93032056 T C 0.372546 -3.8250e-06
13:93032234 T C 0.024168 1.9925e-05
13:93033199 A G 1.070493 -3.6095e-06
13:93033376 A C 0.930195 1.4815e-05
13:93034767 C A 0.032770 1.3824e-05
13:93038685 G A 0.044172 1.0474e-06
13:93039635 A G 0.071739 -1.6496e-05
13:93041456 A G 0.109761 -2.2957e-05
13:93049208 T C 0.026178 -2.5934e-06
13:93057799 C T 1.164713 -1.0960e-05
13:93058024 G T 0.867265 -3.5527e-05
13:93064051 A G 0.021802 -8.5015e-06
13:93065816 A G 0.044581 -3.6192e-06
13:93066284 G A 0.209885 1.5432e-05
13:93068533 A G 0.039482 9.2216e-06
13:93074341 T G 0.416332 3.6455e-05
13:93075218 A G 0.033747 3.0805e-05
13:93091326 G A 0.030744 -1.3295e-05
13:93104087 C A 0.071301 -1.2968e-05
13:93108341 C T 0.837916 2.6063e-05
13:93108717 A G 1.030374 2.2113e-05
13:93108743 A G 0.239565 2.1437e-05
13:93109714 G A 0.217113 2.8160e-05
13:93114000 C A 0.105246 -4.3412e-05
13:93114265 T C 0.083726 -2.1328e-05
13:93118518 T C 0.486585 -2.1960e-05
13:93119092 A G 1.053167 4.9728e-07
13:93120388 G C 0.096472 -1.2487e-05
13:93121354 T A 0.076212 2.2570e-06
13:93130278 G C 1.375000 1.6776e-05
13:93131230 T C 0.093025 -4.0405e-05
13:93131369 G A 0.050680 -2.1193e-05
13:93131499 T C 0.101873 3.4264e-05
13:93132149 A G 0.027979 1.3238e-05
13:93133840 A G 0.064056 -1.5067e-05
13:93138441 C T 0.037622 -2.5323e-05
13:93139434 A G 0.045328 -6.1503e-06
13:93140957 G A 0.266401 -8.5521e-06
13:93141309 G A 0.049995 1.9293e-06
13:93145355 A G 0.425716 -2.6232e-05
13:93151802 A G 0.642946 -6.8985e-07
13:93155007 A G 0.047207 1.7593e-05
13:93159067 A G 0.035724 1.0826e-05
13:93163508 C T 0.027736 4.2651e-05
13:93167707 T C 0.125351 -7.9879e-06
13:93185910 C T 0.422133 2.0014e-05
13:93195785 A G 0.822745 -4.1500e-05
13:93204389 C T 0.475315 -3.5840e-05
13:93205033 A G 0.337634 -1.0648e-05
13:93213476 T C 0.435765 -2.0693e-05
13:93214090 A G 0.118904 5.1570e-05
13:93216205 T C 0.028070 -4.8350e-06
13:93220140 T C 0.076365 2.6980e-05
13:93221025 G C 0.198677 6.3010e-05
13:93222282 A G 0.030313 1.8990e-05
13:93224315 A G 0.031588 -9.8028e-06
13:93227507 C A 0.052430 -4.0918e-05
13:93238352 A C 0.443279 3.9701e-06
13:93239172 G A 0.717269 -5.7654e-06
13:93241515 T C 0.069441 -7.2566e-06
13:93242974 T C 0.604879 2.1391e-06
13:93255970 C T 0.055841 -2.5696e-05
13:93257339 G A 0.560067 -9.1078e-06
13:93258044 A G 0.465588 -1.5627e-05
13:93264584 G T 0.062998 -2.8430e-05
13:93266539 G A 0.140470 -1.8222e-06
13:93269486 T G 1.902294 -6.2403e-06
13:93273644 C T 0.028115 -2.8041e-05
13:93279457 T C 0.072028 -1.0837e-05
13:93281128 A T 0.054027 2.0456e-05
13:93282229 A G 0.955383 1.4043e-05
13:93284644 T C 0.052735 3.0636e-05
13:93284783 T G 0.824985 -3.1990e-05
13:93284827 G A 0.045961 -3.2546e-06
13:93288934 T C 1.969424 1.6955e-05
13:93288992 C T 0.251922 6.0296e-05
13:93316973 A C 0.901989 -5.7302e-06
13:93317018 C T 0.601322 -2.3356e-05
13:93319413 A G 0.071256 2.2249e-05
13:93319480 T C 0.550434 4.0656e-06
13:93319968 A G 0.564816 -1.1687e-05
13:93331886 A G 0.740756 -9.5653e-06
13:93345914 G T 0.076692 -9.0994e-06
13:93354426 C T 0.105629 1.0521e-05
13:93358775 C A 0.107761 -1.6483e-05
13:93358874 C T 0.054819 7.0015e-06
13:93381946 C T 0.459739 -3.5320e-05
13:93382321 A G 0.031939 -9.6761e-07
13:93389827 T C 0.120754 -1.6842e-05
13:93396655 G T 0.180666 6.1769e-05
13:93402811 A G 0.070425 -2.3172e-05
13:93411343 G A 0.382202 6.5835e-05
13:93443838 A G 0.031270 1.8649e-05
13:93450646 C T 0.068688 -2.9392e-05
13:93482121 A G 0.092736 -2.6679e-05
13:93495513 G C 0.030232 1.9076e-05
13:93499243 G A 0.047730 -1.8215e-05
13:93502554 T C 0.203672 -1.9015e-05
13:93504531 G T 0.242408 1.4226e-05
13:93506200 G A 0.062998 2.8388e-06
13:93512624 G C 0.562644 1.3731e-05
13:93517731 G A 1.069649 1.6793e-05
13:93525334 C T 0.065994 -1.6396e-05
13:93533055 C T 0.079464 -3.4600e-05
13:93536513 G A 1.020715 1.3393e-05
13:93539901 T C 0.081194 2.5649e-05
13:93565913 T C 0.073028 -3.1343e-05
13:93566498 C T 0.085703 1.2573e-05
13:93566808 T C 0.076167 1.5614e-05
13:93569958 G T 0.031299 2.3250e-06
13:93578477 T C 0.060976 -2.3873e-05
13:93581791 T G 0.609358 -2.2403e-05
13:93588530 G A 0.187985 1.1669e-05
13:93616221 T G 0.478844 -1.2813e-05
13:93616413 T C 0.100686 1.2105e-05
13:93617595 A G 0.052303 9.6480e-06
13:93618659 T C 0.029391 -4.0726e-05
13:93623353 T C 0.123786 -1.7779e-05
13:93633905 G T 0.451929 -5.3210e-06
13:93639364 C G 0.082132 3.8851e-06
13:93646043 C T 1.662626 -6.4202e-05
13:93654659 C G 1.266252 2.7676e-05
13:93655949 T C 0.184895 4.8193e-05
13:93656534 C T 1.795954 -1.0392e-05
13:93658039 T C 0.027181 8.3453e-06
13:93662082 T G 0.056208 4.6646e-07
13:93663234 C T 0.097135 2.9998e-07
13:93677931 G T 1.794815 -1.2220e-05
13:93686382 T C 0.349033 -1.6766e-05
13:93687388 A G 1.257196 3.7584e-05
13:93691002 C T 0.205672 1.1618e-05
13:93708678 T C 0.055708 4.3614e-05
13:93727410 G A 0.057454 -1.9579e-05
13:93728865 A G 0.077913 1.8039e-05
13:93733561 G A 0.428014 -9.4893e-06
13:93737743 T A 0.063037 2.1244e-05
13:93738619 T G 0.368005 8.5641e-05
13:93741916 C T 0.874198 2.7922e-05
13:93749447 A G 0.047457 1.3286e-05
13:93749624 A G 0.040570 1.7453e-05
13:93750061 G A 0.272799 -3.3062e-05
13:93751957 A G 0.704169 -1.0420e-04
13:93757119 C A 0.118817 6.1325e-05
13:93757576 G A 0.052969 -5.1136e-05
13:93758316 T C 0.281416 -2.8282e-05
13:93770875 A G 0.869076 -3.8911e-05
13:93778485 A C 0.896481 1.1502e-05
13:93782160 T C 0.037557 -8.7524e-05
13:93799908 T A 0.069461 -1.9174e-05
13:93809368 T C 0.070665 -4.6352e-05
13:93812032 T C 0.023811 9.5735e-06
13:93813326 G A 0.030530 -2.0432e-05
13:93814026 C T 1.711988 -2.0282e-05
13:93815230 T C 0.043695 3.3764e-05
13:93815471 G A 0.030232 -1.0435e-04
13:93816293 G A 1.899009 -8.9524e-05
13:93816321 G C 0.607060 1.3744e-06
13:93831475 T C 0.300447 -5.5279e-05
13:93833338 A C 0.124013 -1.0942e-05
13:93837878 T C 0.212030 2.2146e-05
13:93839833 G A 0.172438 -7.7302e-07
13:93843217 A G 0.047736 -7.5013e-06
13:93860270 T C 0.995537 1.1983e-05
13:93869239 T G 0.425314 1.0593e-05
13:93872920 T C 0.054209 -1.1778e-05
13:93873495 A G 0.168163 -5.3001e-06
13:93878289 G C 0.267141 -2.2037e-06
13:93879031 G A 0.034526 5.9814e-08
13:93891219 C T 0.448732 2.2863e-05
13:93893684 C T 0.130307 2.1130e-05
13:93894245 T C 1.025486 1.8845e-05
13:93898697 A G 0.027603 2.3142e-05
13:93907213 A C 0.019903 4.0294e-05
13:93913236 C A 0.028810 -2.7931e-05
13:93914098 C T 0.395903 1.3567e-05
13:93930403 G A 0.421967 2.0291e-05
13:93932100 A G 0.080078 -1.4647e-05
13:93938045 G A 0.226159 -5.0586e-05
13:93938706 G A 0.703955 -1.1842e-04
13:93941018 T C 0.024172 -2.0266e-05
13:93942811 T C 0.057617 2.1805e-05
13:93950480 A C 0.081308 4.1318e-06
13:93958059 C T 0.174905 -3.4917e-05
13:93962776 G A 0.118489 4.5326e-05
13:93967084 G C 0.357450 1.3245e-05
13:93968282 G A 0.053809 -2.8814e-05
13:93969378 C T 1.109829 -6.4023e-05
13:93990364 C T 0.038593 -3.1827e-05
13:93991983 A G 0.044137 7.9439e-06
13:94005026 A C 0.153106 -1.2448e-04
13:94005293 G A 0.259822 8.7731e-05
13:94006126 T C 0.449622 8.6367e-05
13:94007574 A G 0.605616 1.2751e-05
13:94011169 G A 0.189683 1.0453e-05
13:94029866 A G 0.050093 -1.0263e-05
13:94030142 A G 0.994060 -9.6641e-05
13:94034176 C T 0.027684 7.4424e-06
13:94042191 T C 0.077929 -2.0445e-05
13:94054322 C A 0.232203 3.5451e-05
13:94057511 A C 0.142492 -2.8310e-05
13:94070081 G A 0.107424 1.2078e-05
13:94075954 G A 0.234449 -3.3367e-06
13:94077627 A G 0.501298 2.2426e-04
13:94097301 T C 1.287041 1.3764e-05
13:94108333 A C 0.049035 -3.2256e-05
13:94110811 C A 0.282578 1.6868e-05
13:94115276 G A 1.430549 9.4624e-05
13:94115566 C T 0.109547 1.4851e-05
13:94129294 C T 0.207882 2.2427e-05
13:94135061 G A 1.548674 -3.0453e-05
13:94135139 C T 0.592328 6.5574e-06
13:94136009 C A 0.522808 -1.4911e-05
13:94139644 T C 0.052998 -1.7402e-05
13:94154410 G A 1.084658 -3.0313e-05
13:94159773 G T 0.160016 8.5627e-06
13:94161019 A G 0.116434 5.6570e-05
13:94161092 G A 0.232748 -1.3700e-05
13:94166769 G A 0.030021 6.3323e-06
13:94168587 C T 0.071489 8.9401e-06
13:94178541 T C 0.754388 1.9126e-05
13:94181470 A G 0.021543 -1.7038e-05
13:94196062 C T 1.791391 -1.2851e-05
13:94197216 A G 1.030011 -3.3006e-05
13:94197611 T C 0.020163 -1.6530e-05
13:94204619 A C 0.511338 9.3147e-06
13:94204671 G A 0.248715 1.7835e-05
13:94205035 T C 0.050434 -4.1790e-05
13:94207217 T C 0.246660 5.7651e-05
13:94207218 G A 0.028063 -1.2377e-05
13:94208178 T C 0.594142 2.6436e-05
13:94209956 C T 1.648286 2.9807e-05
13:94211102 C A 0.682548 -4.2310e-05
13:94212409 C A 0.281657 -5.7243e-06
13:94217791 T C 0.055140 1.1658e-05
13:94219479 C T 1.372627 -5.7490e-06
13:94219558 A G 0.041907 1.3869e-05
13:94224996 G A 0.032880 -1.0296e-05
13:94225558 T C 1.767329 2.9630e-05
13:94234141 C T 1.643566 1.5652e-05
13:94239777 C T 1.930124 2.4489e-05
13:94240082 A G 1.700995 2.0379e-05
13:94240598 C T 0.098787 6.1414e-06
13:94241957 C T 0.031916 -4.4825e-06
13:94242144 C A 1.765324 2.3417e-05
13:94246764 T A 0.037652 2.1106e-05
13:94251855 T C 0.732583 3.1830e-05
13:94256887 A G 0.037830 3.7966e-05
13:94260091 A G 0.593337 -7.3060e-05
13:94261215 C A 0.024347 2.0412e-05
13:94265724 G A 0.040122 -3.0317e-05
13:94280437 C G 0.046003 -1.3942e-05
13:94281651 T C 1.061002 -3.2518e-05
13:94283991 A G 1.169484 -1.9906e-05
13:94285223 G A 0.058470 7.8212e-06
13:94287568 G T 0.492217 -4.3267e-06
13:94291902 G T 0.514911 4.2630e-05
13:94294285 G A 0.024993 -2.4657e-05
13:94312686 C T 0.583875 4.2940e-05
13:94314155 G A 1.279998 -3.4252e-05
13:94321072 G A 0.064569 9.4375e-06
13:94322984 T C 0.068390 -3.7806e-05
13:94341096 A G 0.046805 2.3842e-05
13:94364399 A G 1.883228 5.2501e-06
13:94389413 C T 0.511704 -2.3424e-05
13:94398942 G A 1.898052 1.5937e-05
13:94403578 T G 0.025191 -1.3742e-05
13:94408282 A C 0.034023 5.7137e-05
13:94408506 G A 1.155962 2.5261e-06
13:94408701 C G 0.069185 9.4494e-06
13:94408912 T G 0.068081 -1.1615e-05
13:94409637 G A 0.084972 -2.3692e-05
13:94419894 G T 0.069224 1.2296e-05
13:94424779 A G 0.047564 6.4414e-06
13:94430670 T C 0.039810 9.9962e-06
13:94446850 A G 0.031644 -1.4582e-05
13:94449888 G T 0.594622 3.3729e-05
13:94450717 C A 1.207249 4.5571e-06
13:94453361 T C 0.446191 1.5429e-05
13:94473992 G T 0.032718 4.9498e-05
13:94483912 T C 0.034678 5.2568e-05
13:94501899 T C 0.552754 -3.0588e-05
13:94510120 G A 0.042575 2.0227e-05
13:94519555 A G 0.145397 8.8600e-06
13:94519950 A G 0.593924 2.8184e-05
13:94537196 G A 0.027908 -7.1519e-06
13:94545917 A G 0.060960 5.3229e-06
13:94560874 A G 1.406394 -1.0651e-05
13:94560989 C T 0.683120 -3.7040e-05
13:94561232 G T 0.449375 1.3651e-05
13:94562038 A G 0.052595 1.9811e-06
13:94563143 A G 0.130524 -3.0181e-06
13:94563601 G T 0.109021 -4.5309e-07
13:94565251 G A 1.060840 1.3807e-05
13:94565629 G T 0.068578 3.1589e-05
13:94572172 T C 0.028508 -1.2804e-06
13:94572633 T C 0.328218 1.7036e-05
13:94595305 C T 0.697616 -9.8722e-06
13:94595997 G A 0.069801 -3.9601e-05
13:94610821 A C 0.104973 6.1137e-06
13:94612361 T C 1.385679 2.1559e-05
13:94613613 A C 0.042335 -2.1806e-05
13:94619806 A G 0.033701 1.5655e-05
13:94622439 G A 0.328030 5.6749e-06
13:94626232 T C 0.030881 2.8225e-06
13:94646936 C T 1.690679 -1.5384e-06
13:94648051 T C 0.316062 8.1915e-06
13:94652322 C T 1.050761 -8.2996e-06
13:94673088 C T 0.033659 -3.6381e-06
13:94673189 C T 0.056974 -1.9229e-05
13:94688463 G A 0.061431 -1.2635e-06
13:94696011 C A 0.028359 1.1020e-05
13:94702697 C T 0.363042 2.1303e-05
13:94703305 G A 1.387607 -4.7430e-05
13:94708383 A G 0.238899 3.3401e-06
13:94719386 G T 0.101542 -1.8591e-05
13:94731260 T G 0.054981 -1.3315e-05
13:94735152 C G 1.640135 -3.0979e-05
13:94740119 C A 0.194986 1.5943e-05
13:94741779 T C 1.696759 4.2623e-05
13:94743824 C T 0.491963 2.6748e-05
13:94746887 G A 0.026090 1.3403e-05
13:94754679 G A 0.225919 9.4044e-06
13:94754950 T C 0.823365 -1.0987e-05
13:94770906 C T 0.557127 1.7562e-05
13:94773330 G A 0.026327 -3.1673e-05
13:94779108 A G 0.033942 6.1914e-07
13:94779284 G A 0.316832 -4.9987e-05
13:94790672 T C 1.032121 3.6466e-06
13:94791992 G A 0.330912 -5.3629e-05
13:94793881 A G 0.226413 -3.7531e-05
13:94794310 T C 0.061583 -1.4575e-05
13:94797497 G A 0.050232 1.2501e-05
13:94797759 T G 0.456188 1.6715e-05
13:94799771 G A 0.513905 -1.9856e-05
13:94801023 C G 0.465286 1.3270e-05
13:94801342 C A 0.022250 -1.5533e-05
13:94802085 T C 1.075848 1.0001e-05
13:94803335 T C 0.702241 -1.2954e-06
13:94803900 G A 1.781855 8.7329e-06
13:94806096 C T 0.259264 1.0224e-05
13:94808600 T G 1.340935 1.6235e-05
13:94816705 C T 0.114432 -1.6514e-06
13:94820549 A G 0.062648 9.4307e-06
13:94824079 G A 0.382280 -8.5951e-06
13:94824607 A C 0.022575 2.0748e-05
13:94828622 C T 1.958843 -1.6942e-05
13:94828678 T C 1.742918 7.8735e-06
13:94829330 G A 0.166043 1.1837e-06
13:94829939 A G 0.040359 -1.1022e-05
13:94831005 G C 0.664791 5.8911e-05
13:94833340 G T 0.705604 -1.0902e-05
13:94839380 G C 0.173600 -1.7471e-05
13:94839752 A G 0.070516 -7.8045e-06
13:94841723 A G 0.218561 -5.1863e-05
13:94844960 T C 0.021046 1.1105e-05
13:94845943 A G 0.207717 -3.1435e-05
13:94847746 T C 0.055614 -2.1611e-06
13:94857886 G C 0.303079 -3.7223e-05
13:94859470 G A 0.074703 -9.4831e-06
13:94859503 A G 0.023818 -3.9958e-05
13:94863599 A G 1.422847 1.4128e-06
13:94863918 A G 1.363886 -4.8850e-05
13:94870411 G T 0.026006 -3.2504e-05
13:94870765 A G 0.175268 -6.5507e-06
13:94878028 A G 0.132858 -2.4045e-05
13:94879070 C T 0.389655 -1.3331e-05
13:94879649 G A 0.121959 -8.1512e-06
13:94880279 C T 0.076436 1.7708e-06
13:94880932 A G 0.039810 -1.4691e-05
13:94889953 T A 0.046055 2.3416e-05
13:94890374 C T 1.344356 4.2447e-06
13:94891510 A G 0.688569 -1.7612e-05
13:94895346 G T 0.157679 2.9049e-05
13:94898109 C T 0.031248 -1.2118e-05
13:94901002 A C 0.088527 -1.6950e-05
13:94904461 C T 1.162840 2.8759e-05
13:94904571 G A 0.041439 2.1575e-05
13:94904599 A G 1.507215 1.7297e-05
13:94904700 A G 1.382621 -1.2885e-05
13:94904806 A G 0.370553 1.8819e-05
13:94905456 T C 0.024276 7.4430e-06
13:94906275 G T 0.060639 -9.0901e-06
13:94907931 T C 0.060473 -1.0834e-05
13:94909925 T C 0.055650 -4.0094e-05
13:94910514 T C 0.301365 -6.2103e-06
13:94914158 G A 0.738036 2.9898e-05
13:94916026 T C 0.424499 -4.6176e-05
13:94916602 A G 0.277223 -2.5886e-05
13:94918224 C A 0.020871 1.5821e-05
13:94918722 C A 0.056474 -1.2968e-06
13:94919382 T C 0.582009 1.7070e-05
13:94920256 C T 0.507673 -5.7238e-05
13:94921922 T C 0.052946 -7.5584e-07
13:94922103 G A 0.362091 7.0968e-06
13:94922454 G A 0.073495 4.4376e-06
13:94924079 C T 0.546876 3.4004e-06
13:94932796 C T 0.109196 -5.3814e-06
13:94934930 A G 0.783497 -4.8610e-05
13:94935359 G C 0.062797 1.0809e-06
13:94936060 G A 0.043741 6.0612e-06
13:94936557 G A 0.117613 2.3837e-05
13:94938034 G C 0.058879 -8.9136e-06
13:94938785 G A 1.148931 -6.0535e-05
13:94941742 C T 0.229756 -3.3275e-05
13:94946847 C A 0.047016 2.2724e-05
13:94947387 G A 0.057766 5.7198e-06
13:94952832 C T 0.067403 -7.8834e-06
13:94962036 G A 0.845843 -3.3894e-05
13:94965132 C T 0.176670 3.4939e-05
13:94966232 T G 0.799801 -1.6594e-05
13:94972512 G A 0.088546 7.7414e-06
13:94976402 T G 0.040820 -1.5925e-06
13:94977567 A G 1.288246 -2.1965e-05
13:94979290 A G 0.096106 -1.0444e-05
13:94981091 A G 0.050609 -3.5316e-06
13:94988443 G T 0.054416 -5.6066e-06
13:94988900 A G 0.265564 -1.0042e-04
13:94990312 G A 0.137380 2.0793e-05
13:94992507 C T 0.175596 2.0725e-05
13:94995715 C T 0.583200 -2.4544e-05
13:94996670 C T 0.537139 -3.5624e-06
13:94999260 T G 0.043069 2.4109e-05
13:95001858 C T 0.252045 1.5859e-05
13:95002602 G T 0.054799 -2.4756e-05
13:95009333 T C 0.139483 1.9899e-05
13:95012884 C T 0.037275 5.3032e-06
13:95017238 G T 0.489409 -3.3737e-05
13:95018587 A G 0.077702 -8.5358e-06
13:95031930 C T 0.034818 2.4843e-06
13:95032333 A G 1.956327 7.1124e-06
13:95034749 A G 0.363211 -1.5534e-05
13:95037153 C T 0.335625 1.6515e-05
13:95041266 T C 0.044938 -3.9408e-06
13:95044472 G T 1.092688 -5.5117e-06
13:95045494 C T 1.674694 -3.1279e-05
13:95049165 C T 0.088705 1.4959e-05
13:95051560 G A 0.257446 1.6294e-05
13:95054686 C A 0.392170 -8.6223e-06
13:95062594 T C 0.315981 2.2396e-05
13:95063820 C G 0.153661 1.5376e-06
13:95063962 A G 0.180643 5.8340e-06
13:95064640 C T 0.258416 3.4699e-05
13:95065970 A C 0.134663 1.0134e-05
13:95072050 C T 0.165079 -9.2942e-06
13:95072378 C A 0.184311 -7.1074e-06
13:95076668 A G 0.045497 -8.7975e-06
13:95083777 A G 1.727266 -5.5147e-05
13:95083930 C T 0.053225 1.3453e-05
13:95085417 T C 0.235774 -6.8288e-06
13:95088865 A G 0.030495 -1.9793e-06
13:95096013 C T 1.623734 -4.0302e-05
13:95098998 T C 0.572087 -2.6647e-05
13:95110105 C T 0.914252 -2.2158e-05
13:95110544 T C 0.232073 -1.2692e-05
13:95119785 A G 0.108245 1.4760e-05
13:95120324 G A 0.403963 -1.6322e-05
13:95125945 C T 0.062226 -2.6688e-05
13:95129882 T C 0.054387 9.0592e-06
13:95138981 T G 0.162006 -2.3699e-06
13:95147833 T C 0.067413 -1.3283e-05
13:95150240 C T 1.148691 -1.2380e-05
13:95150403 G A 0.684363 -1.9653e-05
13:95157722 T C 0.625782 3.4624e-05
13:95164550 A G 0.669478 2.5334e-05
13:95168547 A G 0.084372 -2.3027e-05
13:95171381 C A 0.041118 -9.1236e-06
13:95188059 T C 0.030978 -2.3386e-05
13:95193331 G A 0.020134 -1.2585e-05
13:95198168 A G 0.154540 2.6368e-05
13:95217010 G A 0.693899 7.9624e-06
13:95218014 C T 0.485988 3.4338e-06
13:95224438 G A 0.053657 -2.5145e-05
13:95236346 G A 0.070003 1.5094e-05
13:95236825 G A 0.700144 -6.5634e-06
13:95236848 G A 0.038781 -1.2900e-05
13:95238884 A G 1.249257 -4.1190e-07
13:95242571 T G 0.062641 -4.0903e-06
13:95250546 A C 0.038986 -4.4326e-05
13:95253920 G T 1.239321 6.8079e-06
13:95258944 C T 1.371725 1.0808e-05
13:95268232 G A 0.022838 -1.6838e-05
13:95270392 G A 0.548934 -1.1798e-05
13:95271934 C T 0.608443 2.1582e-05
13:95273447 A G 0.238185 -1.9149e-05
13:95284980 A C 1.199641 -2.4104e-06
13:95293574 C T 0.540849 6.3038e-05
13:95297789 A G 0.317971 1.9139e-05
13:95297876 C T 0.810898 1.7180e-06
13:95304388 T G 0.029716 -2.5225e-05
13:95306772 G A 0.102071 3.7600e-06
13:95308317 C T 0.025103 7.8658e-06
13:95309974 G A 1.359141 1.9610e-05
13:95312327 G A 0.175473 4.2355e-06
13:95324108 A G 0.553777 -3.0474e-05
13:95331285 G T 0.108596 2.5030e-06
13:95338399 A G 0.044487 -3.1732e-05
13:95338646 T G 0.148308 -1.2886e-05
13:95347352 G A 1.629943 2.6472e-06
13:95351822 G A 0.771952 -1.7546e-05
13:95353053 G A 0.996761 -4.3366e-06
13:95353353 T G 0.021364 1.9120e-05
13:95364046 G C 0.844736 2.1288e-05
13:95370076 G A 0.228126 -2.1632e-05
13:95374623 C T 0.608664 9.0424e-06
13:95375844 T C 0.046266 5.2066e-05
13:95378489 T C 0.149685 7.0360e-06
13:95383199 C T 0.084531 2.4440e-05
13:95388146 A G 0.026246 -1.5904e-05
13:95388992 T G 0.126659 1.6421e-06
13:95391231 A G 0.194863 8.3620e-07
13:95395373 G A 0.051326 -2.0279e-05
13:95401793 C T 0.483235 -2.8233e-05
13:95402710 C T 1.168945 -2.0031e-05
13:95425451 A G 0.472271 1.9913e-06
13:95431041 A G 0.081788 -1.8721e-05
13:95433039 G A 0.043374 8.4251e-06
13:95433968 G A 1.214020 7.5649e-07
13:95434005 G T 0.499942 -1.8005e-05
13:95437568 G A 0.641953 2.7906e-05
13:95453071 T C 0.632585 -1.6782e-05
13:95457166 A G 0.534565 2.0967e-05
13:95463392 T C 0.719570 -1.5894e-05
13:95465162 C T 1.950069 -5.7394e-07
13:95466796 A G 0.062946 -2.2898e-05
13:95471030 T G 0.234943 1.9898e-06
13:95475427 T G 1.084411 -5.1839e-05
13:95476686 A G 0.140236 -2.2471e-05
13:95476882 C G 0.055361 7.8073e-06
13:95477559 C T 0.097462 -2.0942e-05
13:95478338 G A 0.650619 1.4177e-05
13:95480255 G T 0.340802 4.0820e-05
13:95480412 G A 0.883274 2.0565e-05
13:95481613 T C 0.051307 -8.9250e-06
13:95485651 T C 0.198112 -4.3567e-05
13:95487543 A G 0.118865 -1.0702e-05
13:95487617 C G 0.081110 2.6367e-05
13:95495548 A C 0.217798 -6.0599e-06
13:95505969 G A 0.086151 -6.1641e-05
13:95508061 G A 0.337004 2.5989e-05
13:95512245 T C 0.049989 2.7700e-05
13:95518160 G A 0.060687 9.3156e-06
13:95522233 G A 1.834937 4.1251e-05
13:95535759 T C 0.155134 -6.3559e-05
13:95539395 C T 0.900882 4.5159e-06
13:95541470 G A 1.517248 -3.8739e-05
13:95541747 G A 0.854022 -1.0026e-05
13:95541802 C T 0.431455 -2.4429e-05
13:95545413 T C 0.104425 -2.0776e-06
13:95546697 C T 1.504262 1.2483e-05
13:95552018 C T 0.444107 6.1352e-06
13:95555670 T C 0.091578 -8.7868e-06
13:95557727 A G 0.077368 -1.1485e-05
13:95572000 C T 0.315124 -2.9103e-05
13:95572401 C T 0.552057 1.3113e-05
13:95574418 C T 0.106905 -8.9574e-06
13:95577555 G A 0.086349 -3.5934e-06
13:95578584 A G 0.576799 -5.1023e-06
13:95578605 G C 0.088196 2.3406e-05
13:95578638 T C 0.479071 -6.5543e-06
13:95579254 C T 0.091354 1.5717e-05
13:95580196 A G 0.181036 -5.4571e-05
13:95580260 G T 0.068464 -5.8566e-05
13:95581052 G A 0.268232 -1.5608e-05
13:95585686 T C 0.055822 2.6072e-05
13:95590448 C T 0.159396 -5.5486e-05
13:95600085 G A 0.314641 -1.6220e-05
13:95602599 T C 0.253161 2.6593e-06
13:95603875 G A 0.180880 3.4185e-05
13:95607621 A G 1.246368 -3.3550e-05
13:95608528 G A 0.358897 -1.3423e-05
13:95609264 A G 0.129395 1.5723e-05
13:95612099 A G 0.077770 -3.7647e-05
13:95613155 T C 0.221573 4.7373e-05
13:95614152 G A 0.139259 -3.7592e-05
13:95622566 T C 0.034701 -3.9192e-05
13:95622834 T G 0.052618 -1.5476e-05
13:95625589 T C 0.075323 4.4759e-06
13:95634422 A G 0.101835 1.4539e-05
13:95640463 G A 0.054637 -6.1570e-05
13:95648925 A G 0.041832 1.5366e-05
13:95650711 A G 0.065364 -4.0652e-05
13:95650814 T C 1.842850 5.7910e-05
13:95653323 G A 0.726526 -3.2086e-05
13:95653732 T C 0.056029 -6.3284e-05
13:95654456 C T 0.101695 9.4736e-06
13:95664889 C T 0.799755 -1.4566e-04
13:95667680 G A 0.287411 -4.8652e-05
13:95673135 T C 0.901015 2.3254e-05
13:95673518 C T 0.813842 8.5572e-06
13:95673791 C A 0.811427 9.0042e-06
13:95687671 G T 0.092818 2.4200e-05
13:95691512 C T 1.682367 1.6854e-05
13:95700935 C T 0.268816 8.2218e-05
13:95705284 T C 0.104415 -5.2788e-05
13:95705307 T C 0.107537 1.7810e-05
13:95707227 T C 0.075177 7.2219e-06
13:95712732 T C 0.035733 -3.2714e-05
13:95713630 C T 0.055984 2.4704e-05
13:95713715 T G 0.437927 -1.8762e-04
13:95714976 T C 1.651801 1.5308e-05
13:95718187 A G 0.039054 2.1106e-05
13:95724362 T C 1.923622 -2.2455e-05
13:95726541 G A 1.924031 -1.9951e-05
13:95727780 C T 1.923996 -1.8972e-05
13:95727861 A G 0.268823 -3.8078e-05
13:95729454 C A 0.484485 -1.1271e-04
13:95730397 G A 0.027125 -2.0612e-06
13:95735169 A G 0.109060 1.1059e-05
13:95740297 A C 0.028612 5.2388e-05
13:95748725 C T 1.034282 -1.1015e-05
13:95755581 C T 0.295549 -4.2314e-05
13:95758154 T C 0.032325 4.6452e-05
13:95761886 A G 0.027401 1.1649e-05
13:95762005 G A 0.518524 -1.3359e-04
13:95763826 T C 0.129963 3.0075e-05
13:95765541 G A 0.103519 -9.3310e-06
13:95770425 A G 1.897756 -2.8689e-05
13:95782920 T C 0.114188 -4.0134e-05
13:95784335 A G 0.087981 -5.0564e-05
13:95787496 T G 0.248296 1.8620e-05
13:95787986 A G 0.055981 -5.5965e-06
13:95788718 T C 0.034396 2.1350e-06
13:95789146 C T 0.229983 -8.4040e-06
13:95807870 A G 0.566445 1.2172e-05
13:95808918 C A 0.497994 1.2705e-05
13:95814776 A G 0.054338 4.6692e-05
13:95815415 T C 0.022854 -4.0328e-05
13:95816525 G A 0.199076 2.6210e-05
13:95819133 A G 0.025603 4.2846e-06
13:95820082 C A 0.025999 -2.2122e-05
13:95820606 C T 0.051774 -1.2047e-06
13:95820852 G A 0.648321 -6.8581e-06
13:95822534 C T 0.075254 1.7351e-05
13:95823239 T C 0.822573 1.9809e-07
13:95826164 A G 0.186739 -4.3714e-06
13:95829316 A C 0.197917 5.4391e-06
13:95832002 G T 0.716493 -2.1101e-05
13:95832282 G A 0.088196 -2.5008e-06
13:95833067 T C 0.057990 -1.4143e-05
13:95835076 G A 0.048795 -2.1432e-05
13:95840837 A G 0.039378 -1.0218e-05
13:95843794 C T 0.448427 5.7810e-06
13:95844857 T C 0.200193 -5.3427e-05
13:95852179 G A 0.365675 -3.1800e-06
13:95858135 A G 1.790284 8.7126e-06
13:95858372 T C 0.040138 2.3871e-05
13:95858978 C T 1.340390 2.6947e-06
13:95858996 C T 1.335664 -4.1322e-07
13:95859035 A C 0.132066 4.5448e-05
13:95860214 T C 0.188709 2.0180e-06
13:95861804 G A 1.744333 2.1594e-05
13:95862387 T C 0.154518 2.6835e-05
13:95862461 A G 0.047895 -1.2803e-04
13:95863008 A C 0.041861 4.7035e-05
13:95866060 C T 0.556049 -1.6425e-05
13:95874956 C T 1.704860 -3.5121e-06
13:95881570 G A 0.110348 -1.7867e-05
13:95884191 T C 0.038220 1.6356e-05
13:95888823 C A 1.973547 -1.6725e-05
13:95894385 G A 0.068308 -3.5058e-05
13:95897739 T C 0.972005 -5.8864e-05
13:95898207 G A 1.834839 -5.9247e-06
13:95903610 T C 1.892865 3.2295e-05
13:95910560 A G 0.025249 2.9858e-05
13:95910583 T C 0.046117 1.9286e-06
13:95911900 G A 0.297879 -3.3100e-05
13:95923399 T C 0.548980 -9.9319e-06
13:95926437 G A 0.157007 -4.6721e-05
13:95929326 T C 0.172954 -4.5971e-05
13:95930072 T C 1.777953 -2.7410e-05
13:95930685 A G 0.984235 5.5762e-05
13:95934594 A C 0.094853 3.0273e-05
13:95937149 G A 1.420552 5.0805e-05
13:95937895 A G 0.046032 2.5439e-06
13:95941150 G T 0.065981 -6.4691e-06
13:95941609 T C 0.358527 -1.1052e-05
13:95943885 G A 0.307065 -4.5173e-05
13:95950210 G T 1.927300 -6.2247e-05
13:95950858 T G 0.322388 5.5789e-05
13:95953517 T G 0.033633 -3.1722e-05
13:95959901 T C 1.329581 3.0963e-05
13:95970197 T G 0.450196 -9.0136e-08
13:95970258 C T 1.276908 3.6035e-06
13:95972560 T C 0.056604 -2.5045e-05
13:95975185 A G 1.680098 3.0716e-05
13:95976420 A G 1.424840 -1.9986e-05
13:95978892 C T 0.052034 -2.4974e-05
13:95980435 A G 0.040180 -1.2358e-05
13:95982088 A C 0.039284 -3.4096e-05
13:95982464 A G 0.442912 2.5702e-05
13:95982809 A G 0.043812 9.6628e-07
13:95986199 G A 1.516563 -2.2746e-05
13:95988008 A G 0.481830 3.7414e-05
13:95992710 T C 0.038814 8.4581e-05
13:95994799 A G 0.896237 2.9333e-05
13:95994866 C A 0.280102 -2.3889e-05
13:96004204 G A 0.091305 6.3688e-06
13:96009539 A T 0.025821 1.2846e-05
13:96012658 A G 0.033159 1.2053e-06
13:96014441 G C 0.058908 1.3170e-06
13:96015129 T C 1.136614 -2.5039e-06
13:96016445 C G 1.563378 -1.5733e-05
13:96019354 T C 0.999854 -3.2435e-05
13:96023934 C T 0.115561 -4.6010e-05
13:96024930 C A 0.086569 6.6451e-06
13:96035883 C T 0.121112 2.3439e-05
13:96036794 T C 0.519660 -1.1844e-05
13:96042163 G A 0.048785 3.3250e-05
13:96044053 A C 0.026879 6.7261e-06
13:96046669 T C 1.035912 -6.6482e-06
13:96047924 G A 0.269598 -3.9967e-07
13:96049809 A G 0.211199 -1.5348e-05
13:96050747 G A 1.868862 -1.5705e-05
13:96050863 G A 0.283289 -1.1024e-05
13:96054548 G A 0.587628 -2.9617e-06
13:96056382 T C 0.127863 1.1601e-05
13:96058682 A G 1.668770 -1.6530e-05
13:96064784 G T 1.743366 2.7034e-05
13:96067018 T C 0.073878 -7.6858e-06
13:96071183 A C 0.070490 -2.6232e-05
13:96078288 C T 0.889197 -1.5736e-05
13:96079446 C T 0.606554 -2.2332e-05
13:96084269 G A 0.033630 4.3014e-06
13:96085679 C A 0.053942 -2.3899e-05
13:96087296 C T 0.653833 -2.4496e-05
13:96087558 C T 0.027502 1.3746e-05
13:96089046 T C 0.080471 -4.2685e-05
13:96089581 C G 0.024860 -6.7928e-05
13:96094781 C T 0.803365 -2.4206e-05
13:96094794 A T 0.129203 -2.8058e-05
13:96096804 C T 0.022471 -5.0820e-06
13:96110456 G A 0.831756 5.7256e-06
13:96113717 T C 0.055325 -7.8692e-06
13:96120616 G T 0.088751 9.7719e-05
13:96126058 T C 0.059746 1.4342e-05
13:96128857 A G 0.900590 -7.3504e-06
13:96128875 G A 0.202439 1.2723e-05
13:96130107 C T 0.060661 5.6947e-06
13:96131262 C A 0.599511 1.1679e-05
13:96132624 G A 0.929088 -5.4085e-05
13:96132701 A C 1.250532 -6.0934e-07
13:96133164 A G 0.160516 3.1028e-05
13:96135266 G A 0.994154 3.5899e-06
13:96157116 C T 1.081100 7.0987e-06
13:96160707 C A 0.069224 -9.5546e-06
13:96162016 T G 0.072716 2.7138e-05
13:96170495 C T 1.763168 1.6049e-05
13:96180199 T C 0.504703 1.5154e-05
13:96182760 T C 0.978701 -3.5175e-06
13:96190836 G A 0.158442 4.5033e-06
13:96192848 G A 0.134306 1.4880e-05
13:96194143 A G 0.024710 3.5020e-05
13:96202741 A G 1.412603 1.5177e-05
13:96203493 G C 0.048824 -3.2461e-05
13:96215289 G A 0.731434 3.2556e-05
13:96221057 G A 0.068902 1.8311e-05
13:96225180 C A 0.053816 -3.3485e-05
13:96225551 A T 0.131118 -2.9230e-06
13:96234584 C G 0.022555 -6.5758e-06
13:96239805 A G 0.683344 -1.5915e-05
13:96255706 C T 0.411983 -1.8624e-05
13:96258386 T C 0.172288 -3.3934e-06
13:96277926 A G 1.825001 5.1369e-05
13:96286302 A G 0.185983 -8.4677e-06
13:96292984 C A 0.310330 -3.5999e-06
13:96293631 A G 0.147721 -5.6847e-06
13:96295631 A T 0.934639 4.5225e-06
13:96297339 A G 0.147711 -3.2414e-06
13:96300872 T C 0.214942 -1.9806e-06
13:96303966 T A 0.764626 3.5596e-05
13:96315187 A C 0.082418 4.3208e-05
13:96330739 A G 0.217811 -8.7023e-06
13:96348673 A G 0.133842 -3.1681e-07
13:96351485 G T 0.207872 -1.0286e-05
13:96354440 A T 0.074277 -1.7951e-05
13:96354443 A G 0.900733 3.2487e-06
13:96362266 T C 1.909688 3.4945e-05
13:96363805 C T 0.085661 -4.1748e-06
13:96399477 G A 0.060603 -6.5868e-06
13:96403497 G A 0.977266 -6.0519e-06
13:96406237 A G 0.080010 5.1338e-05
13:96407021 C T 0.030417 -4.3168e-07
13:96414847 C T 0.037811 2.3095e-05
13:96415816 G A 0.035668 2.3565e-05
13:96422818 T C 0.362111 -1.7981e-05
13:96444210 T C 0.973170 -4.7868e-06
13:96456716 C T 1.962157 4.2245e-06
13:96468781 G A 0.063401 -5.0230e-06
13:96480538 C T 0.877814 1.5668e-05
13:96494764 C T 0.226997 -8.6081e-06
13:96495187 C A 0.080152 -3.8974e-06
13:96503660 T C 0.033176 -8.3195e-06
13:96511850 G A 0.029790 -6.1176e-07
13:96511868 A T 0.070421 -6.1721e-06
13:96514305 T C 1.764583 4.3521e-06
13:96520836 T C 0.764902 4.8580e-06
13:96529772 C T 0.038719 1.7881e-05
13:96537093 C T 0.105814 -2.3708e-05
13:96551952 A C 0.056711 5.4790e-06
13:96555149 T C 0.315257 -2.7262e-05
13:96579462 C T 0.834615 6.9696e-06
13:96594212 A C 0.817348 1.7088e-06
13:96636352 C T 0.111809 -3.2405e-06
13:96636407 C T 0.048762 1.6092e-05
13:96638636 C A 1.756495 5.7428e-06
13:96638651 T C 0.312599 -1.9928e-05
13:96654825 T C 0.308733 -1.2277e-05
13:96655309 C T 0.026492 2.1276e-05
13:96671578 T C 1.780800 -9.1394e-06
13:96677912 T G 0.067497 -6.9036e-06
13:96691828 C T 0.248692 -1.3833e-05
13:96707990 G A 0.063190 -1.6178e-05
13:96710538 A C 0.770874 1.3099e-06
13:96715298 T C 0.040239 -1.2425e-05
13:96717912 G A 0.029813 -1.5437e-05
13:96723179 C G 0.023084 -1.7735e-07
13:96738266 A C 0.036136 8.6045e-06
13:96739784 A G 1.715296 1.0295e-06
13:96741468 A G 0.071174 -1.5459e-05
13:96744951 A G 0.025814 1.5013e-05
13:96758317 C T 0.058694 -2.3363e-05
13:96767201 C T 0.029453 -1.3472e-05
13:96779445 A G 0.130287 -2.6719e-06
13:96791689 C T 1.779729 -2.1055e-06
13:96792982 A G 0.056318 -1.8296e-05
13:96799656 A G 1.716347 1.5757e-05
13:96809020 G A 0.054205 -1.1989e-05
13:96823397 T G 0.084359 4.1624e-05
13:96834502 G A 1.873663 -2.8521e-05
13:96840895 A G 0.071097 -1.6309e-06
13:96848159 C T 0.551329 -2.0480e-05
13:96850601 A G 1.079675 3.6477e-06
13:96861514 A G 0.081561 -3.8038e-05
13:96875362 C T 0.250500 4.8234e-06
13:96912326 A G 0.064313 2.3632e-05
13:96922210 G A 0.026509 5.2940e-05
13:96926996 T C 0.821746 -5.3263e-06
13:96928031 C A 0.925073 -5.3630e-07
13:96930272 G A 0.038278 1.9515e-05
13:96930348 C T 0.033611 -2.6413e-05
13:96946275 A G 0.036496 5.9131e-06
13:96951433 T G 0.233680 -3.5827e-06
13:96961392 A G 0.050940 3.4174e-05
13:96985659 G C 0.886987 -5.6984e-06
13:96991847 G A 0.625659 1.1254e-06
13:96993818 T C 0.047902 1.7490e-05
13:97029960 A G 0.072005 -1.3184e-05
13:97030049 G A 0.037697 2.8734e-05
13:97031280 T C 0.099215 -4.3598e-05
13:97045612 T C 1.738532 -8.4376e-06
13:97053554 T C 0.033507 -3.5100e-06
13:97056236 A G 1.815829 2.3867e-05
13:97058146 G A 0.893748 9.6131e-06
13:97058337 C T 0.897698 9.3278e-06
13:97059863 G A 0.117363 -2.4252e-05
13:97076830 A G 1.159743 -2.8120e-05
13:97077566 A G 0.079695 -3.0205e-05
13:97078552 T C 0.812985 -1.7957e-05
13:97081488 A G 0.610767 2.7889e-05
13:97087892 T G 0.724686 4.1858e-05
13:97100931 A G 0.951783 1.5822e-05
13:97102837 C T 1.073206 1.8543e-05
13:97104537 A T 0.127636 2.3404e-05
13:97106739 A G 1.890353 -1.9200e-05
13:97110947 A G 1.573375 1.5043e-05
13:97112165 A G 0.316345 -3.1124e-05
13:97125395 A G 1.273068 -3.9067e-05
13:97156002 G A 0.059233 -1.2943e-05
13:97159722 A G 0.078007 3.3934e-06
13:97166483 G A 0.079042 -1.9324e-05
13:97167152 A C 0.933383 7.8000e-06
13:97171602 G A 0.024360 -2.4389e-05
13:97179693 T C 0.034393 8.1352e-06
13:97182312 G A 0.050638 5.7078e-06
13:97185675 A G 1.804903 3.5194e-06
13:97185981 C A 0.150123 -8.4042e-07
13:97190605 C T 0.033081 -2.5569e-06
13:97201682 T G 0.032027 1.9786e-05
13:97219239 G A 0.213699 1.8566e-05
13:97234807 A G 0.035539 -1.0341e-05
13:97253277 C T 0.207441 -8.2596e-05
13:97263142 G C 0.098621 7.8466e-06
13:97282672 A G 0.185022 4.5859e-05
13:97283600 A G 0.047688 6.4466e-06
13:97285430 T C 0.042699 -8.2276e-06
13:97288935 C A 0.550369 3.2954e-05
13:97293447 T C 0.078082 8.9558e-06
13:97298118 G A 0.065657 -1.4751e-05
13:97298287 G A 0.053290 9.9231e-07
13:97303709 G T 0.697879 5.4513e-05
13:97310883 A G 0.201767 -5.4257e-05
13:97321454 C T 0.053556 -5.4555e-06
13:97333560 C G 0.125389 -3.6018e-06
13:97335880 A G 0.136545 7.3996e-06
13:97337885 C A 0.022763 -3.7617e-06
13:97354244 G T 0.428462 -6.6526e-06
13:97354370 A G 0.066851 -1.8157e-05
13:97360639 T C 0.037700 -1.0854e-05
13:97369068 T C 0.028615 -3.2511e-06
13:97380616 C T 0.084924 1.9967e-05
13:97391290 T C 0.021741 1.3566e-05
13:97391760 T C 0.872475 -2.5977e-05
13:97391907 C T 0.137409 4.7843e-05
13:97406788 G A 0.170273 -4.0602e-05
13:97422470 G A 0.138113 1.5995e-05
13:97423170 A G 0.248919 -2.6872e-05
13:97432864 G A 0.681594 -1.2903e-05
13:97443208 G A 0.024954 6.6466e-06
13:97454497 A G 0.063018 9.7361e-06
13:97454987 A C 0.081253 -3.2017e-06
13:97456459 C T 0.030212 6.8235e-06
13:97459653 G A 0.171581 2.6064e-05
13:97470137 A C 0.246196 -1.0299e-05
13:97484830 G A 0.115850 1.0326e-05
13:97489905 T C 0.538382 -4.7184e-05
13:97490359 A G 0.073583 -2.1782e-05
13:97493870 A G 0.124630 -4.9782e-05
13:97501205 T G 0.053491 -1.4350e-05
13:97501814 T C 0.393193 -4.1460e-06
13:97506979 C T 0.046539 -2.3572e-07
13:97508453 G A 0.306192 -1.4275e-05
13:97510384 A G 0.101682 7.7764e-06
13:97511937 T C 0.071749 6.1836e-05
13:97517119 A C 0.653482 -2.2970e-05
13:97518810 T G 0.341500 -6.8319e-06
13:97519306 T C 0.776038 -2.6162e-04
13:97519611 C T 0.945110 6.1494e-06
13:97524828 C T 1.146065 -9.5697e-06
13:97525122 T C 0.935658 -3.1509e-05
13:97531201 G A 1.951884 2.9992e-06
13:97536630 T C 0.029732 4.0419e-05
13:97545804 A C 0.040618 2.7299e-05
13:97556395 C T 0.184119 3.0948e-05
13:97557480 C T 0.067387 -1.5465e-05
13:97560478 G A 1.675443 1.4698e-05
13:97563413 A G 0.700952 -1.2548e-05
13:97577805 A G 0.097901 1.5487e-05
13:97578107 A G 0.021137 4.2247e-06
13:97578709 C T 0.727620 1.7816e-05
13:97583282 T C 0.058133 -2.0706e-05
13:97584304 A G 1.055679 -1.0163e-05
13:97587036 T C 0.047262 -1.4720e-05
13:97601646 T C 0.020303 1.3851e-05
13:97607688 C T 1.072713 -3.4627e-06
13:97609669 G A 0.060798 1.2582e-05
13:97620441 C A 0.048895 -1.4800e-05
13:97621431 C T 1.930319 -2.2538e-06
13:97623048 C A 0.047412 2.5328e-06
13:97626491 C T 0.059119 -4.1046e-06
13:97629747 T C 0.158432 1.3947e-05
13:97634008 T C 0.260929 2.1268e-05
13:97638626 G A 0.060424 1.2345e-05
13:97639827 G T 0.020764 1.5642e-05
13:97641709 A G 0.956039 1.5599e-05
13:97645968 T G 0.940546 4.4187e-05
13:97647220 G A 0.110605 8.5136e-06
13:97649919 G A 0.065812 1.0033e-06
13:97664072 G A 0.052608 1.0485e-05
13:97664812 T C 1.154849 1.0264e-05
13:97682942 A G 0.884277 4.2574e-05
13:97683482 G A 0.062907 -5.5150e-05
13:97715542 G A 0.051988 -4.1015e-05
13:97719995 T G 0.200618 -4.5214e-05
13:97727971 A G 0.065832 2.3714e-06
13:97729358 C T 0.081448 -3.1372e-06
13:97731172 T C 0.902207 3.3072e-05
13:97746103 G A 0.033997 -3.8512e-06
13:97769672 T C 0.271169 3.4475e-05
13:97773935 G A 1.800145 -1.3426e-05
13:97784563 G A 0.075982 -4.7318e-06
13:97801863 G A 0.033484 2.3441e-05
13:97815414 A G 0.027307 -6.5898e-05
13:97818514 T C 0.145991 -2.9594e-05
13:97850861 A C 0.028829 6.1539e-06
13:97851109 G T 0.089744 -3.9350e-06
13:97856011 G A 0.164606 -4.5716e-05
13:97862557 A C 1.305637 1.2090e-05
13:97865063 C T 0.123452 -3.0768e-05
13:97867379 A G 0.039099 -4.6309e-08
13:97870762 G C 0.091240 3.9393e-05
13:97885144 C T 0.073141 4.0255e-05
13:97895181 A C 1.217866 2.8017e-05
13:97907361 A G 0.073817 -4.1361e-05
13:97907994 C T 0.020199 2.4328e-05
13:97909862 A G 0.067013 -5.4190e-06
13:97914505 G A 0.023123 -6.9056e-06
13:97915358 T C 1.292442 2.1562e-05
13:97921585 T G 0.069418 -2.7074e-05
13:97927604 G A 0.045591 -2.5623e-05
13:97930890 G A 1.147980 7.6857e-05
13:97933639 C T 0.063320 7.7629e-06
13:97935379 A G 1.258910 1.3950e-04
13:97938717 T C 1.131027 2.0055e-04
13:97947760 C T 0.027434 -5.7183e-06
13:97952472 T C 0.092217 -1.6594e-05
13:97956754 G A 1.166034 8.8267e-05
13:97961779 T C 0.028060 -1.1221e-05
13:97966268 C T 0.953838 2.6916e-05
13:97970886 C T 0.156231 -5.2050e-05
13:97971997 G A 0.613718 -9.8690e-05
13:97978175 G A 0.080591 -1.5916e-05
13:97985769 G A 0.034789 5.7303e-05
13:97993412 A G 0.042209 -3.4116e-05
13:97998071 G C 0.079422 4.7918e-06
13:98013093 C T 0.051450 -1.1559e-05
13:98016416 A G 0.129343 -2.7028e-05
13:98028018 G T 0.189569 7.2798e-05
13:98035692 C G 1.840153 -5.8924e-05
13:98036911 A G 0.090214 -9.6145e-06
13:98038846 A G 0.026515 -2.3481e-05
13:98047241 C T 0.032900 4.1347e-05
13:98049567 A G 0.713783 -4.3032e-05
13:98053110 C T 0.091412 -2.3328e-05
13:98053846 A G 0.028089 -2.8019e-05
13:98057841 G A 0.030118 -3.4658e-05
13:98059087 T C 0.133348 5.6916e-06
13:98064774 G A 0.112195 -1.9743e-05
13:98065062 C T 0.042832 -1.3676e-05
13:98067134 T C 0.064891 -6.0635e-06
13:98070273 G T 0.128343 -5.7989e-06
13:98074367 A G 0.042472 -1.2768e-05
13:98077790 G T 0.767557 -3.2056e-05
13:98077896 T C 0.043267 -5.4695e-06
13:98094964 G A 0.086517 1.0429e-05
13:98099764 G A 0.048697 -1.2199e-05
13:98116353 A G 0.029839 2.7519e-05
13:98122691 T C 0.074424 2.3186e-05
13:98136018 T G 0.061661 -1.5741e-05
13:98146593 G A 0.801031 -3.3110e-05
13:98148311 A G 0.030417 4.7022e-06
13:98149202 C T 0.031504 3.0258e-05
13:98151554 T C 0.045675 -1.7964e-05
13:98153481 C G 0.025808 1.2507e-05
13:98184235 A G 0.023487 -1.4471e-05
13:98193879 A G 1.945519 1.9777e-05
13:98195113 T C 0.566929 -8.7366e-06
13:98205979 A G 0.020023 3.2310e-05
13:98216613 T C 1.406543 -5.0169e-05
13:98218660 T C 0.031942 -2.3034e-05
13:98218984 A G 0.024977 -3.9990e-05
13:98225221 G A 1.421678 -3.2852e-05
13:98238436 C T 1.497501 -5.6141e-05
13:98244313 A C 1.348118 -3.7496e-05
13:98269568 G C 0.155933 1.9815e-06
13:98271469 C T 0.036714 -3.9154e-05
13:98272071 G A 0.124825 2.6762e-05
13:98273842 T G 0.198187 -2.2116e-05
13:98281637 T C 0.602162 -2.0823e-05
13:98281745 T C 0.090004 4.6313e-06
13:98283398 G T 1.677800 -4.0355e-05
13:98286317 G A 0.032088 2.2683e-05
13:98288618 T C 0.064994 -5.4098e-06
13:98291999 C A 0.026882 1.5816e-05
13:98302186 C A 0.031751 -1.8178e-05
13:98306400 C T 0.075706 -3.8840e-06
13:98307113 G T 0.026415 -4.8069e-05
13:98308641 A G 0.468639 -3.4036e-05
13:98312891 G A 0.665901 -2.6870e-06
13:98313495 T C 0.130586 1.6989e-05
13:98314332 C T 1.070509 1.2631e-05
13:98314586 A G 0.031225 1.9669e-05
13:98317123 T G 0.182383 -1.1004e-05
13:98326041 A C 0.058558 -3.6064e-05
13:98326508 A G 0.023091 -7.4975e-06
13:98328559 C T 0.394774 7.6513e-05
13:98329887 G T 0.056786 3.3043e-05
13:98332188 A C 0.073060 3.9352e-05
13:98334937 T C 1.246241 -1.4342e-05
13:98339091 G A 0.569130 2.1864e-05
13:98345752 C T 0.032426 -3.1145e-05
13:98347433 T C 0.023133 2.8452e-05
13:98358326 T G 0.142943 -1.3627e-05
13:98359411 C T 0.236186 -3.4755e-05
13:98367702 C A 0.059311 1.5758e-05
13:98374003 A C 0.163891 -1.8639e-05
13:98377373 G A 0.024146 1.1817e-05
13:98389240 G A 0.052352 -7.6027e-06
13:98390309 T C 0.254963 7.1395e-05
13:98396333 T C 0.665277 6.0463e-05
13:98399746 C T 0.057042 1.5591e-05
13:98400301 A G 0.040060 -1.9683e-05
13:98414310 C A 0.332467 2.0631e-05
13:98419205 C T 0.815988 2.1479e-05
13:98426312 C T 1.544753 -2.5424e-05
13:98431760 G C 1.569574 -4.8218e-05
13:98432321 A C 1.091906 1.3934e-05
13:98437208 A G 0.733164 1.4302e-05
13:98438009 A G 0.320324 -1.4621e-04
13:98440146 T C 0.282442 1.4219e-05
13:98449471 A G 0.064904 5.1855e-06
13:98449766 C T 0.818153 2.7638e-05
13:98452452 A G 0.192192 3.0911e-05
13:98481194 G A 0.073109 7.9850e-06
13:98495165 A C 0.111251 4.6075e-05
13:98495468 C T 0.139444 -2.6162e-06
13:98496798 A G 0.051712 -5.0090e-05
13:98500490 A G 0.260403 3.0541e-05
13:98501575 G A 0.058259 -1.6619e-06
13:98504670 G A 0.605674 1.7328e-05
13:98505436 C T 0.054423 1.7188e-05
13:98505630 A G 0.199099 -1.0136e-05
13:98505837 G A 1.612812 1.7677e-05
13:98508206 A G 0.042868 -5.0735e-05
13:98512298 T C 0.420951 8.4017e-07
13:98514884 G C 0.155478 -2.5650e-06
13:98518588 G A 1.581435 2.5278e-05
13:98521228 T C 0.045958 -2.1081e-06
13:98527439 T C 0.947181 -7.9865e-07
13:98538299 G T 0.393917 7.5618e-07
13:98539555 A G 0.029589 4.6895e-06
13:98540063 G T 1.965253 -7.7965e-06
13:98540069 T C 0.066247 5.2053e-06
13:98545353 G A 0.347745 -6.8058e-06
13:98546526 A C 0.021715 1.1087e-05
13:98551195 C T 0.057191 2.3122e-06
13:98553104 C T 0.603133 2.8034e-06
13:98561061 G C 0.150597 -1.5422e-05
13:98561064 C T 0.021598 2.9052e-05
13:98573138 G A 0.158390 2.8541e-05
13:98576691 G A 0.610868 -2.5718e-05
13:98581643 G C 0.029190 -7.3943e-06
13:98583230 G C 0.086281 7.6392e-06
13:98583380 T C 0.568964 -7.6540e-06
13:98593750 A G 0.077556 -7.4649e-06
13:98599539 G A 0.157445 -3.5868e-07
13:98613825 T C 0.067711 -7.2537e-06
13:98618609 A C 0.082635 -1.1415e-05
13:98623149 G T 0.091422 -1.1354e-05
13:98630571 T C 0.160016 -9.0918e-07
13:98632349 G A 1.130989 1.1022e-05
13:98641858 T A 0.103737 -5.5269e-06
13:98664186 G C 0.061119 -3.4552e-06
13:98675951 G A 0.976215 2.8341e-05
13:98676381 G T 0.043481 1.2775e-05
13:98683320 T C 0.049927 1.0800e-05
13:98683838 A C 0.172058 -7.8652e-06
13:98686809 T C 0.123416 -2.9450e-05
13:98687324 A G 0.063089 -2.0518e-05
13:98692532 T C 0.068503 6.6822e-06
13:98695967 A G 0.142284 7.6405e-06
13:98704735 C T 1.115740 -2.5965e-05
13:98711545 C T 0.218009 2.7681e-05
13:98712595 G A 0.056042 3.1079e-06
13:98726199 A G 0.630249 -2.3977e-05
13:98727102 T C 1.339039 2.3536e-05
13:98737123 C T 0.071262 -4.6108e-06
13:98740703 A G 1.041251 2.4836e-05
13:98742404 C A 0.097654 9.7679e-06
13:98746497 A G 1.887084 2.0718e-06
13:98749826 C T 0.858729 -7.5657e-05
13:98749827 A G 0.084236 -2.5025e-05
13:98749868 T C 0.062197 -4.0112e-05
13:98749902 A G 0.411668 -3.4797e-05
13:98750316 G A 0.328666 -1.9271e-05
13:98751962 G A 0.876104 -8.9578e-05
13:98755189 A G 0.131466 3.4757e-05
13:98755233 T C 0.193253 1.0364e-06
13:98755494 G A 0.232859 1.5552e-07
13:98755528 A G 0.422532 1.2296e-05
13:98757345 T C 0.239886 1.3270e-05
13:98764233 G T 0.302057 -1.3649e-05
13:98774904 C T 0.397195 2.6371e-06
13:98778028 T G 0.112039 1.9729e-05
13:98782402 T C 0.096907 1.0978e-05
13:98785900 A G 0.097235 -6.4725e-05
13:98786532 C T 0.951196 4.3237e-06
13:98787760 C G 0.060298 6.6336e-06
13:98789948 C T 0.058902 3.2505e-05
13:98790193 C T 1.866804 2.0320e-05
13:98791936 G A 0.119151 -1.6366e-05
13:98792802 T C 0.811012 2.3068e-05
13:98800352 G A 1.396208 -5.1154e-06
13:98803205 G A 0.363273 2.0924e-05
13:98809338 T C 0.040385 -2.8271e-05
13:98809974 T C 0.170276 1.2378e-05
13:98817699 C G 0.055341 -5.1920e-06
13:98826946 T C 0.648802 2.8516e-05
13:98829176 C T 1.887279 1.0647e-05
13:98832895 T C 0.974371 -9.6690e-06
13:98833251 A G 0.069308 6.3339e-06
13:98834220 A G 0.262522 -3.1457e-05
13:98843553 G C 0.554592 3.2432e-05
13:98844574 A G 0.116334 1.3109e-05
13:98845787 G A 1.547899 1.1826e-05
13:98858249 T C 0.178157 3.0835e-06
13:98860236 A G 1.540871 -4.1509e-05
13:98862320 C T 1.182153 -4.8259e-05
13:98867917 G A 0.078575 3.3803e-05
13:98869907 A G 0.429640 2.8929e-05
13:98873820 A G 0.275869 -6.8745e-06
13:98873922 A G 0.083152 7.3397e-06
13:98874655 A G 1.026707 3.4946e-05
13:98886012 G A 0.713608 3.3525e-05
13:98888626 C T 0.035162 4.2632e-05
13:98891056 T G 0.750773 -2.7263e-06
13:98893481 T C 0.052014 -1.6575e-05
13:98896776 T C 0.761614 6.1251e-05
13:98897677 G A 0.750221 5.9802e-05
13:98900654 C T 0.942052 -3.7932e-05
13:98900950 G A 0.232927 -3.3553e-05
13:98902556 G A 0.024321 2.5889e-06
13:98903366 C T 0.036298 1.6841e-06
13:98905328 C T 0.037742 -7.0955e-06
13:98905895 C T 1.719032 1.7782e-05
13:98905913 A G 1.368693 -1.6360e-05
13:98908127 A G 0.080850 3.0254e-05
13:98908195 G A 1.707846 1.9576e-05
13:98908602 A G 0.064897 -2.6532e-05
13:98914693 C T 0.292056 2.8676e-05
13:98916143 T C 0.124328 -2.7416e-05
13:98918193 A G 0.021030 3.6733e-05
13:98920453 C T 0.693101 -5.0265e-05
13:98922749 G A 0.137535 4.3978e-05
13:98922816 G A 1.611825 -9.0216e-05
13:98930889 A G 0.058925 8.6914e-06
13:98930916 G T 0.056208 1.8560e-07
13:98932809 A G 0.041407 -1.0361e-05
13:98933157 C G 1.108803 -1.5968e-05
13:98937421 G T 0.436729 5.3951e-05
13:98938021 C T 1.838942 1.0628e-05
13:98939167 C T 1.532228 -3.2311e-05
13:98939866 T C 0.073554 5.6896e-06
13:98942096 G A 0.112127 -6.6165e-06
13:98942230 A G 1.289658 -6.0751e-06
13:98944593 A G 0.088231 9.4268e-06
13:98948801 G A 0.735848 -3.4448e-05
13:98949433 C A 0.037999 -1.4715e-05
13:98951432 A C 1.943928 -1.7573e-05
13:98954148 C T 1.740431 -2.1809e-05
13:98955389 T C 1.091987 1.7590e-05
13:98955624 A G 0.711761 4.5876e-06
13:98955814 T G 0.512318 -6.0873e-05
13:98958094 T C 0.128606 -4.0701e-05
13:98958520 T C 0.094087 -3.3575e-06
13:98959552 T G 1.125419 -5.5821e-05
13:98960762 T C 0.500399 3.3055e-05
13:98960861 C A 1.660308 -3.0521e-05
13:98962214 T C 0.162045 2.8369e-05
13:98962748 C T 1.748143 -2.6847e-05
13:98964034 G A 1.207321 -1.8870e-05
13:98966317 G A 1.328354 -9.9579e-06
13:98968711 A G 0.102208 -1.9326e-06
13:98973547 T C 0.020426 7.4166e-06
13:98975148 C T 0.608988 1.0317e-05
13:98979260 T C 0.023906 -5.4991e-06
13:98983759 A G 0.056993 6.6009e-06
13:98987454 A C 0.269877 1.6605e-05
13:98990669 A G 0.041663 -7.7278e-06
13:98994030 G A 0.647718 -8.4624e-06
13:98997765 A G 0.497306 -1.3859e-05
13:98999998 A G 0.152145 1.5865e-05
13:99005369 A C 0.088854 -2.0846e-05
13:99005420 T C 1.591909 -1.4016e-05
13:99014526 A G 1.184395 -2.0816e-05
13:99015543 G T 0.115934 9.6474e-07
13:99024692 C T 0.064021 8.3988e-06
13:99030182 G A 0.044734 3.1676e-05
13:99035774 T C 0.491856 2.2647e-05
13:99035888 G A 1.743314 -3.2117e-05
13:99037870 C T 0.352555 2.0675e-05
13:99041094 T C 0.039787 2.7672e-05
13:99041923 C T 0.058032 3.4139e-05
13:99051513 C T 1.066296 -3.9683e-06
13:99054035 C T 1.380920 -7.6551e-07
13:99055946 G C 1.205428 -1.7596e-05
13:99056213 C T 0.045558 -3.0009e-05
13:99056572 T C 0.084862 -2.2028e-06
13:99058695 A G 0.159779 1.6426e-05
13:99059677 T C 0.059249 -8.9875e-06
13:99063471 A C 0.368206 4.2031e-06
13:99064244 C T 0.170717 5.8313e-06
13:99065955 A C 0.233998 -3.4280e-06
13:99067637 G T 0.085771 -2.7819e-05
13:99081156 T C 0.193610 2.4305e-05
13:99081976 T C 0.130498 -9.8202e-05
13:99082213 G C 0.139837 -1.0575e-05
13:99082865 A G 1.220080 2.6382e-05
13:99084496 T C 0.776824 4.0611e-05
13:99084514 A G 0.051885 9.5055e-06
13:99085522 T C 0.240490 -4.1068e-05
13:99085646 A G 0.649506 -8.1434e-06
13:99087463 A C 0.483589 -7.0126e-06
13:99088317 C A 0.077556 -1.9744e-06
13:99088522 A G 0.097397 -1.3570e-05
13:99089432 T C 0.548239 -3.3081e-05
13:99091634 T C 0.663392 6.0093e-05
13:99093690 A G 0.071139 -3.8809e-05
13:99095057 C T 1.622553 4.3459e-05
13:99095119 G T 0.142589 -3.3103e-06
13:99096814 A G 0.043098 3.6859e-06
13:99098055 T C 1.681425 6.0839e-05
13:99104689 C T 0.440916 2.3223e-06
13:99105892 C G 0.766966 3.7232e-05
13:99109319 A C 1.008900 -1.2092e-05
13:99111209 C G 0.898425 -2.6577e-05
13:99111943 T C 0.051975 2.0137e-05
13:99112394 T C 0.026830 -7.4836e-06
13:99112754 G T 1.777255 2.1105e-05
13:99117566 A G 0.047220 -2.0920e-05
13:99120272 T C 0.580928 -1.5249e-05
13:99126303 C A 1.151463 -2.7130e-05
13:99129172 A G 0.027998 -5.8666e-06
13:99131294 T C 0.665193 2.1900e-05
13:99145204 G A 0.035253 2.0063e-05
13:99166960 T C 0.047035 -3.2427e-05
13:99167433 C G 0.196301 2.5592e-05
13:99168462 T C 0.089705 9.7217e-06
13:99172277 G A 0.032640 5.8348e-06
13:99176862 A G 0.059762 1.4194e-06
13:99190397 C A 0.451462 -3.2989e-05
13:99191352 T C 0.211505 3.0290e-05
13:99191965 A G 0.157406 -1.1034e-05
13:99200102 A C 0.064735 -1.2679e-05
13:99206568 C G 0.086897 4.5163e-06
13:99216379 A C 0.035545 7.1225e-06
13:99220614 A C 0.039141 5.0387e-05
13:99225951 A G 0.056740 4.3208e-06
13:99232558 A G 0.122832 -1.8212e-05
13:99234602 T C 0.336936 -1.1023e-07
13:99241019 T C 0.064981 1.2773e-05
13:99241244 A G 0.479185 -4.5541e-05
13:99246850 C T 0.062810 1.3631e-05
13:99250525 A G 1.420474 3.9722e-05
13:99252931 C T 0.750107 5.2770e-05
13:99263260 T C 0.054342 -1.8814e-05
13:99265701 G A 0.136922 8.3940e-06
13:99266781 A G 1.339708 -1.0006e-06
13:99270349 T C 0.030712 -3.8165e-05
13:99272050 T C 0.234404 3.0456e-05
13:99273230 T C 0.080091 -3.2348e-05
13:99275314 T C 0.667598 1.3584e-05
13:99281681 C T 0.061713 2.8512e-05
13:99282707 T G 0.179786 2.2780e-05
13:99283410 T C 0.067140 3.0144e-05
13:99284236 A G 0.154031 1.4314e-05
13:99284401 T G 0.067052 2.4441e-05
13:99286895 C A 0.086209 2.3728e-06
13:99299645 A G 0.790667 1.5153e-05
13:99302894 A G 0.044753 7.5523e-06
13:99303797 G A 0.139726 9.2030e-06
13:99310353 T C 0.211956 -1.0920e-05
13:99312259 G A 0.062521 1.1091e-05
13:99316455 C A 0.465500 1.5575e-05
13:99320462 C T 0.232456 -1.1023e-05
13:99325050 C T 0.038138 -8.5194e-06
13:99331782 C T 0.105428 2.3823e-06
13:99335265 G A 0.156692 1.9816e-05
13:99338531 T C 0.048444 9.2657e-06
13:99339447 C A 0.045922 1.0919e-06
13:99340771 A G 0.074141 -1.0125e-06
13:99348816 G A 1.126811 -2.7208e-06
13:99354931 T C 1.314524 -4.6870e-06
13:99356607 T G 0.050145 7.2338e-06
13:99356612 G A 1.318860 -8.3120e-06
13:99358401 G C 0.038632 -8.5846e-06
13:99360452 T C 0.163898 -3.1091e-05
13:99370485 C T 0.214890 -7.2491e-06
13:99372111 C T 0.032416 -1.2826e-05
13:99372361 G A 0.048415 -1.1728e-05
13:99374996 C T 1.465218 -6.1258e-06
13:99375450 G C 0.066371 -2.3271e-05
13:99375903 C T 1.075082 -7.8948e-06
13:99377821 T C 0.033137 1.5636e-06
13:99380908 T C 0.021124 1.4837e-06
13:99381562 G T 1.943344 4.4582e-05
13:99384038 A C 0.021130 5.5360e-06
13:99384340 G T 0.737919 -4.9919e-06
13:99384598 A G 0.109005 -2.0272e-05
13:99385319 G A 0.973521 -1.3161e-05
13:99385553 A G 0.133024 8.3240e-05
13:99385990 G T 0.100715 -4.2934e-05
13:99391609 A G 1.856736 6.2474e-07
13:99392904 A G 0.668712 9.9462e-06
13:99394096 C T 0.032617 2.3941e-05
13:99394571 C T 0.398630 -8.8793e-06
13:99398883 A G 1.400071 1.4056e-05
13:99400283 T C 1.672370 4.7963e-05
13:99401195 T C 0.050401 3.2010e-05
13:99408664 A G 0.020647 3.4746e-06
13:99409808 C T 0.075985 4.8907e-06
13:99411336 T C 0.079227 6.5195e-05
13:99414646 G A 0.043400 2.0049e-05
13:99415628 T G 0.024506 1.0087e-05
13:99416012 A G 0.098832 -1.5702e-06
13:99416030 C G 0.030897 -7.3830e-06
13:99417698 A G 1.064621 -4.9989e-06
13:99420288 C T 0.100757 2.2851e-06
13:99421776 T C 0.046211 1.5492e-05
13:99423153 G A 0.134692 -6.3620e-06
13:99423634 T C 0.150918 6.3911e-05
13:99426429 C T 1.029774 6.5313e-06
13:99429660 T C 0.650733 -3.4757e-05
13:99431345 T C 0.874364 -5.6927e-06
13:99434592 G A 0.073132 1.9680e-05
13:99436548 A G 0.081233 -7.5048e-06
13:99437563 T C 0.694620 -2.8742e-05
13:99439068 G A 0.051566 9.1661e-07
13:99439236 G A 0.029404 -1.1214e-05
13:99440592 T C 0.077124 -2.2353e-05
13:99441596 G A 0.037340 8.7729e-06
13:99441649 A G 0.072025 1.9245e-05
13:99444196 G T 0.794815 -3.8317e-05
13:99457063 C T 0.813216 3.0554e-05
13:99457413 A G 0.094294 -5.6032e-05
13:99457431 G T 0.384780 8.0808e-06
13:99463389 A G 0.833418 3.2042e-05
13:99472096 C T 0.085949 2.0545e-05
13:99472496 G A 0.084174 1.4924e-05
13:99479139 C T 0.247812 2.4989e-05
13:99482979 G A 0.026869 2.1023e-05
13:99503533 C T 0.311791 -7.2950e-06
13:99518537 C A 0.443779 -3.5575e-05
13:99533334 C T 0.146984 -1.3316e-05
13:99542810 T C 0.057328 -4.6161e-08
13:99549340 G T 0.023337 1.5903e-05
13:99551265 G A 0.225328 -1.1605e-05
13:99552723 C A 0.248689 -1.8207e-05
13:99554548 T C 0.034945 2.2115e-05
13:99554621 A G 0.088118 -6.6117e-05
13:99558569 T C 0.028842 1.8337e-05
13:99564989 C G 0.053868 2.1004e-05
13:99577552 T C 1.398253 5.3808e-05
13:99578413 T G 0.439524 -2.8528e-05
13:99592598 G A 0.031397 1.8443e-05
13:99592980 G C 0.420562 -8.7647e-05
13:99593386 T C 0.027934 1.0796e-05
13:99607911 G A 0.743112 -3.5466e-05
13:99616149 T C 0.619508 6.6934e-05
13:99623523 A G 0.107294 -2.8925e-05
13:99625092 G A 0.193273 -1.3407e-04
13:99630739 A G 0.077566 1.3512e-05
13:99635611 A G 0.205113 -1.4304e-05
13:99649118 T C 0.041449 3.1137e-06
13:99666058 T C 0.400967 2.7042e-06
13:99668707 C T 0.042270 -2.3738e-05
13:99678439 A G 0.055147 4.2993e-06
13:99683144 C T 0.050450 3.8775e-05
13:99704629 G A 1.960346 -1.6431e-06
13:99706903 G A 1.138798 -9.0046e-05
13:99717731 A G 0.428647 -3.4527e-05
13:99724448 A G 0.065949 -3.5278e-05
13:99728964 T G 0.538249 -8.0364e-06
13:99728987 G A 1.043669 -8.3103e-05
13:99738005 A G 0.084674 -7.5759e-06
13:99738554 A G 0.210342 -1.1341e-05
13:99747364 A G 0.075741 2.7192e-05
13:99763001 G T 0.591909 5.9670e-06
13:99763639 A G 0.032974 -1.6442e-05
13:99764149 A G 0.032053 9.2535e-06
13:99765126 C T 0.319256 -1.4030e-05
13:99767577 C T 0.240587 -2.5326e-05
13:99767741 C T 0.097005 -1.4046e-05
13:99771682 A G 1.952153 4.9096e-05
13:99774724 G A 0.361721 -1.4998e-05
13:99776234 T G 0.231898 -2.8205e-05
13:99776772 G C 0.682532 9.1588e-06
13:99777520 T C 0.041138 -7.1701e-06
13:99783183 T C 0.148454 4.7688e-05
13:99783668 C T 1.592159 3.0525e-05
13:99788428 T G 0.044633 5.4279e-07
13:99793914 A G 1.444526 -8.8736e-06
13:99847017 T C 0.696723 7.0779e-06
13:99849781 C T 0.082833 -1.2080e-05
13:99854441 G A 0.037152 1.9432e-05
13:99877045 C A 0.068808 1.0736e-06
13:99881187 C G 0.020562 4.1301e-05
13:99890323 A G 1.421162 1.0301e-05
13:99907341 A G 0.414018 -3.5993e-05
13:99911752 C T 0.123835 -7.8165e-06
13:99912986 G A 0.020734 4.0145e-05
13:99916437 A G 0.059843 5.1445e-05
13:99919905 A G 0.960469 1.6774e-05
13:99948097 G A 0.135562 5.3021e-05
13:99948178 A C 0.712021 5.1580e-06
13:99955398 G A 0.219210 -2.0467e-05
13:99967370 C A 0.020984 5.1046e-05
13:99968151 G A 0.484332 6.1604e-07
13:99968512 G A 0.462371 3.6242e-06
13:99975380 A G 1.432938 1.6614e-05
13:99979452 G A 0.205867 4.0713e-05
13:100019762 G A 0.022821 4.0964e-05
13:100022986 T C 0.045886 -3.2350e-05
13:100027812 A G 0.703861 4.5844e-06
13:100029932 T C 0.243593 2.3056e-05
13:100035933 T C 0.131647 9.5926e-06
13:100038233 G A 1.302154 -4.4068e-06
13:100041738 C G 1.727623 -5.0371e-05
13:100044118 T C 0.021432 -2.8364e-05
13:100047932 A G 0.077867 -1.6093e-05
13:100056531 G C 0.108602 2.2657e-06
13:100059098 G A 0.124055 3.4649e-06
13:100059315 T C 0.703052 5.1774e-06
13:100059958 C T 0.312420 5.1554e-05
13:100063415 G A 0.908588 -2.1287e-05
13:100063855 A G 0.194477 -4.1143e-05
13:100064765 A G 0.473975 -1.8278e-05
13:100070294 T C 0.025941 4.7339e-06
13:100073809 G C 0.044831 4.2784e-06
13:100074624 G A 0.066163 -2.4281e-05
13:100078915 G T 1.293802 -2.3841e-05
13:100080579 A C 1.608667 7.1735e-05
13:100081766 T C 1.502269 -4.8440e-05
13:100083373 A G 0.196996 1.2451e-05
13:100085133 C T 1.801044 1.1836e-06
13:100086424 T C 0.080763 -2.7379e-05
13:100087510 A C 0.277846 -2.8357e-05
13:100092003 C T 0.181270 -1.3535e-05
13:100100823 A C 0.305065 9.3083e-06
13:100105228 G A 0.263038 -7.7882e-06
13:100106476 T C 0.045477 5.2074e-06
13:100106887 C T 0.255661 -1.8652e-05
13:100108807 A G 1.968717 -3.3527e-05
13:100110910 C G 0.112121 -3.6385e-05
13:100111887 C A 0.094431 -3.3561e-05
13:100116569 C A 0.286717 -1.7495e-05
13:100117012 A G 0.196772 2.6924e-06
13:100117239 G T 0.028570 -3.7783e-05
13:100120957 A G 0.032150 6.1931e-05
13:100124160 T G 0.401343 8.2714e-06
13:100160560 G A 1.810999 -7.8621e-06
13:100183835 T G 0.093490 -2.1643e-05
13:100197070 C T 0.164115 -1.8530e-06
13:100200783 C T 0.022438 -2.9653e-05
13:100201026 T C 1.243953 -7.2310e-06
13:100206529 C T 0.083213 -1.0257e-05
13:100226814 G A 0.041965 -3.4839e-06
13:100228840 A G 1.159295 -3.5149e-05
13:100232160 A C 0.065647 2.4156e-06
13:100234411 A G 0.074735 -1.8100e-05
13:100267192 G T 0.798298 2.1625e-05
13:100267241 G A 1.671870 -3.9372e-05
13:100269858 C T 0.063271 1.3001e-05
13:100272019 A G 0.493839 -3.2903e-05
13:100275606 G A 0.603289 2.3079e-05
13:100277143 T G 0.809853 -7.9446e-05
13:100292507 T C 0.102276 1.8616e-05
13:100300559 T C 0.196136 2.7241e-06
13:100304678 G A 0.035558 2.5209e-05
13:100309190 A G 0.049580 1.8761e-05
13:100310151 G A 0.030566 4.3019e-05
13:100316915 T C 0.215984 3.5350e-05
13:100319589 C T 0.924655 -4.0485e-05
13:100327135 G A 0.693003 1.7947e-05
13:100332708 G A 0.169117 -3.5380e-06
13:100350314 A G 0.923506 -4.3656e-05
13:100353310 A G 0.860261 -5.9608e-05
13:100358796 C T 0.338705 5.5484e-05
13:100374060 C A 0.331792 3.3176e-05
13:100374986 G A 0.092883 3.6933e-05
13:100375661 C T 0.593428 9.4394e-05
13:100376936 G C 0.166303 5.8285e-05
13:100384236 T C 0.046987 -4.5822e-06
13:100386679 A G 0.168997 -6.1896e-07
13:100388908 G A 0.768521 -7.7745e-06
13:100389732 G A 0.138804 4.0093e-05
13:100389873 C T 1.293367 2.7203e-05
13:100390593 A G 0.420075 -5.5851e-05
13:100398242 T C 0.729214 -3.3366e-05
13:100400105 C G 0.866843 -7.5776e-06
13:100401676 G A 0.154375 2.6518e-07
13:100402073 T C 0.022416 -3.9153e-05
13:100402450 T C 1.761386 7.2685e-06
13:100405510 G T 0.072171 -1.5413e-05
13:100405973 C T 0.941656 -1.5888e-05
13:100410904 T C 0.070227 -1.2263e-05
13:100413797 G T 0.428137 -8.0993e-06
13:100421947 A G 0.238692 -2.6447e-05
13:100425097 T G 0.057870 -5.1190e-06
13:100426040 A G 0.223501 -3.9002e-05
13:100426080 T C 0.046899 3.2725e-06
13:100431065 T G 0.419172 -4.1267e-06
13:100445921 G A 0.020400 4.1348e-06
13:100446325 A G 0.247144 -1.9493e-05
13:100448416 C A 0.862974 3.7140e-06
13:100451234 A T 0.095603 1.1951e-05
13:100453724 C T 0.057964 -8.0582e-06
13:100456122 A G 1.298097 -3.6371e-05
13:100458674 C T 0.055075 -1.8479e-05
13:100458813 G A 0.055153 -2.9133e-05
13:100459079 T G 0.039761 2.4355e-05
13:100459383 G A 0.022315 -2.0419e-07
13:100462519 C G 0.197706 1.7266e-05
13:100463872 A G 0.027031 -8.8472e-06
13:100467523 A G 1.022620 1.6897e-05
13:100469248 A G 0.549129 1.2618e-05
13:100470872 A G 0.040975 1.1332e-05
13:100473105 C T 0.051096 1.7808e-06
13:100476828 T C 0.836355 -4.3266e-05
13:100477134 A C 0.748410 2.5087e-05
13:100477148 G A 0.321129 1.9545e-05
13:100477205 T C 0.223491 -1.2323e-05
13:100477386 A G 0.834856 1.5417e-05
13:100478231 A G 1.421701 -4.5748e-06
13:100481227 G A 0.139002 -3.1395e-05
13:100488738 G A 0.126973 -3.5893e-05
13:100493160 A G 1.099728 -2.1398e-05
13:100493418 A G 0.132267 2.3669e-05
13:100497869 T C 0.070071 1.9892e-05
13:100499373 G A 1.250516 -8.4815e-08
13:100499574 A G 0.026382 -2.5235e-05
13:100502104 A G 0.067130 -1.1815e-05
13:100503666 T G 1.081473 -1.6342e-06
13:100506064 A C 0.133176 5.4067e-06
13:100506832 A G 0.086024 -5.8951e-05
13:100509687 T C 0.498776 2.2832e-06
13:100510372 C T 0.359151 4.6722e-05
13:100511247 A G 0.094690 -7.6335e-06
13:100511798 C A 0.100575 -6.5331e-06
13:100516716 T C 0.501500 -2.3229e-05
13:100517028 A G 0.117622 -3.0002e-05
13:100517409 A G 0.609884 -5.1600e-05
13:100518580 G A 1.413999 -1.8666e-05
13:100518634 T C 0.052959 3.9525e-05
13:100523386 C T 1.115733 1.9549e-06
13:100527147 T C 0.484852 -1.9995e-05
13:100528397 T C 0.031293 1.0968e-05
13:100538804 C T 1.670714 -4.4369e-05
13:100544005 G A 0.090351 9.5025e-06
13:100546789 T C 1.835826 -1.1622e-05
13:100550434 A G 1.162840 -3.7853e-05
13:100553817 A G 0.218973 -2.3126e-06
13:100555038 C G 0.741772 1.6903e-05
13:100557047 G A 0.077802 3.1149e-06
13:100558669 T C 1.514665 -7.4780e-05
13:100559150 A G 0.058513 -5.8306e-07
13:100561626 T G 0.168322 -2.5643e-06
13:100563516 T C 0.041251 -1.4919e-05
13:100563994 C T 1.829653 -2.2051e-05
13:100564636 T C 0.073489 -2.3311e-05
13:100565998 T C 0.317760 -5.2180e-06
13:100568618 T C 1.109553 -3.1086e-05
13:100570435 C T 0.279956 1.1293e-05
13:100571075 A G 0.047613 2.5126e-06
13:100575282 A G 0.074635 2.3144e-05
13:100575762 C T 0.192864 2.3186e-05
13:100581539 T C 0.126224 1.9389e-06
13:100582500 A G 1.573953 -7.8483e-06
13:100582834 A G 0.071924 -2.5311e-06
13:100583621 T C 0.358992 -9.1525e-06
13:100584120 T G 0.129648 -2.0126e-05
13:100586799 T G 0.046130 -1.0289e-05
13:100587165 G A 0.190585 2.3231e-05
13:100591943 G A 0.050609 -1.9127e-05
13:100592795 A G 0.447009 -2.4626e-05
13:100594096 T G 0.676618 -4.5982e-05
13:100596675 A G 1.622744 -1.3582e-05
13:100603888 A G 0.431367 4.3752e-05
13:100606096 C T 1.599920 -1.7999e-05
13:100607297 T C 1.162976 -6.0342e-05
13:100607344 T G 0.045263 2.5941e-05
13:100615365 A G 0.043961 -1.0086e-05
13:100618823 A G 0.034471 -4.5163e-05
13:100620080 C T 0.437800 -1.4512e-05
13:100623882 A G 0.060145 -3.4918e-06
13:100625656 G A 0.034123 -1.7348e-05
13:100625951 A G 1.494550 -9.3325e-06
13:100626896 T C 0.620099 -3.5206e-05
13:100631240 G A 0.640830 1.4156e-05
13:100635377 T C 0.230648 2.5811e-05
13:100635606 A G 1.301459 1.5486e-05
13:100635783 T C 0.394848 2.9899e-06
13:100636368 C T 0.258043 -1.1612e-05
13:100636688 G C 0.238029 2.5277e-05
13:100642261 A G 0.086712 -3.0063e-05
13:100650488 C T 1.714095 -3.4027e-05
13:100661188 G C 0.031446 -7.6443e-06
13:100669995 A G 0.645189 1.7923e-06
13:100681190 C T 0.252516 -2.6484e-05
13:100692490 A G 0.056023 1.9608e-05
13:100700495 T C 0.161915 2.9024e-06
13:100709586 A C 0.119385 1.6447e-05
13:100709699 C T 1.784971 -3.7100e-05
13:100720639 C T 0.040131 -6.6003e-05
13:100723564 C A 0.166209 6.5244e-06
13:100723812 C T 0.168708 -2.7939e-05
13:100726706 G A 1.512957 -5.8973e-05
13:100727590 C T 0.999416 -2.4857e-05
13:100729003 C A 0.030420 -3.0841e-05
13:100743318 A G 0.215227 4.8905e-05
13:100780196 G A 0.497293 -2.2145e-05
13:100781648 G A 0.203409 1.4427e-05
13:100795208 A G 1.239360 7.2345e-06
13:100830284 A G 0.071428 1.1120e-05
13:100847741 T C 1.513895 1.9495e-05
13:100859301 T C 0.046681 -4.2833e-06
13:100861262 T C 0.377311 2.4320e-05
13:100862964 A C 0.504891 1.1923e-05
13:100865182 C A 0.099264 -1.1826e-05
13:100867545 T C 0.359618 -3.6184e-05
13:100879916 A C 0.081837 -1.1443e-05
13:100885906 G A 0.153226 -3.0751e-06
13:100907538 A G 0.036681 2.0457e-06
13:100948906 G A 0.066786 -4.4014e-05
13:100950642 T C 0.089199 -6.2595e-05
13:100951856 G A 1.023600 9.3448e-06
13:100958697 T C 0.069980 1.0381e-05
13:100962156 G A 0.105041 1.1855e-05
13:100962169 G A 0.037746 -1.4797e-05
13:100964255 A G 0.028661 -2.6556e-05
13:100964404 G A 0.169481 -1.1368e-05
13:100976363 C T 0.169737 -1.9649e-06
13:100978151 T C 0.051794 1.5234e-05
13:100978292 G A 0.037262 -9.5203e-06
13:101002429 G A 0.033208 4.8366e-07
13:101013354 G A 0.157195 -8.1379e-06
13:101015705 A C 0.256586 -2.1266e-05
13:101016517 C T 1.562927 5.5138e-06
13:101022243 G C 0.078461 -8.0541e-06
13:101040056 T C 0.633530 -1.9642e-05
13:101065699 C G 0.479032 -2.3742e-06
13:101068346 C T 0.041670 -1.1413e-05
13:101070070 A G 0.077066 -9.5253e-06
13:101084588 C T 0.551667 -3.3293e-05
13:101085914 A C 0.226228 -2.4383e-06
13:101103825 T C 0.025577 -2.3166e-05
13:101115086 G A 0.452465 -3.2603e-06
13:101116046 T C 0.112637 3.6934e-06
13:101122350 T C 0.127639 -5.5495e-06
13:101126116 G A 0.511961 -3.0314e-05
13:101134343 G A 1.068013 -3.0843e-05
13:101143215 G T 0.066020 -1.3261e-05
13:101143704 T C 0.439887 -4.9033e-06
13:101149347 G T 0.045899 9.3011e-08
13:101157572 A G 0.039210 1.3720e-05
13:101163501 G T 0.214276 2.7500e-06
13:101167939 T C 0.688102 2.5185e-06
13:101176376 T C 0.950920 3.2725e-05
13:101178466 G A 0.875140 1.3678e-05
13:101178719 A G 0.024217 -3.6716e-05
13:101182535 T C 0.027583 -3.1133e-05
13:101185001 A G 0.502003 2.0355e-05
13:101185402 T C 0.050362 3.8046e-05
13:101186056 C T 1.041378 4.6352e-05
13:101189023 G A 0.044977 2.0164e-05
13:101191068 G A 1.955844 4.0137e-06
13:101192964 C T 0.027164 -1.5060e-05
13:101199253 A C 0.028765 -2.4863e-05
13:101204054 G A 0.218525 5.3831e-06
13:101214375 T C 1.023016 4.1203e-05
13:101224528 T C 0.035386 7.5136e-06
13:101230326 T C 0.052287 6.3251e-05
13:101233773 G A 0.540362 -3.7592e-05
13:101239143 T C 0.070928 1.3906e-05
13:101246215 G A 0.947041 -4.5572e-05
13:101246414 A G 0.197648 -5.1070e-05
13:101252945 A G 0.060837 2.1712e-05
13:101264623 T C 0.072499 1.4766e-05
13:101265985 T C 0.360696 3.7731e-05
13:101273599 A C 0.801511 -3.7168e-05
13:101280535 C T 0.351533 -2.1027e-05
13:101281015 T A 1.137727 -6.8884e-06
13:101281575 G A 0.318773 4.5685e-05
13:101287340 T C 0.586875 2.7168e-06
13:101288688 C G 0.417770 -2.3537e-05
13:101302919 C T 0.267667 1.3918e-05
13:101308654 A G 0.040411 -3.8458e-05
13:101315898 A G 0.037217 -3.7810e-06
13:101321956 G C 1.261318 -3.4879e-05
13:101333307 A G 0.031751 2.7956e-05
13:101335507 T C 0.454039 2.7591e-05
13:101347995 A G 0.034058 -1.2274e-05
13:101349110 T C 0.024185 2.7031e-05
13:101369725 T C 0.095077 3.3699e-06
13:101376965 A G 0.137087 -4.4161e-07
13:101382724 T C 1.787940 -1.8493e-05
13:101387516 C A 1.234417 3.7709e-05
13:101389227 T C 0.060479 -5.4013e-06
13:101390757 C A 1.965597 -1.7264e-05
13:101392264 A C 1.855197 -2.7472e-05
13:101395935 G T 0.273779 1.9980e-05
13:101397403 T C 0.092155 1.9799e-05
13:101399090 C T 0.155722 -1.1314e-05
13:101402051 A G 0.050690 7.6358e-06
13:101402224 T G 0.249435 -1.3366e-05
13:101402225 T C 0.395728 -2.7809e-05
13:101411721 A C 0.127236 -2.3751e-05
13:101416239 C T 0.024795 2.9719e-05
13:101417627 G T 0.387422 -2.1399e-05
13:101419594 C A 0.099894 2.1947e-05
13:101420031 T C 0.084096 1.8201e-05
13:101428120 A G 0.028924 -2.1971e-07
13:101436042 C T 0.049778 -1.0400e-06
13:101436115 A G 1.814037 3.0437e-07
13:101441872 A C 0.040557 1.8424e-05
13:101443240 G A 0.052647 -2.7204e-05
13:101453980 T C 0.604723 -7.0349e-06
13:101461527 A C 0.336251 -3.8763e-05
13:101462398 T C 0.155998 -2.3310e-05
13:101475666 T C 0.050697 -1.5596e-06
13:101477664 C T 0.125169 8.9730e-05
13:101477717 T C 0.419406 3.7401e-05
13:101481087 A G 0.066043 1.1023e-05
13:101486713 A G 0.278602 3.7774e-05
13:101489067 T C 0.129863 -1.8498e-05
13:101503528 C T 0.136257 2.3229e-06
13:101504370 A G 0.043322 1.3982e-05
13:101508899 A G 0.035853 5.4811e-05
13:101510128 G A 0.263759 -1.7267e-05
13:101510191 A G 0.026544 3.8594e-05
13:101511770 G A 0.037992 -5.6447e-05
13:101512217 T C 0.107388 1.0636e-04
13:101521287 G A 1.952419 -7.9851e-06
13:101522004 A G 0.024100 -6.9971e-06
13:101522612 G A 1.130346 7.5437e-05
13:101522970 G A 1.169831 4.9431e-05
13:101523953 T C 0.583437 -3.5032e-05
13:101524245 T C 0.349689 4.4086e-06
13:101524929 A G 0.379846 -2.1672e-05
13:101524972 G A 0.877191 5.3936e-05
13:101525072 C T 0.290083 5.3872e-05
13:101525115 T C 0.022795 2.2959e-06
13:101525151 C T 0.072898 1.5648e-06
13:101526803 C T 1.297399 -3.6436e-05
13:101529278 G A 0.060116 -2.1371e-05
13:101530445 G A 0.194474 -1.7283e-05
13:101534489 G A 0.273052 5.6074e-05
13:101535111 A C 0.535938 -4.2579e-05
13:101535528 G A 0.086852 1.3518e-05
13:101539890 T C 0.738532 9.6895e-06
13:101542442 A G 0.041134 -1.7908e-05
13:101546159 C T 0.071902 4.0739e-06
13:101548910 C T 0.467513 -2.4290e-05
13:101550336 G C 1.617970 2.5661e-06
13:101550997 A G 0.114292 -3.2834e-08
13:101563379 G A 0.828419 1.0981e-05
13:101564717 G T 0.182847 -2.0647e-06
13:101572490 C T 0.586427 1.1244e-06
13:101572869 A G 0.172363 4.4387e-05
13:101573696 G A 0.028674 -1.8250e-05
13:101576545 G C 0.058613 1.5707e-05
13:101576967 A G 1.382745 -2.3219e-06
13:101580519 C T 0.563401 2.5071e-05
13:101580589 C T 0.646267 3.9638e-06
13:101583564 T C 0.083781 -1.0291e-05
13:101584215 T G 0.032302 -2.8174e-06
13:101593818 A G 0.022669 -1.8267e-06
13:101596736 C T 1.951053 2.4393e-06
13:101599892 G A 0.174158 3.1351e-05
13:101600415 G A 0.471002 1.0908e-05
13:101600710 G T 0.153849 2.1332e-05
13:101602162 A G 1.391690 1.9584e-05
13:101602405 C T 0.025934 -2.4889e-05
13:101606651 T C 0.743843 -2.2904e-05
13:101607430 A G 0.548824 -4.1071e-05
13:101608356 G T 0.603282 1.4292e-05
13:101612396 T C 0.408445 9.5302e-06
13:101614644 C G 0.589130 -1.8597e-05
13:101615476 T A 0.023286 -7.0316e-06
13:101615538 T C 0.712332 -2.9589e-05
13:101625555 G A 0.038317 1.8621e-06
13:101627314 T C 1.286918 -4.6585e-05
13:101643605 G A 0.038956 -1.1247e-05
13:101644160 G A 0.528852 1.0267e-05
13:101653425 T C 0.089065 -3.3101e-05
13:101653616 G T 0.465938 2.6476e-05
13:101654589 G T 0.256339 -7.7310e-05
13:101664183 G A 1.777375 -2.5094e-05
13:101672045 G A 1.697723 7.5792e-06
13:101675396 A G 0.691403 -1.5230e-05
13:101676386 A G 0.093288 -1.2885e-05
13:101680198 C A 0.443347 -8.2128e-07
13:101688936 A C 0.213163 1.3381e-05
13:101689923 T C 0.691698 -2.3059e-05
13:101699841 A G 0.049304 1.4551e-05
13:101703881 T C 0.023415 -3.6499e-05
13:101706701 A G 1.222842 -1.3167e-05
13:101706740 A T 0.039528 1.5509e-06
13:101708310 A G 0.464569 -1.7784e-06
13:101711696 G T 0.842480 2.9775e-06
13:101715768 G A 0.127837 -1.7984e-05
13:101716181 A G 0.031020 -2.4379e-05
13:101719300 T C 0.118304 1.9270e-05
13:101720577 C T 0.025762 1.8864e-05
13:101727167 G T 0.035639 1.3609e-06
13:101731721 T C 0.041969 -2.1358e-05
13:101735315 G A 0.037944 -4.5863e-06
13:101740292 C A 0.474848 4.9807e-06
13:101741139 C T 1.460709 -1.4034e-05
13:101745863 A C 0.727643 9.5025e-06
13:101748940 C T 1.430997 -2.2684e-05
13:101754161 C T 0.130255 -1.6051e-05
13:101754963 A G 0.292936 2.0493e-05
13:101755275 G T 0.037902 1.2510e-05
13:101755285 C G 1.877782 -1.4957e-05
13:101755312 T C 0.055065 -5.8935e-06
13:101755480 T G 1.078059 -9.9693e-06
13:101755813 A C 1.469054 -2.8869e-05
13:101757011 C A 0.045493 7.7353e-06
13:101757036 T G 0.291978 -2.3686e-05
13:101758117 T C 0.504956 6.1706e-06
13:101758148 G A 0.372361 -1.5017e-05
13:101758198 T C 0.040745 -4.5926e-06
13:101759217 A C 1.007894 -4.1440e-06
13:101759340 C T 0.156381 3.2336e-05
13:101759535 T C 0.704052 3.0152e-05
13:101761184 C A 0.170922 -6.5257e-06
13:101761386 G A 0.327147 1.1002e-05
13:101762050 T C 0.574018 -1.3674e-06
13:101763029 A G 0.058879 3.2130e-05
13:101766873 T C 1.256385 -1.3528e-05
13:101769546 C T 0.304910 -4.1226e-05
13:101775175 A C 0.045500 -1.8554e-05
13:101782678 A G 0.292984 5.0697e-05
13:101788451 A G 0.071340 -9.2049e-05
13:101792251 G A 0.023753 -1.5313e-05
13:101792454 A G 0.028589 1.9561e-05
13:101792583 G C 0.024616 -2.8961e-05
13:101797840 G A 0.665849 5.5012e-06
13:101802531 T G 1.456918 -9.0666e-06
13:101806563 C T 0.214517 1.1064e-04
13:101807537 A C 0.683431 2.6910e-06
13:101813045 C T 0.191776 2.7855e-05
13:101815042 C A 0.142274 1.1270e-06
13:101824060 T C 0.059885 1.4199e-05
13:101825408 C T 0.044708 -9.5209e-06
13:101825575 T C 0.055283 -9.5409e-06
13:101825888 G T 0.064358 1.0118e-05
13:101830169 T G 0.217477 -1.5848e-06
13:101833450 T C 0.665053 3.7791e-06
13:101836752 T C 0.278534 2.8740e-05
13:101840470 G T 0.142044 -1.1500e-06
13:101845554 T C 0.038388 -2.1496e-05
13:101848104 T G 0.756501 1.2404e-05
13:101860700 G A 0.029699 2.7782e-07
13:101867806 C T 0.368281 5.6769e-06
13:101870128 C T 0.043475 -2.0527e-05
13:101872472 G C 0.225432 -2.1483e-05
13:101874790 T C 0.749052 3.2821e-07
13:101886914 G T 0.901298 -2.3695e-05
13:101901855 C T 0.223757 -1.4807e-05
13:101902655 G A 1.152327 1.3083e-05
13:101907602 C A 0.367898 3.3009e-05
13:101918192 G T 0.046172 -3.8904e-06
13:101933617 G A 1.687771 -1.8110e-05
13:101935287 T C 0.731846 -4.1169e-05
13:101937481 A G 0.052044 -2.4874e-05
13:101947545 T C 0.020189 -2.9455e-05
13:101948189 C T 1.047522 6.1875e-06
13:101949653 T G 0.243612 -2.7194e-05
13:101951347 T C 0.656517 2.6788e-05
13:101954112 C T 0.373276 2.5403e-05
13:101954256 G A 0.091068 -2.9233e-06
13:101962702 C T 0.045672 -5.5728e-06
13:101970028 T G 0.026986 -3.0341e-05
13:101973363 G A 0.954883 2.7085e-04
13:101977420 C A 0.031877 -5.3206e-05
13:101986087 C T 0.119911 3.9980e-05
13:101997356 C T 0.773347 -5.0876e-05
13:102004748 C T 1.922363 2.1814e-05
13:102015042 A G 0.096060 -2.5691e-05
13:102026427 G A 0.476565 -1.5981e-05
13:102028511 G T 0.104464 -5.1349e-05
13:102039668 T C 0.588069 1.4697e-05
13:102041072 G T 0.034552 -2.6279e-05
13:102047829 A G 0.281978 -1.8738e-05
13:102051090 G A 1.095956 -1.5637e-05
13:102057929 C T 0.024938 2.2895e-06
13:102060171 C T 0.097180 -1.2376e-05
13:102064247 T C 0.054342 -7.8920e-06
13:102066851 T C 0.141898 4.0929e-06
13:102076170 G A 0.087202 2.6391e-05
13:102077300 C T 0.028485 8.0833e-06
13:102088387 A G 1.711287 5.3345e-06
13:102089265 A C 0.022974 1.4974e-05
13:102090037 A G 0.071226 2.3076e-05
13:102098409 T C 0.034844 -4.0185e-05
13:102103192 T C 0.036444 1.6308e-05
13:102103276 G A 0.185418 3.7851e-05
13:102113153 A G 0.086517 -1.3255e-05
13:102119656 C T 0.922204 2.2777e-05
13:102122905 C A 0.095453 -1.7453e-05
13:102123326 G A 0.083512 3.4359e-05
13:102124657 A G 0.107456 -2.9791e-05
13:102125654 T C 0.295429 2.3508e-05
13:102126768 T G 0.246894 -5.0848e-05
13:102134325 A G 0.096868 -1.0846e-05
13:102136339 T G 1.663038 -4.8118e-07
13:102137500 G A 0.163437 6.3242e-05
13:102140711 C T 0.064839 -2.0052e-06
13:102143024 A G 0.198869 8.2931e-06
13:102145560 T C 1.259549 3.9968e-05
13:102149551 C T 0.313443 -5.1833e-05
13:102155537 G A 1.405939 2.2703e-05
13:102159561 G A 0.293160 -1.6916e-05
13:102162080 T C 0.163960 3.0643e-06
13:102168227 G A 0.888542 2.3047e-05
13:102168636 G A 0.023402 4.6028e-05
13:102176627 T G 0.054751 -4.5392e-05
13:102183928 A C 0.774175 -5.1810e-05
13:102186502 C T 0.079383 -3.4721e-05
13:102187073 G A 0.075144 -5.0294e-07
13:102187299 C A 0.438677 -3.4544e-05
13:102187632 G A 0.074177 -6.9163e-05
13:102189386 A G 1.941591 1.7887e-05
13:102199457 A C 0.046415 -1.5575e-06
13:102206874 T C 0.618570 4.4907e-05
13:102209317 T G 0.375373 -1.3076e-05
13:102210875 A G 0.026486 -1.8991e-05
13:102212070 C A 1.075946 -8.0882e-06
13:102220193 T G 0.090536 4.4642e-05
13:102226665 T C 0.441205 1.0897e-05
13:102227872 T C 0.350939 -2.6638e-05
13:102229085 T C 0.055361 1.0609e-05
13:102230217 C A 0.031611 7.8813e-06
13:102237451 C T 0.590247 -2.9242e-05
13:102238916 G A 0.471606 1.7006e-05
13:102246199 T G 0.097729 -1.7240e-05
13:102247838 G A 0.073927 4.9686e-05
13:102264251 A G 1.367074 -4.6306e-05
13:102268562 T G 1.556377 1.1345e-06
13:102274678 T C 0.032397 -1.4104e-06
13:102281844 C T 0.089309 -1.5451e-05
13:102282948 G A 0.842951 -6.7774e-06
13:102286302 C T 0.053816 5.1443e-07
13:102287361 A G 0.123601 2.4858e-05
13:102298561 T C 0.142456 1.2874e-05
13:102299346 G A 1.039083 -1.1213e-05
13:102300017 G T 1.656702 -4.1378e-05
13:102300523 G A 0.083720 1.9433e-05
13:102303126 G T 0.043643 1.4953e-05
13:102304531 A G 0.204558 7.8558e-06
13:102305789 A G 0.350374 -2.0654e-05
13:102306959 C T 0.388077 6.3987e-06
13:102307121 C T 0.300606 2.5210e-05
13:102307243 C G 0.209512 -2.1408e-06
13:102307271 G A 0.388438 -1.3161e-05
13:102307358 A G 0.953568 -1.4122e-05
13:102307691 G A 0.347310 1.8116e-05
13:102307851 C T 1.953189 1.1320e-05
13:102309536 A G 0.589718 2.6047e-05
13:102315962 C G 0.184639 -2.2330e-05
13:102319288 T G 0.082713 2.4195e-05
13:102332071 G A 0.669127 -1.9735e-05
13:102334369 A C 0.461725 -2.3132e-06
13:102335720 G A 0.075131 7.4284e-06
13:102335810 A G 0.035191 8.3259e-06
13:102348516 G A 0.538200 -1.2486e-05
13:102351378 G A 0.498945 4.3442e-05
13:102363801 T G 0.138204 -3.1199e-05
13:102365110 G A 0.045503 -1.5862e-05
13:102366742 T C 0.428942 2.2182e-06
13:102366825 G A 0.249211 8.3630e-07
13:102371358 C T 0.110715 9.6518e-06
13:102381301 G T 0.807006 2.7311e-05
13:102388166 G C 0.109625 -1.9346e-05
13:102391917 A G 0.377801 2.5574e-06
13:102406360 G A 0.115769 -1.9577e-05
13:102406418 A G 0.139661 1.2954e-05
13:102415737 A G 0.032825 1.3457e-05
13:102426957 C T 0.083960 6.1584e-06
13:102430606 T C 1.086482 -1.3888e-05
13:102437533 C T 0.093769 -5.9139e-06
13:102438831 A G 0.079149 -4.6091e-05
13:102440934 G C 1.912707 2.5993e-05
13:102443193 C A 0.062683 1.5652e-05
13:102443923 T C 0.709774 3.7554e-05
13:102447018 C T 0.036707 8.3680e-06
13:102450567 T C 0.093473 1.1279e-05
13:102452426 C T 0.027093 -2.1441e-05
13:102456726 C A 0.020533 1.1123e-05
13:102458159 A C 1.218418 4.5580e-05
13:102460160 G T 0.075582 2.9642e-05
13:102460341 A G 1.846025 3.0102e-05
13:102461917 C A 0.057536 3.0776e-05
13:102463325 T C 0.310567 6.5542e-06
13:102463398 A G 1.514496 1.5547e-05
13:102474737 C T 1.329062 -2.3980e-05
13:102478726 T C 0.173584 -3.4496e-05
13:102482026 T C 1.084151 5.0788e-06
13:102482322 C T 0.054559 -6.7637e-05
13:102489763 T A 0.098907 -4.3155e-05
13:102489893 A G 0.052024 3.2964e-05
13:102492232 A G 0.901002 3.1635e-07
13:102497110 A G 0.022124 -9.1196e-06
13:102497454 A G 0.087306 -3.3467e-05
13:102499539 G T 1.049905 1.2181e-05
13:102506447 A G 0.727627 1.7225e-06
13:102509316 T G 0.493577 2.5311e-05
13:102511355 C T 0.379982 6.5045e-06
13:102517317 A G 0.622572 8.5588e-06
13:102529512 A G 0.900064 -6.1556e-06
13:102551035 G A 0.500766 3.1255e-05
13:102551395 A G 0.050950 3.1999e-05
13:102563902 G A 0.023159 -4.1407e-05
13:102568303 A G 0.066627 -4.1997e-06
13:102568610 A G 0.088144 -1.4683e-05
13:102571146 T G 0.049535 -3.8979e-06
13:102578026 G A 0.588637 1.6869e-04
13:102588360 G A 0.104775 5.5036e-06
13:102592075 A G 0.763477 -2.8727e-05
13:102592550 G A 0.215896 2.4066e-05
13:102605685 T C 0.056744 9.6835e-06
13:102606249 C G 0.068003 -8.6108e-07
13:102607422 G T 0.185424 4.0121e-05
13:102615221 T C 0.038463 -1.5861e-05
13:102615673 C A 0.321084 3.4309e-05
13:102625296 C A 0.652411 5.9382e-06
13:102625342 C T 0.678585 2.1787e-05
13:102627889 G T 0.857615 -1.2603e-06
13:102628784 A G 0.038791 -6.2631e-05
13:102636213 C T 0.048418 -2.8174e-06
13:102637976 T C 0.023146 1.8291e-06
13:102639371 T C 0.573894 1.4418e-05
13:102655920 C A 0.070740 -2.8355e-05
13:102658975 C T 0.098761 -7.8402e-07
13:102658995 C A 0.131375 -2.2835e-05
13:102660728 C T 0.024409 -1.9921e-05
13:102675490 A G 0.078179 2.9672e-05
13:102680126 A G 0.180835 -1.8295e-05
13:102680801 T C 1.490512 3.3454e-05
13:102697015 G T 0.744278 7.5565e-06
13:102702847 T C 0.044468 -1.9431e-05
13:102735642 G A 0.121361 3.2819e-05
13:102736098 A G 0.032718 2.1585e-05
13:102741766 T C 1.303085 2.4015e-05
13:102747469 T C 0.051797 5.7000e-06
13:102751718 C T 1.047301 1.5308e-05
13:102755108 G A 1.909562 -1.6787e-05
13:102764358 C T 0.828039 -9.7141e-06
13:102772678 A G 1.102490 -1.2487e-05
13:102777010 T C 0.194513 -7.3168e-07
13:102779944 A G 0.055439 -6.5667e-06
13:102787102 A G 0.111108 3.9465e-05
13:102789746 G A 0.141976 1.9695e-06
13:102794651 G A 0.021224 3.0931e-05
13:102795242 A C 0.203656 -2.1308e-05
13:102812235 C T 0.022597 -1.2707e-05
13:102815925 C T 0.083707 7.5476e-06
13:102816313 A G 0.034344 -1.8429e-05
13:102819223 C T 0.417079 5.5015e-06
13:102820000 C G 0.233599 -9.8402e-06
13:102836051 A G 0.133686 7.4663e-07
13:102836774 G T 0.370839 3.3968e-06
13:102839271 A C 0.126993 3.2681e-05
13:102845294 T C 0.368245 1.8909e-05
13:102845975 G C 1.513837 2.1511e-05
13:102846852 A G 0.137701 -2.5521e-05
13:102847463 A G 0.223501 -2.9803e-05
13:102860188 G A 0.613322 3.6514e-05
13:102863327 G C 1.842428 2.3348e-05
13:102876021 C T 1.459067 2.8798e-05
13:102877633 C T 0.168017 1.7841e-05
13:102895276 C T 0.069821 -3.5734e-05
13:102898489 T C 0.086420 -8.5049e-06
13:102907383 T C 0.154086 1.1879e-05
13:102911164 G C 0.141872 1.7098e-05
13:102917291 C T 0.079156 9.4714e-06
13:102917882 C T 0.034526 -1.1299e-05
13:102923425 G A 1.388694 3.0638e-05
13:102939797 G A 0.045656 4.5376e-06
13:102940217 A G 0.108505 -3.5107e-05
13:102966748 A G 0.059240 -2.3402e-05
13:102981975 C T 0.075414 -2.4474e-05
13:102992916 G A 0.462465 1.5112e-05
13:102996720 T G 0.085927 -1.9681e-05
13:103002171 C T 0.055559 7.7740e-06
13:103002381 C T 0.084878 -5.6363e-06
13:103003377 T C 1.301213 -9.6028e-06
13:103007429 T C 0.182204 -6.4225e-06
13:103016073 T C 0.066932 -4.1756e-05
13:103018693 A G 0.051232 -1.1520e-05
13:103020547 G T 0.351082 -7.1958e-06
13:103023623 T C 0.581438 2.1699e-05
13:103033534 C G 0.023243 -1.3375e-06
13:103034442 C T 0.019981 -2.7545e-05
13:103044483 T C 0.043280 -1.5995e-05
13:103049968 G A 0.499922 -9.8457e-06
13:103051569 C A 0.036094 5.0136e-06
13:103051907 A G 0.045377 -1.6683e-05
13:103054280 C A 0.237844 2.0431e-05
13:103062637 G A 0.298973 3.9392e-06
13:103065062 G T 0.075339 7.3620e-05
13:103068369 G A 0.020413 -3.8214e-06
13:103071142 T G 1.268115 2.8479e-06
13:103075222 G A 1.652930 2.3638e-06
13:103075312 G A 0.060278 -2.6448e-05
13:103082120 A G 0.080354 -1.1821e-05
13:103097100 G A 0.893530 1.0521e-05
13:103104112 T C 0.070249 3.8343e-05
13:103122677 T C 0.073888 -2.4595e-05
13:103123677 A G 0.053670 7.6408e-06
13:103131872 G A 0.177212 8.2937e-06
13:103132433 A G 0.230308 6.0008e-06
13:103140429 T C 0.043552 -3.6478e-05
13:103141372 T C 0.201478 1.0203e-05
13:103145014 C A 0.080432 1.0455e-05
13:103146298 A C 0.048642 -1.0894e-05
13:103149079 T C 1.284143 1.3582e-05
13:103159647 G A 0.458528 -5.6076e-06
13:103171215 A G 0.038560 2.0718e-05
13:103180589 C A 0.145368 2.0133e-05
13:103181533 A G 0.155199 -1.1369e-05
13:103183515 G A 0.643534 -2.2268e-06
13:103187140 C T 0.712787 2.0909e-06
13:103189169 A G 0.021754 -6.1543e-06
13:103194007 C T 0.685999 6.9677e-06
13:103203070 A G 0.703539 -1.4387e-05
13:103203715 T G 0.167001 -5.6681e-05
13:103215421 C A 0.022335 -1.1827e-05
13:103215520 A G 0.074625 2.8733e-05
13:103219033 G T 0.661441 -5.8782e-07
13:103220546 G A 0.128710 -1.3879e-05
13:103220838 G T 0.040514 1.3818e-05
13:103222899 C T 0.158757 -4.9493e-05
13:103223307 A G 0.073067 -2.2095e-05
13:103225662 G T 0.083694 2.7192e-06
13:103229164 C T 0.853055 -2.2507e-05
13:103232871 A G 0.094707 -1.6149e-05
13:103235266 T C 1.152836 -1.1494e-05
13:103238877 C G 0.057675 -1.1985e-05
13:103248199 C T 0.174710 -1.9743e-05
13:103255041 C A 0.160607 -2.2793e-05
13:103261443 A G 0.174862 -9.1035e-06
13:103268084 C T 0.366629 -3.6162e-05
13:103271457 T C 0.200216 -1.0549e-05
13:103273267 T C 1.083992 1.3249e-05
13:103288290 A G 0.048652 -2.0287e-05
13:103322461 T C 1.404173 -9.4546e-06
13:103330256 G A 0.055831 2.9186e-05
13:103331985 C T 0.971557 -4.0439e-06
13:103333413 G C 0.124205 -2.5936e-06
13:103335896 A C 1.169656 -1.0241e-05
13:103340691 C T 0.183308 -2.4081e-05
13:103341043 A G 0.390025 5.3378e-06
13:103341585 T C 0.431227 9.8464e-06
13:103341682 T C 0.363909 2.0287e-04
13:103342039 C T 1.472040 -9.3234e-06
13:103343308 C T 0.030881 7.2185e-06
13:103343428 G A 0.184272 8.8086e-05
13:103344076 G A 0.369803 -3.6320e-06
13:103345386 T C 0.028128 -5.9318e-07
13:103349375 T G 0.032264 4.9651e-05
13:103349486 T G 0.065631 2.2103e-05
13:103350564 C T 0.749273 5.0276e-05
13:103351676 C T 0.306023 -5.6086e-05
13:103352683 C T 0.250727 -3.2646e-05
13:103363005 T C 0.234650 -2.2373e-05
13:103369780 A G 0.557221 -3.5897e-05
13:103373434 T G 0.303787 -4.1920e-05
13:103373517 C T 0.076507 1.6906e-05
13:103375189 G A 0.035801 8.9570e-06
13:103375252 A G 0.053293 2.6843e-05
13:103375852 A G 0.964698 -5.9881e-06
13:103384712 A G 0.052209 -2.6510e-06
13:103384824 A G 1.218132 3.9214e-05
13:103385534 T C 0.304092 -4.1681e-05
13:103387196 A G 0.034497 -4.1624e-06
13:103388015 G C 0.074388 1.5965e-05
13:103388370 T C 0.249101 3.3436e-05
13:103388880 C T 0.086511 4.0666e-06
13:103389885 G T 0.029693 -3.4432e-05
13:103390086 T C 0.025149 1.1870e-05
13:103392127 A T 0.239526 -8.3792e-06
13:103392562 A C 0.046555 -3.6624e-05
13:103392709 T A 0.239321 -3.3982e-06
13:103397387 G T 0.046490 -3.7215e-05
13:103397890 A G 0.237403 -1.2421e-06
13:103400033 G A 0.239003 -3.8216e-06
13:103400729 A G 1.629216 -3.3345e-05
13:103404695 T C 0.023016 1.9278e-05
13:103406845 T C 1.628398 -3.5336e-05
13:103409457 A G 0.079519 -1.4897e-05
13:103410710 G A 0.614208 -1.6723e-05
13:103410914 T A 1.016346 -9.0986e-06
13:103413043 C T 1.344590 -1.3840e-05
13:103430929 C T 1.656900 -4.6949e-05
13:103440747 T C 0.167501 -5.4172e-06
13:103442251 A C 0.342379 4.6365e-05
13:103447041 C A 0.067140 -2.1408e-06
13:103450973 C T 0.066507 2.7058e-06
13:103457230 C T 0.049470 -6.6504e-06
13:103459861 G A 0.020978 1.4837e-07
13:103461855 A G 0.070139 -6.4564e-07
13:103468631 G T 0.049726 2.9163e-05
13:103476981 C T 0.087939 -2.0980e-05
13:103479399 G A 0.082772 -4.2159e-05
13:103479882 T C 0.416527 4.7193e-05
13:103484918 T C 1.390969 1.9644e-05
13:103499491 G C 0.360264 4.2854e-05
13:103501438 G A 0.020465 -3.4102e-05
13:103503322 A G 1.205198 -3.4029e-05
13:103504517 C T 1.206087 -3.3080e-05
13:103513944 G A 0.074933 2.2749e-08
13:103515085 C G 0.069448 -3.7323e-06
13:103516241 A G 0.085521 1.1055e-05
13:103519251 T C 0.096998 -5.3801e-05
13:103520251 C T 0.075602 -1.2444e-05
13:103520565 G A 0.027025 -3.1011e-06
13:103527230 A G 0.336414 3.7970e-06
13:103528002 C G 0.421571 5.4767e-05
13:103528658 G A 0.254275 -1.1909e-05
13:103538789 T C 0.115486 -4.9303e-06
13:103548761 G A 0.037918 -2.0380e-05
13:103549587 A G 0.178394 1.2481e-05
13:103555432 A G 0.026798 7.7143e-06
13:103556301 A G 0.474975 -2.9562e-05
13:103556647 A G 0.080289 3.2073e-05
13:103557357 G A 0.342039 1.0344e-05
13:103560141 T C 0.149188 -5.3887e-06
13:103560473 T G 1.278284 2.0177e-05
13:103564469 G A 0.046315 -6.1776e-06
13:103564566 T C 0.285289 1.7928e-05
13:103565095 G A 0.850562 1.9755e-05
13:103568603 G T 0.047915 -4.0429e-06
13:103575029 G A 0.306763 -2.0169e-05
13:103576668 C T 1.119271 1.4419e-05
13:103577244 A G 0.410188 -1.4301e-05
13:103580421 G A 0.484930 5.8929e-06
13:103581614 T C 1.428316 1.4264e-05
13:103582416 C T 0.577273 1.2207e-05
13:103587653 A G 0.130281 9.6252e-06
13:103593696 A T 0.028018 -2.8801e-05
13:103595882 G A 1.462430 8.6606e-06
13:103602005 C T 0.214156 2.3355e-05
13:103604832 T C 0.734345 1.2121e-05
13:103605324 C T 0.650671 1.4510e-05
13:103605428 G A 1.883855 -5.3550e-07
13:103612742 T C 0.047827 -1.3063e-05
13:103613235 A G 0.038369 1.8018e-05
13:103622537 C A 0.774590 2.0258e-05
13:103627868 T C 0.024681 -8.7443e-06
13:103629471 G A 0.066883 1.9087e-06
13:103632845 G A 0.223423 7.9651e-06
13:103647351 A G 0.036314 1.8313e-05
13:103652990 T G 0.041342 -9.4235e-06
13:103653075 C T 0.583272 1.5536e-05
13:103656882 G A 0.100614 -2.5392e-06
13:103658646 T G 0.277145 1.8821e-05
13:103667351 C T 0.235712 8.3405e-06
13:103669200 G A 0.410113 9.5093e-06
13:103673365 A G 0.026869 -4.4752e-06
13:103682572 C T 0.871335 8.2180e-06
13:103686762 G C 0.299784 2.0044e-05
13:103697728 A G 0.477516 -5.5802e-06
13:103698110 C G 0.423730 3.4113e-06
13:103698363 G A 1.126383 2.0248e-05
13:103701690 A G 0.021961 3.8278e-05
13:103702664 A G 0.389944 1.4944e-05
13:103702962 C G 0.071262 -3.1689e-05
13:103703481 G A 0.546117 3.5844e-06
13:103703579 C T 1.123283 2.3381e-05
13:103704000 C A 0.043591 4.8882e-05
13:103704193 A G 0.029336 9.5901e-06
13:103705044 C A 1.757147 1.6286e-05
13:103705132 T G 0.038872 -1.9252e-05
13:103709130 C T 0.088829 -2.3749e-06
13:103709260 A C 0.735468 6.4914e-06
13:103710635 T C 0.038067 -1.4392e-05
13:103714143 G A 1.811872 4.6609e-05
13:103714254 A G 0.403417 -7.3197e-06
13:103714530 G A 0.080269 1.8360e-05
13:103716769 T C 0.257764 -1.3165e-05
13:103718308 T C 0.086975 8.9568e-06
13:103719056 C T 0.295633 -1.9345e-05
13:103720259 G A 0.641787 2.6432e-05
13:103722682 A C 0.025584 -6.3051e-07
13:103723722 A G 0.706577 1.0227e-05
13:103726862 C T 0.039330 -1.4910e-05
13:103728343 C T 0.084943 -4.4676e-05
13:103735675 A G 0.084171 -1.7852e-06
13:103735838 A G 0.759851 2.9636e-05
13:103749909 C T 0.088309 5.2918e-06
13:103753906 T C 1.973913 -6.5987e-06
13:103754836 C T 0.146396 7.5281e-07
13:103775734 T C 0.083794 2.1082e-05
13:103779398 A G 0.308136 2.8285e-06
13:103781910 T C 0.130210 4.5944e-06
13:103784788 G T 1.745800 3.4682e-05
13:103785408 C A 0.046130 -7.9217e-06
13:103791642 A G 0.041037 -1.3564e-05
13:103808366 T C 0.114828 -1.3388e-06
13:103811939 A G 0.037544 -7.0903e-06
13:103813112 A G 0.064248 1.6900e-05
13:103817639 T C 0.475802 -2.0673e-05
13:103828420 T C 0.886325 -2.6333e-05
13:103828605 T C 0.101143 -7.5213e-06
13:103828892 T C 0.844392 -2.8609e-05
13:103832760 A G 0.173463 6.7434e-06
13:103840521 A G 0.072418 -2.1036e-05
13:103848812 T G 0.055513 -4.9769e-06
13:103850401 C G 0.140661 4.3227e-05
13:103850776 G T 1.708145 -2.8838e-06
13:103852668 G C 0.231113 -9.9017e-06
13:103855868 C T 1.167975 -1.9648e-05
13:103857979 C T 0.526109 1.4977e-05
13:103863519 T A 0.025678 -3.6150e-05
13:103865045 A G 0.033994 2.3545e-05
13:103865491 G T 1.318880 -1.2878e-05
13:103866439 T C 0.096498 9.5397e-06
13:103867104 T C 0.146887 2.1767e-05
13:103871770 C A 0.064371 -9.9445e-07
13:103874858 T G 0.036064 -8.0624e-06
13:103874890 G A 0.219204 1.3342e-05
13:103877495 A G 0.123384 1.9928e-06
13:103877523 C T 0.031011 1.3757e-05
13:103879633 T C 0.159549 -8.3945e-06
13:103881964 A G 0.550654 -3.2677e-05
13:103883812 G C 0.150256 -9.3824e-06
13:103887725 C T 0.188884 1.8860e-05
13:103894358 G C 0.170565 5.6857e-06
13:103896139 T C 1.103016 2.6664e-05
13:103901222 C T 0.022153 -6.2728e-06
13:103902493 T C 0.338137 -5.1887e-06
13:103902603 C T 0.671857 -1.7504e-05
13:103902905 G A 0.192792 2.3431e-05
13:103905531 A G 0.023159 8.4129e-06
13:103908076 C T 0.391946 -8.0694e-05
13:103915625 A G 0.041430 -3.7630e-05
13:103917051 A G 0.057669 -3.0562e-05
13:103924094 A G 0.050456 1.1667e-05
13:103928007 A T 0.378298 -9.2821e-06
13:103928684 T G 0.395725 -1.1258e-04
13:103929435 A G 0.049573 6.8135e-08
13:103931105 T C 0.390362 -5.6558e-06
13:103936853 G A 0.090218 2.3905e-05
13:103955992 G C 0.109108 -6.2181e-05
13:103957035 G A 0.045104 1.6704e-06
13:103958870 G A 0.099384 2.1766e-05
13:103960181 C T 0.746637 -2.0302e-04
13:103962849 A G 0.080448 8.3832e-06
13:103968332 G T 1.536344 -3.2733e-05
13:103969491 A G 1.267125 -3.6416e-05
13:103973958 T G 0.144615 5.3934e-06
13:103979555 G T 0.031932 7.4749e-06
13:103985740 T G 0.471158 5.2855e-05
13:103993749 T C 0.045156 -3.0104e-05
13:103995665 A G 1.055400 4.3294e-06
13:103996660 A G 0.035831 -1.7565e-05
13:103997457 G A 0.189323 2.1809e-05
13:103999443 C T 0.588280 1.1954e-06
13:104002288 G A 0.428400 -7.3420e-07
13:104003022 C T 1.935265 1.4151e-05
13:104005695 C T 0.036490 1.7182e-05
13:104011988 A C 0.342097 9.1304e-06
13:104018063 T C 0.187644 1.4170e-05
13:104020082 T C 0.080847 2.6478e-05
13:104022315 C T 0.077066 3.3696e-05
13:104038402 A G 0.226305 1.5844e-05
13:104038700 T G 0.986841 -1.2148e-05
13:104042670 G A 0.054549 2.0459e-05
13:104043975 C T 0.138983 1.6122e-05
13:104044275 T G 1.814615 1.6007e-06
13:104049791 A G 0.047409 -3.3855e-06
13:104055889 A C 0.099108 3.3623e-05
13:104060087 C T 0.048265 -8.2091e-06
13:104061073 G A 0.147672 1.8022e-05
13:104066574 T C 0.044153 -1.8815e-05
13:104067148 G C 0.751315 -1.7439e-06
13:104067272 G C 0.750276 2.8740e-05
13:104067637 G A 0.056348 1.0965e-05
13:104073612 T C 0.699781 -2.7502e-05
13:104075874 G A 0.077617 -1.2704e-05
13:104081037 A G 0.353441 -1.2352e-05
13:104083330 A G 0.119995 -1.3660e-05
13:104085848 G A 0.289992 1.0413e-05
13:104089121 A G 0.021234 1.2036e-05
13:104090166 C T 0.303475 -4.1932e-05
13:104090848 T G 0.243086 -1.5049e-05
13:104090978 T C 1.795915 -6.1360e-06
13:104096563 G A 0.113146 -3.0117e-05
13:104103877 C T 0.085125 4.9755e-06
13:104104376 A G 0.216600 2.5371e-05
13:104115790 T C 0.326796 1.3373e-05
13:104119762 A G 0.048009 -3.0260e-06
13:104123461 C T 0.055432 3.7219e-06
13:104124649 G C 1.739798 6.4904e-06
13:104124698 A G 0.065624 2.2555e-05
13:104124750 T C 0.026661 -2.0734e-05
13:104125859 C T 1.847284 -4.3039e-05
13:104126453 C T 0.038671 -1.2087e-05
13:104135153 C A 0.115938 2.4888e-05
13:104137962 G A 0.038616 1.1708e-07
13:104139825 T G 1.567120 -1.6474e-05
13:104149978 C T 0.075170 -2.1840e-05
13:104152388 G A 0.058204 -1.5658e-05
13:104161402 C T 0.105385 1.5981e-05
13:104161966 T G 0.178887 -1.3206e-05
13:104163344 G A 0.022516 6.7242e-06
13:104164546 G A 1.630894 -2.0451e-05
13:104171649 T C 0.097998 -1.0057e-06
13:104177783 T G 0.126172 1.2639e-05
13:104182693 G T 0.037661 -2.9654e-05
13:104183257 C T 0.058720 -8.2376e-06
13:104184838 T G 0.028865 -1.4908e-05
13:104188905 T C 0.032864 -1.0016e-05
13:104190403 G A 1.602506 -1.9839e-06
13:104198793 T G 1.578422 -3.6553e-06
13:104200525 A G 0.094798 9.2744e-07
13:104203461 G A 1.862926 2.7910e-06
13:104218742 G T 0.048213 1.5874e-05
13:104220186 G A 0.226159 1.8961e-05
13:104231035 T C 0.021507 1.1237e-05
13:104247180 C T 0.181747 -7.4993e-06
13:104257596 T C 0.064004 5.0158e-07
13:104259452 A G 0.099517 8.4757e-06
13:104268943 G A 1.830126 3.2174e-05
13:104274533 G A 1.559314 1.4899e-05
13:104275811 C A 0.223342 -2.3110e-06
13:104287536 T C 1.759663 2.8306e-06
13:104290004 T C 0.058149 5.7601e-06
13:104294249 T C 0.038453 -1.1692e-05
13:104311492 C T 1.860420 -2.9414e-05
13:104311644 T C 0.096391 1.5090e-05
13:104320376 C T 0.037090 -3.8117e-05
13:104331824 T C 1.902986 -1.4265e-05
13:104332836 G T 0.030540 -3.3032e-06
13:104340128 T C 0.059606 1.7170e-06
13:104345797 A G 0.083538 -3.1483e-05
13:104353000 G A 0.061099 1.1893e-05
13:104355011 T C 0.308681 -2.9359e-05
13:104355351 G A 0.049171 -3.0643e-05
13:104362334 C T 1.819792 -1.1728e-05
13:104362814 A G 0.350569 -1.7368e-05
13:104371262 T G 0.325715 3.7267e-05
13:104372555 A G 0.085427 -4.7311e-07
13:104374778 C T 0.052469 1.4307e-05
13:104374888 C A 0.162311 5.7184e-05
13:104378382 G A 0.736880 -3.0060e-05
13:104380687 T G 0.097927 -5.2493e-06
13:104381481 T C 0.027635 -8.4856e-06
13:104382328 G A 0.345038 6.0023e-06
13:104386898 G A 0.060103 -1.7005e-06
13:104387586 T C 0.082967 4.7492e-06
13:104389187 G A 1.184444 2.6672e-05
13:104389265 C T 0.066484 1.2175e-06
13:104401195 T G 0.042624 3.5659e-05
13:104402695 G A 0.053212 -1.5670e-05
13:104403598 T C 1.853808 6.9757e-05
13:104406078 T C 1.918591 4.7918e-05
13:104408028 G A 0.436895 8.6164e-07
13:104408698 G A 0.086849 -1.1401e-05
13:104410571 A G 0.144699 8.3819e-06
13:104425007 C G 1.946762 -2.2068e-05
13:104427435 G A 0.056399 4.1790e-05
13:104432427 G A 0.258952 -5.1374e-05
13:104438593 C T 0.050950 -6.8459e-06
13:104442036 G A 0.696519 -9.2963e-06
13:104445233 G A 0.150291 2.4134e-06
13:104452966 A G 0.056666 -6.0261e-06
13:104457719 C T 0.182925 -2.4310e-05
13:104462527 T G 0.022903 -1.1646e-05
13:104464094 T C 0.219957 3.9863e-05
13:104466614 G A 0.029248 1.8495e-05
13:104467029 A G 0.076024 -6.0754e-05
13:104485283 T G 0.024467 2.5574e-05
13:104487246 G C 0.081415 -1.6732e-05
13:104491972 G T 0.047259 -7.4042e-05
13:104502041 T C 0.051472 -6.0066e-06
13:104503948 C G 0.176398 -1.1700e-05
13:104505850 G T 0.233394 -1.2257e-05
13:104509488 C G 0.054559 3.2660e-05
13:104513604 T C 0.058513 -1.3269e-05
13:104516807 T G 0.644455 4.4084e-05
13:104517993 A G 0.082668 -5.7964e-06
13:104519202 C G 0.163223 2.2890e-05
13:104521295 G A 0.250623 -1.5610e-05
13:104525353 T G 1.155297 6.9416e-06
13:104527315 C T 1.887828 -5.3399e-05
13:104530956 C T 0.094681 7.4126e-06
13:104532475 A G 0.458304 1.2954e-05
13:104539503 A G 0.552138 -7.3504e-06
13:104541701 C T 0.210690 4.8332e-06
13:104552749 T C 0.284753 -5.5236e-06
13:104552999 C T 0.043371 -1.1304e-05
13:104556680 T G 0.036071 -8.9191e-06
13:104559984 A G 0.501581 -1.1048e-06
13:104561827 C A 0.385500 4.6388e-05
13:104562936 T C 0.693042 3.1529e-05
13:104569092 C T 0.133871 -8.9934e-05
13:104577019 G A 0.062002 7.7410e-06
13:104588742 A G 0.353448 2.1171e-05
13:104588913 A C 0.080334 7.0906e-05
13:104592951 A G 1.459245 8.6299e-06
13:104594978 C A 0.272104 -8.8210e-06
13:104601751 A C 0.196444 3.4820e-05
13:104610404 G A 0.257430 3.6369e-06
13:104612594 C T 0.709356 2.2575e-05
13:104616303 G A 0.048613 6.5624e-06
13:104617550 T A 0.042410 4.6343e-05
13:104619540 A G 0.460008 -1.4121e-04
13:104628868 T C 0.413096 -2.0660e-05
13:104629672 G C 1.297957 -2.4360e-05
13:104630813 A G 0.092964 -1.3814e-06
13:104631482 G A 0.344369 -3.2652e-05
13:104638949 A G 0.117505 -8.2210e-05
13:104643542 T G 0.085281 -2.0705e-05
13:104654228 C T 0.033841 -1.3214e-05
13:104663966 T C 0.030770 -1.9152e-05
13:104668464 G C 0.165177 -1.4843e-05
13:104670152 A G 0.024331 9.3401e-06
13:104677363 A T 0.043176 2.4835e-05
13:104694556 C T 0.303809 -2.8452e-05
13:104698718 C T 0.042089 -2.1775e-05
13:104711957 C T 0.923616 -2.0873e-08
13:104713852 G A 0.060028 3.3208e-05
13:104714384 C T 0.051508 2.2853e-05
13:104714446 C T 0.285454 4.5818e-05
13:104716869 C T 1.978694 -2.6100e-05
13:104721534 G A 0.337631 -1.9980e-05
13:104739030 C T 0.322742 8.4884e-05
13:104748151 T G 0.942675 1.3701e-05
13:104750929 A G 0.265843 -7.8845e-06
13:104752946 C T 0.866989 5.9299e-06
13:104756985 C A 0.521416 2.6462e-05
13:104774301 A G 0.788862 -4.9784e-06
13:104777541 G A 0.042627 8.1534e-06
13:104779538 A G 0.105840 -1.5190e-05
13:104785591 G A 0.091367 1.2560e-05
13:104788373 T C 0.091383 1.3569e-05
13:104789490 C T 1.738127 -3.2078e-05
13:104790542 C T 0.252087 -3.1566e-05
13:104796384 A G 0.076871 -2.8124e-05
13:104799320 A G 0.032848 1.8974e-05
13:104800492 C A 1.483433 -2.5403e-06
13:104801353 G A 0.027268 2.4950e-06
13:104803653 A G 0.798038 -9.4199e-06
13:104812006 T C 0.039356 1.5453e-05
13:104818367 T C 0.188521 2.4343e-05
13:104819789 A G 1.919072 1.1623e-05
13:104821054 T C 0.345083 1.0148e-05
13:104822908 C T 0.935580 -3.2638e-05
13:104824743 T C 0.068500 5.2145e-05
13:104827694 T G 1.403015 4.1514e-07
13:104831392 G A 0.227029 3.7843e-05
13:104839649 A G 0.346868 4.4676e-06
13:104842257 A G 1.400129 -6.1389e-06
13:104842511 A G 0.045779 4.0468e-05
13:104844114 G A 0.101591 -1.3528e-05
13:104847184 G A 0.251909 2.7448e-06
13:104870473 C T 0.080143 -2.4673e-06
13:104875231 A G 0.435898 9.5645e-06
13:104875315 A G 0.024230 2.6111e-06
13:104878836 A C 0.034996 -2.0568e-05
13:104888815 C T 0.131242 -3.4736e-06
13:104889926 T C 0.046636 -4.8754e-07
13:104905522 C G 0.030696 -3.5007e-06
13:104917789 A G 0.450865 4.4733e-07
13:104919235 G A 0.232836 -5.3844e-05
13:104935862 T C 0.039917 3.1469e-06
13:104942046 T C 0.075537 -2.1707e-05
13:104946168 T C 1.099371 -1.6939e-04
13:104947361 A G 0.163904 -1.6690e-05
13:104949369 C A 0.658510 -6.8444e-05
13:104950775 A G 0.034123 1.7335e-07
13:104951670 T C 0.094428 -2.7410e-05
13:104952321 C T 0.137496 5.9481e-06
13:104956816 G A 0.076124 -1.7994e-06
13:104957538 T C 1.235877 -1.2067e-04
13:104959708 C T 0.535626 -2.4871e-05
13:104963889 T C 0.076225 3.8909e-05
13:104969762 G T 0.153005 -1.2620e-06
13:104977400 T C 0.095671 -5.8149e-06
13:104979404 C A 0.047532 1.8900e-05
13:104985815 C T 0.084810 -6.4888e-06
13:104988235 A G 1.572031 -1.9208e-05
13:104992193 G A 0.426407 -7.0550e-05
13:104992510 C T 1.596946 -1.5023e-05
13:105001266 C T 0.452520 2.3559e-05
13:105007875 T C 0.038281 -1.3951e-05
13:105009351 G T 0.095168 2.9478e-06
13:105010494 G A 1.013415 -6.3689e-06
13:105019310 T C 0.112224 -2.7823e-05
13:105019361 A C 0.395270 -2.7699e-05
13:105019939 A G 0.346025 1.4580e-04
13:105021295 C T 0.083483 -1.2309e-05
13:105021665 C T 0.056870 -5.6042e-06
13:105029600 T C 0.060824 1.3486e-05
13:105031365 A G 0.948940 -1.8768e-05
13:105031795 C T 1.689498 3.3497e-06
13:105032178 T C 1.612095 -2.1140e-05
13:105034094 G A 0.165193 -8.7028e-05
13:105034335 G A 1.685583 1.1854e-05
13:105035722 T G 0.037966 5.2246e-06
13:105039146 G A 0.131534 -1.1502e-04
13:105043056 A G 0.028245 1.7312e-05
13:105043536 A G 0.034964 -5.0289e-05
13:105049441 A C 0.040066 1.1387e-05
13:105058099 T G 0.105463 -4.5375e-05
13:105058516 G A 0.477188 7.1368e-05
13:105067265 A C 0.022698 2.7767e-05
13:105069064 T C 0.477685 -1.1730e-05
13:105069381 T G 0.118745 9.3064e-06
13:105070010 G A 0.775068 -3.5016e-06
13:105074943 T C 0.033877 2.0224e-05
13:105078057 C T 0.050034 4.1631e-06
13:105080628 A G 0.797607 -2.4305e-05
13:105088917 T C 0.035779 3.3104e-05
13:105094942 A G 1.508131 8.7619e-05
13:105098768 C T 0.092123 2.7450e-05
13:105100912 A G 0.048532 -1.6161e-05
13:105102739 A G 0.031955 -6.4074e-06
13:105107413 G A 0.475896 -2.6833e-05
13:105118232 A C 0.415125 5.8415e-07
13:105118320 A G 1.682052 6.9664e-05
13:105129350 A G 1.590094 9.8248e-05
13:105132684 T C 0.462326 4.2220e-05
13:105149453 A G 0.104733 7.2113e-05
13:105154029 A C 0.044766 -3.3979e-05
13:105158722 A G 1.202478 4.1954e-05
13:105161900 A G 0.137840 3.8387e-05
13:105176694 A C 0.908925 8.9077e-06
13:105178822 A G 0.348683 3.3865e-05
13:105187874 C T 0.121751 5.1458e-05
13:105191303 C T 0.074424 -2.9144e-05
13:105200190 A G 1.630323 6.2516e-05
13:105219213 G A 1.094077 5.0867e-05
13:105220252 C T 0.374805 6.7198e-05
13:105224671 T C 0.050453 5.8741e-05
13:105225558 C T 0.847161 6.3927e-05
13:105228335 C A 0.568416 -9.0366e-06
13:105233680 A G 1.412343 4.7853e-05
13:105243810 C A 1.495401 2.7090e-05
13:105247086 A G 0.583210 2.6260e-05
13:105251762 C A 0.068510 1.3867e-05
13:105252693 G T 0.039758 1.6210e-05
13:105264633 A G 0.099176 -2.0478e-05
13:105269066 T C 0.465698 7.6642e-06
13:105276347 T C 0.212017 -3.1890e-05
13:105277320 G A 1.081753 8.1400e-06
13:105278090 A G 0.244485 1.6174e-05
13:105278468 G A 0.095456 -6.1593e-06
13:105279219 T C 1.456555 -4.0076e-05
13:105287228 C T 0.105428 -6.4576e-05
13:105294035 T C 0.084288 2.1142e-05
13:105302943 C T 0.559934 -5.8102e-05
13:105302991 T C 0.034562 -3.1470e-05
13:105303820 T G 1.204421 -9.7577e-06
13:105311484 A C 1.325595 -1.2139e-05
13:105312845 C T 0.220401 5.3014e-06
13:105314019 T C 0.103542 1.6258e-05
13:105319175 T C 1.323677 -2.2191e-05
13:105322643 G A 0.105051 -7.0955e-05
13:105324204 G A 0.048561 4.6237e-05
13:105330451 G A 0.186138 -2.9436e-05
13:105330626 T G 0.158085 -2.1145e-05
13:105332456 T G 1.500104 1.0488e-05
13:105335513 G T 0.546805 -5.6631e-05
13:105343152 G A 0.123721 2.8732e-05
13:105345603 G C 0.084609 -6.5338e-06
13:105345716 C T 0.355645 -4.0404e-05
13:105348972 A G 1.895192 -2.0376e-05
13:105350042 C T 0.023500 -6.9624e-06
13:105351999 T C 0.181799 -5.2231e-06
13:105353752 T C 0.038969 4.2093e-06
13:105354576 A C 0.059502 -1.8829e-05
13:105356338 A G 1.562398 2.4530e-05
13:105357484 G A 1.677216 -1.4556e-06
13:105359436 C T 0.138934 2.1415e-05
13:105362239 T C 0.045870 3.6192e-05
13:105364795 G A 0.426177 5.8123e-05
13:105368893 T C 0.051196 -3.6673e-05
13:105370401 A G 0.070720 -9.7857e-06
13:105372279 C T 0.070782 6.3247e-06
13:105376235 T C 0.091974 3.4943e-06
13:105378190 T C 0.058435 -6.1335e-06
13:105381283 A C 1.927466 4.4294e-05
13:105381285 A G 0.086310 4.0710e-06
13:105386089 G A 0.093941 -2.8554e-05
13:105389101 A G 1.774931 2.9070e-05
13:105390255 T C 0.026875 2.2872e-06
13:105390934 G A 1.695006 2.8211e-05
13:105392589 G T 0.095697 -2.8840e-05
13:105393963 C T 0.087731 -5.7377e-06
13:105394168 T C 0.023214 -2.0901e-05
13:105409052 T G 0.052472 1.9884e-06
13:105411172 A G 1.847355 5.1337e-05
13:105414525 T C 0.170127 7.2246e-06
13:105426045 G T 0.790641 1.2896e-05
13:105426578 T C 0.872796 -3.9006e-06
13:105427147 T C 0.166962 4.4831e-05
13:105429934 C T 0.308639 -1.3535e-05
13:105434062 T C 0.050921 2.7114e-05
13:105437332 T G 0.459206 2.8772e-09
13:105445794 A C 1.125971 -7.3040e-06
13:105449418 T G 0.059538 5.9023e-05
13:105451515 C T 1.756411 -1.8525e-05
13:105457282 T C 0.461514 5.5855e-06
13:105458933 C T 0.733141 -1.0131e-05
13:105462984 G A 0.033731 3.8926e-05
13:105465817 A G 0.321048 -2.9491e-05
13:105466488 T G 0.549723 -1.0750e-05
13:105466684 A G 1.719220 -3.1027e-05
13:105468123 T C 0.027268 4.3307e-05
13:105469953 G C 0.078163 -2.3713e-05
13:105474461 A G 0.568503 4.6240e-06
13:105475530 G A 0.384903 -5.9185e-07
13:105478259 C T 0.465302 -4.5431e-05
13:105482056 A G 1.964575 -3.8582e-05
13:105482912 T G 0.741941 -1.1308e-05
13:105486661 T C 1.600007 -2.5683e-05
13:105487265 C T 1.211865 -3.9536e-05
13:105490065 A G 0.484248 3.6710e-06
13:105493920 T C 0.342973 -9.8576e-07
13:105495263 A C 0.253544 9.4903e-06
13:105502215 C T 1.340247 -7.7377e-06
13:105503372 A C 0.082869 -2.7976e-05
13:105504919 T C 0.025317 3.7305e-06
13:105505224 A G 0.266648 -2.4583e-05
13:105506572 G A 0.756264 -1.4490e-06
13:105506761 A G 0.071032 -1.5124e-05
13:105514376 C T 0.126623 -2.8705e-05
13:105515048 A G 0.182451 2.7943e-05
13:105516120 A G 0.021617 -2.1949e-05
13:105523811 C A 1.680818 -3.0795e-05
13:105526533 C T 0.062336 -1.0117e-05
13:105526657 A G 0.060639 -2.3345e-06
13:105529324 A G 0.945389 1.2533e-05
13:105529334 G T 0.107852 -1.9549e-05
13:105544161 T G 0.094015 -2.1495e-05
13:105544607 G A 0.273152 9.9231e-05
13:105544868 T C 0.040031 -1.1602e-05
13:105551996 G T 1.975267 -1.6954e-06
13:105564906 A G 0.573690 -8.6748e-06
13:105565290 C T 0.860709 -2.2664e-05
13:105570635 T C 1.685739 -1.1283e-05
13:105581110 C T 0.061236 -1.1011e-05
13:105589164 C T 0.469197 2.1475e-06
13:105593166 G A 0.647857 -7.0147e-06
13:105593424 C T 1.703351 8.2294e-06
13:105595935 T C 0.021776 2.1506e-05
13:105600277 T C 0.175495 -1.3209e-06
13:105602400 G A 0.073683 3.0146e-05
13:105606166 C T 0.021552 4.9504e-05
13:105613417 A G 0.128678 -1.6523e-05
13:105613463 T C 0.809061 -2.5302e-06
13:105614512 T G 0.110219 -2.9589e-05
13:105621109 T C 0.080071 1.9497e-05
13:105621672 C A 0.198992 1.5391e-05
13:105626612 C T 0.722440 -7.9291e-06
13:105628137 A G 0.755239 5.5476e-06
13:105629115 T C 1.428916 -2.2211e-05
13:105630208 A G 0.101932 1.0342e-05
13:105630713 G T 1.123692 -9.3596e-06
13:105636948 C G 0.192688 -1.5484e-05
13:105637310 A C 0.045838 1.6067e-05
13:105639095 C T 1.829987 3.4060e-05
13:105639771 G A 0.206616 3.1798e-05
13:105641310 C T 0.036197 1.5102e-05
13:105648971 A G 0.053602 -4.1659e-06
13:105651976 A G 0.984190 1.8760e-05
13:105653542 C A 0.053254 -7.1409e-06
13:105663982 G A 1.621563 1.3119e-05
13:105665577 G A 0.401272 -1.4223e-05
13:105666683 C G 0.395760 2.9886e-05
13:105668681 A G 0.073411 -3.2722e-06
13:105669794 A C 1.685875 1.6294e-05
13:105669912 G A 0.129982 -3.3506e-07
13:105675862 T C 1.505210 -5.7474e-06
13:105677415 G T 1.841782 -3.0428e-05
13:105677596 A C 1.340770 -2.8331e-05
13:105677858 G A 0.077617 2.5218e-06
13:105680400 C T 1.112517 -1.2269e-05
13:105681490 C G 0.070516 -1.8770e-07
13:105682442 G T 1.780248 -4.9270e-06
13:105686616 T C 0.044938 -1.6597e-05
13:105691617 G A 0.072885 -1.7738e-05
13:105695571 A G 0.038937 -2.5166e-05
13:105702193 C T 0.133748 1.6291e-05
13:105703507 T C 0.066974 -6.2089e-06
13:105705505 G A 0.040609 -2.1675e-05
13:105709170 T C 1.241220 3.4543e-06
13:105709550 A C 1.322125 1.4667e-05
13:105712140 T C 0.034435 -4.8669e-06
13:105718584 A G 0.020231 -2.1568e-05
13:105719391 C T 0.561369 1.9152e-05
13:105728834 T C 1.661308 -3.0256e-05
13:105739312 C G 0.082360 -2.7688e-05
13:105739866 A G 0.084976 1.3519e-05
13:105740613 C T 1.018475 -8.0459e-06
13:105761148 G A 0.066134 4.8567e-06
13:105764807 A G 0.023383 4.0804e-06
13:105778934 A G 0.045101 1.2748e-05
13:105783402 T C 0.214724 2.5007e-05
13:105783707 C T 1.560986 -2.9518e-05
13:105784100 G A 0.039891 3.6009e-05
13:105789520 T C 0.178183 -3.4636e-06
13:105794843 A G 0.039414 -1.5305e-05
13:105798684 G A 1.494326 -2.0463e-05
13:105803056 A G 0.124815 2.3022e-05
13:105807651 C T 0.564066 -3.3833e-05
13:105814056 A G 0.044072 -2.0039e-05
13:105815603 A G 0.028050 4.2797e-06
13:105837080 C T 0.089682 4.3665e-05
13:105839122 T C 0.076624 2.7971e-06
13:105860621 A C 0.970083 -9.9706e-07
13:105865263 A C 0.401762 1.0216e-05
13:105873445 A G 0.066036 1.5587e-05
13:105878358 T G 0.142096 -4.9271e-06
13:105883929 T C 0.409737 5.3512e-06
13:105884833 C T 0.065072 4.9799e-05
13:105888343 A G 1.265966 -5.8738e-06
13:105889659 A G 0.090919 -1.1159e-05
13:105890316 T C 0.051998 6.8754e-06
13:105896896 C T 0.484404 -9.3149e-06
13:105904340 A G 0.928251 6.3925e-05
13:105905650 A G 0.049401 3.9805e-05
13:105909261 T G 0.042842 2.4446e-05
13:105918333 G T 1.345667 2.1303e-05
13:105922150 C T 0.396744 -2.9424e-05
13:105926369 A C 1.638321 9.0217e-06
13:105933701 C T 0.669549 -5.7174e-05
13:105936017 T G 1.466441 8.7348e-06
13:105938732 G T 0.047600 3.5397e-05
13:105944382 T C 1.578500 3.4673e-05
13:105945817 T C 0.670919 9.4277e-05
13:105946343 T C 0.237890 -1.2845e-05
13:105960318 C T 0.068675 -1.4885e-06
13:105961476 G A 0.025522 -1.8021e-05
13:105962196 G A 0.083655 8.3881e-06
13:105963150 T C 0.616077 -3.8602e-05
13:105965546 G A 0.040930 6.3998e-08
13:105974375 T C 0.637685 1.6601e-05
13:105976153 C T 0.034834 2.3032e-05
13:105979010 G A 0.233219 9.3992e-06
13:105979837 T C 0.050213 3.7887e-05
13:105980441 A G 0.115662 -2.9445e-05
13:105980800 G A 0.936505 -3.9672e-06
13:105985355 C T 0.301177 3.4072e-05
13:105987441 A G 0.163512 4.3648e-06
13:105988962 A C 0.843954 1.0865e-05
13:105991070 G A 0.438514 4.2186e-06
13:105991938 G T 0.490042 8.8844e-06
13:105992361 A G 0.294354 7.2211e-06
13:105993576 T C 0.065238 -1.8921e-05
13:105998444 T C 0.176907 -5.4513e-05
13:105998762 C T 1.665677 -6.3825e-05
13:106000462 A G 0.039940 7.4832e-05
13:106001654 A G 0.822827 -2.7536e-05
13:106007555 G A 0.232291 2.9320e-06
13:106015128 G A 0.606982 3.9535e-05
13:106028739 C T 0.416657 8.0165e-05
13:106029554 C T 0.057435 1.8334e-05
13:106030898 T C 0.223245 -8.7693e-06
13:106031003 C T 0.038181 2.5972e-05
13:106033757 A G 0.076134 -1.4999e-05
13:106040985 C T 0.313284 -3.3870e-05
13:106043573 A G 0.094411 -9.1775e-06
13:106046335 T C 0.378940 -1.2288e-05
13:106046514 T C 0.539187 7.4998e-06
13:106056973 G A 0.107375 -5.7307e-06
13:106057134 A C 0.322694 -4.2054e-06
13:106059826 C T 0.063962 -7.0410e-06
13:106062179 T C 0.253275 2.7748e-05
13:106062252 T G 0.299713 9.8189e-06
13:106062530 C T 0.170523 1.8726e-05
13:106067173 G A 0.883760 -3.2177e-05
13:106067542 C A 0.058896 1.6410e-06
13:106068734 G A 0.053602 -2.1635e-06
13:106069209 A G 0.159166 -1.3145e-05
13:106071215 T C 1.452319 2.7327e-05
13:106071315 C T 0.152038 5.3762e-06
13:106079830 C T 0.846726 -9.1949e-06
13:106084892 A C 0.029897 -2.4945e-05
13:106088103 G A 1.347002 -5.1732e-05
13:106090603 G A 0.063206 -1.2004e-05
13:106091849 G A 0.178034 -9.5536e-07
13:106096812 G A 0.442341 -1.1124e-05
13:106097120 T A 0.043173 7.7793e-06
13:106097764 A G 0.316228 -4.2275e-07
13:106098250 C T 1.453286 -2.8893e-05
13:106098389 C A 1.759088 -1.5094e-04
13:106098978 T G 0.335560 3.9559e-05
13:106099109 T C 0.953984 3.1308e-05
13:106101137 G T 0.043871 1.1930e-05
13:106103031 A C 0.044721 -8.8290e-06
13:106112452 C A 0.099809 1.1440e-05
13:106115157 C G 0.121504 9.2017e-06
13:106119446 A G 0.775545 2.7077e-05
13:106119599 T C 0.031196 4.0184e-06
13:106126916 T G 0.069305 2.4147e-05
13:106129006 T C 0.042773 -3.4072e-05
13:106129524 C G 0.696928 -1.0472e-05
13:106129624 T G 0.717844 -1.6697e-05
13:106131658 G T 0.101516 7.8223e-06
13:106136097 A G 0.025707 -5.8805e-06
13:106138366 T C 0.677449 -1.9219e-05
13:106139435 A G 0.056847 -1.0399e-05
13:106140208 G A 0.052332 6.5939e-06
13:106140736 T C 0.039057 1.1037e-05
13:106143936 T C 0.031202 -1.2510e-05
13:106154231 T C 0.752145 -2.4886e-05
13:106154560 G A 0.403407 1.2842e-05
13:106155326 G A 1.378999 6.9814e-06
13:106156486 C T 0.806098 -2.5812e-05
13:106161105 G A 0.137477 -1.0722e-05
13:106169093 G A 0.244459 8.7141e-06
13:106178669 A C 0.173996 -3.3822e-05
13:106178872 G C 0.043062 -1.0366e-05
13:106179206 G A 0.028537 1.0576e-05
13:106183307 G A 0.703448 2.5793e-06
13:106187837 C T 0.067731 -2.7017e-05
13:106188947 T C 0.118852 6.0552e-05
13:106193991 G A 0.596115 1.8175e-05
13:106194234 T C 0.950900 3.2900e-06
13:106195324 C T 0.034201 9.9969e-06
13:106196888 A G 0.059230 6.3779e-06
13:106199528 T G 1.621910 -3.5099e-07
13:106201873 G T 0.354009 -2.0668e-05
13:106201922 G C 0.125802 -4.6615e-06
13:106204277 A C 0.032877 -3.4050e-05
13:106205803 A G 0.039453 1.7930e-05
13:106211789 T A 0.047422 2.8376e-05
13:106216087 T C 0.066517 -4.5005e-05
13:106218891 T C 0.094850 3.6533e-05
13:106219663 C T 0.272146 2.1014e-06
13:106220966 A G 0.042614 -8.4985e-06
13:106230740 T C 0.049181 -3.9946e-06
13:106232532 C G 0.050615 -1.8414e-05
13:106234302 T C 0.029651 1.9775e-05
13:106236098 A G 0.671308 -1.4482e-05
13:106238982 A G 0.486043 -1.1439e-05
13:106240785 G A 0.035250 -1.2554e-05
13:106243286 C T 0.039680 4.1639e-06
13:106246119 A C 1.468194 -8.4677e-06
13:106249821 G C 1.227863 3.9168e-05
13:106251492 T C 0.557948 -3.2171e-05
13:106264893 G A 0.721388 -7.0317e-05
13:106269751 C T 0.112082 -2.2595e-05
13:106281583 T C 0.161993 1.5868e-05
13:106282198 G A 0.072784 -1.7689e-05
13:106286659 G T 0.080256 1.2305e-05
13:106288169 T G 0.029881 -1.6035e-05
13:106288909 C T 0.048950 -1.6696e-07
13:106290396 G A 0.317818 -2.1537e-05
13:106292523 T C 0.113471 -3.1328e-05
13:106305330 C T 0.057893 2.0368e-05
13:106305854 A C 1.910558 -1.8526e-06
13:106307816 A C 0.189962 1.2995e-05
13:106313838 T C 0.163184 -2.8579e-05
13:106318871 T C 0.028596 -1.3972e-05
13:106322484 C G 0.035308 -5.2285e-05
13:106324252 G A 0.496147 -2.1797e-05
13:106337809 T C 0.021322 4.2540e-06
13:106337847 G A 0.105694 -5.7619e-05
13:106338856 C T 0.042199 1.4318e-07
13:106339004 T C 1.402784 5.0224e-05
13:106339595 A G 0.441760 -4.2412e-06
13:106344524 G A 0.081107 -1.0948e-05
13:106346549 C T 1.409276 5.2189e-06
13:106350411 C A 1.747147 3.1166e-05
13:106354446 A C 0.039297 1.0797e-05
13:106361257 G A 0.143238 -3.9646e-06
13:106361928 C T 0.119570 -1.1464e-05
13:106366454 T C 1.778278 -2.0568e-05
13:106370135 A C 1.478227 -1.2577e-05
13:106375105 A G 0.108128 -1.4723e-05
13:106377787 T C 0.027924 9.9810e-06
13:106383654 T C 0.142511 -6.2456e-08
13:106384495 C T 0.171581 8.5737e-06
13:106386542 T C 0.138123 7.6943e-06
13:106392364 G A 1.654212 -1.3432e-05
13:106392555 T C 0.123374 -2.2740e-05
13:106392579 G A 0.024162 7.7924e-06
13:106393442 T C 1.126548 -1.1372e-05
13:106395336 C T 1.300674 2.0046e-05
13:106397344 A G 0.043945 -1.9821e-05
13:106408080 C T 0.045273 2.3809e-05
13:106408200 G A 1.195600 5.6933e-05
13:106413998 C T 0.159610 -5.6584e-06
13:106418016 C T 1.347706 1.0363e-04
13:106425622 C T 0.029677 -1.2601e-05
13:106427357 T C 0.172704 -2.3636e-06
13:106427503 T C 0.045234 -8.6750e-06
13:106427601 C A 0.247244 -8.0754e-06
13:106431911 A G 0.104405 -2.5178e-06
13:106432605 C T 0.829656 -3.9193e-05
13:106433709 G A 0.768177 2.6541e-05
13:106442608 G A 1.619158 -1.2736e-05
13:106442955 T C 0.099387 -3.0865e-06
13:106443205 T C 0.053939 -4.7590e-05
13:106448868 C A 1.606671 6.7196e-05
13:106450407 A G 0.599251 1.2890e-04
13:106458664 G A 0.191143 -3.9913e-05
13:106459368 A G 1.520523 5.1572e-05
13:106463381 G T 0.288856 -2.0275e-05
13:106474371 T C 0.118716 -3.9224e-05
13:106476662 T C 0.030027 1.3059e-05
13:106484397 T C 0.686687 6.3555e-05
13:106485597 G A 0.046052 -3.3891e-05
13:106486118 T C 0.081843 -2.4979e-06
13:106487434 A G 0.172353 -8.2907e-05
13:106489438 G A 0.445253 2.0649e-05
13:106490187 C T 0.464263 -7.6824e-05
13:106491447 G T 1.220301 -3.8640e-06
13:106494392 G A 0.626542 -3.1535e-05
13:106496000 C T 0.588455 2.0727e-05
13:106496009 C T 0.043290 1.0301e-05
13:106500335 A G 0.100679 1.5246e-05
13:106501439 G T 0.533357 1.6733e-05
13:106501554 T C 0.374318 2.4134e-06
13:106502361 G A 0.078792 4.5617e-06
13:106505052 A G 0.046260 -1.8134e-05
13:106512194 G A 0.078367 -2.8920e-06
13:106516659 G A 0.384981 -7.9694e-06
13:106517830 A G 0.785840 2.9372e-05
13:106522738 G A 1.849452 2.6971e-06
13:106523909 G C 1.108443 -2.1641e-05
13:106524974 G A 1.291586 2.2967e-05
13:106525301 C A 0.232411 -4.1090e-06
13:106527754 A G 0.286061 1.1078e-05
13:106528602 A C 0.052621 7.8585e-07
13:106528635 T C 0.800862 3.2204e-05
13:106528939 G A 0.547795 7.2974e-06
13:106533249 T C 0.058295 7.1441e-06
13:106544600 T C 0.620125 -3.4920e-06
13:106547362 T C 0.036606 -7.9163e-06
13:106548015 A G 0.335164 4.7809e-06
13:106550699 G A 0.114308 1.4039e-05
13:106554357 G A 0.271461 -2.7764e-07
13:106555482 G C 0.193396 4.9751e-05
13:106557213 T C 0.075378 1.2866e-05
13:106559213 C T 0.203578 3.0652e-05
13:106559402 C T 0.136932 -9.5611e-06
13:106559457 G A 1.934480 4.2590e-05
13:106560968 A G 0.334353 -1.3478e-05
13:106561174 A G 0.089205 -4.1839e-05
13:106561676 T C 0.554858 3.2533e-05
13:106561799 A G 0.069594 -4.1472e-06
13:106567677 A G 0.854188 -1.6306e-05
13:106571777 A G 0.053884 2.8691e-05
13:106571810 T C 0.048116 -1.5097e-05
13:106574392 C A 0.879265 -1.9344e-06
13:106574393 G A 0.020991 -1.5061e-05
13:106577076 C T 0.397042 -1.6805e-05
13:106582808 T C 0.046065 -2.1691e-05
13:106586696 G A 0.124156 -7.5754e-06
13:106589141 T C 0.564874 -5.3310e-06
13:106590211 T C 0.096693 -7.1682e-06
13:106593392 C T 0.381946 1.2637e-05
13:106598677 T C 0.383803 2.0525e-05
13:106606772 T C 0.023451 2.0872e-05
13:106606896 T G 1.880833 -6.0006e-06
13:106608574 T G 0.386036 -1.9565e-05
13:106613740 A G 0.098456 1.2691e-05
13:106615072 C T 0.415673 -8.0670e-06
13:106624018 T C 0.330311 1.4044e-05
13:106627484 T C 0.083512 -1.1659e-05
13:106630699 T C 0.414372 -1.9264e-05
13:106635179 C T 0.601783 6.9254e-05
13:106636056 T C 1.486387 4.2480e-05
13:106641122 T C 0.420500 5.2326e-05
13:106642145 G A 0.389314 2.3071e-05
13:106643525 T C 1.611228 5.4883e-05
13:106643871 G A 0.085657 -1.7577e-05
13:106644801 A G 0.025574 -2.9384e-05
13:106649941 G A 0.583888 -1.0418e-04
13:106651648 C T 1.676982 1.4341e-05
13:106651661 T G 1.318127 2.1886e-05
13:106660180 A G 0.046902 -9.9552e-07
13:106662783 A G 0.041521 -1.0531e-06
13:106664728 T C 0.168767 2.4131e-05
13:106666230 T C 0.413544 9.4530e-06
13:106678866 A G 0.510426 -1.2372e-05
13:106683480 C T 0.035178 -1.7916e-05
13:106687263 A G 0.252795 7.5106e-06
13:106687434 G A 0.431584 -1.0827e-05
13:106697201 C T 0.055676 -1.9623e-05
13:106698486 T C 0.088358 2.6638e-05
13:106699295 C T 1.001798 6.7009e-05
13:106699522 C T 1.899214 8.2891e-06
13:106707262 G A 0.151466 -2.8698e-05
13:106708370 A G 0.146221 -3.1799e-05
13:106710305 G A 1.455214 -2.8202e-05
13:106716595 A G 0.744992 8.1900e-06
13:106722560 A G 0.131531 -2.3774e-05
13:106724183 C T 1.419643 1.3788e-05
13:106727115 C T 0.067068 -5.6086e-05
13:106728348 C A 0.062706 3.3466e-06
13:106730969 A C 0.134793 -3.1876e-05
13:106732813 G A 0.460521 2.0099e-06
13:106735829 C T 0.698232 4.5469e-05
13:106736866 A G 0.035409 -1.0862e-05
13:106737165 A G 0.059853 1.1904e-05
13:106737716 C T 0.083830 1.5871e-05
13:106739633 C T 0.138152 -1.2668e-05
13:106739824 A G 0.500269 2.6375e-06
13:106743596 T C 1.357343 1.0562e-05
13:106749229 T C 0.091967 -7.4518e-06
13:106750761 C T 0.710537 -1.3766e-05
13:106751385 T C 0.300258 4.2759e-05
13:106752672 A G 1.596528 -1.1613e-05
13:106753936 A G 0.025798 -1.4696e-05
13:106754499 T C 0.135624 -1.8365e-05
13:106756228 C T 1.883712 -5.6530e-07
13:106763369 T C 0.139489 4.9374e-05
13:106767807 A G 0.579354 -4.7542e-06
13:106770309 A G 0.356330 2.8032e-05
13:106770353 G T 0.062752 4.9646e-05
13:106772702 C T 0.538521 -7.5730e-06
13:106773410 G T 0.074933 9.9997e-06
13:106773900 T G 0.356437 5.1600e-05
13:106774475 G T 1.166991 -1.1256e-05
13:106777944 C T 1.716120 4.4370e-05
13:106780126 G A 0.102068 -1.7589e-05
13:106780434 T C 0.053446 1.7770e-05
13:106780564 G C 0.476280 9.3301e-05
13:106785265 C T 1.957885 -1.3387e-05
13:106785399 C T 0.188384 -8.0675e-06
13:106787462 T C 0.049213 5.2194e-06
13:106795012 T C 1.466945 2.7803e-05
13:106795579 T C 0.356547 -8.6434e-06
13:106806345 T C 0.203857 -1.3955e-05
13:106815233 T C 1.865100 -8.4474e-06
13:106823290 C T 0.290930 -1.3030e-05
13:106831935 C G 0.096297 -1.9937e-05
13:106834448 C T 0.818490 2.3245e-06
13:106835644 C T 0.266550 4.1490e-05
13:106836359 G T 0.194701 1.1090e-05
13:106838968 A G 0.025944 -1.6589e-05
13:106839989 A G 0.028911 -2.5354e-05
13:106840233 C T 0.704153 6.0950e-05
13:106844163 A G 0.100127 6.0062e-06
13:106847972 T C 0.052147 -1.4047e-05
13:106851006 T C 1.421925 -1.7728e-05
13:106851499 T C 0.144128 4.1655e-05
13:106854471 T G 0.080195 -4.8571e-05
13:106854943 G A 1.975809 1.1103e-05
13:106864571 G A 0.052887 2.0689e-05
13:106874350 T G 0.087073 -3.4791e-05
13:106878180 T C 0.904475 1.7152e-05
13:106879555 T C 0.473965 1.0159e-05
13:106879671 C T 0.029138 -2.0169e-05
13:106886793 T C 0.035831 2.3969e-05
13:106903786 C T 1.197671 3.7231e-05
13:106906594 G C 0.024678 -1.2425e-05
13:106908001 C A 1.612390 6.2876e-05
13:106913481 G A 0.317049 5.0424e-06
13:106916788 C T 1.601198 5.4365e-05
13:106918543 A C 0.060934 -3.5092e-06
13:106920790 A G 0.109641 1.8011e-05
13:106923359 A G 0.044828 -1.0625e-05
13:106928488 A C 1.692208 -6.6751e-06
13:106929698 A G 1.541982 7.8466e-07
13:106931017 T G 1.267511 5.1504e-05
13:106933390 G A 0.021296 -1.9929e-05
13:106935163 T C 0.386406 -2.5442e-05
13:106937320 C A 0.041637 -3.0683e-05
13:106937337 C T 0.091597 -5.4041e-06
13:106938915 T C 0.029654 1.3047e-05
13:106942350 A G 0.073141 8.9415e-06
13:106968972 C T 0.024587 -8.2202e-06
13:106972405 C T 0.065442 2.8940e-05
13:106987966 C T 0.042147 4.5970e-05
13:106989672 A G 0.678751 -5.4278e-05
13:106995846 T C 0.040391 5.3433e-06
13:107000655 G A 0.150204 -4.8775e-06
13:107001227 C T 1.108209 4.2527e-05
13:107001948 C T 0.753966 -1.6793e-06
13:107001972 A C 0.044572 2.3270e-05
13:107003443 C T 0.082016 -1.0852e-05
13:107007408 T G 0.062167 5.4093e-06
13:107013291 G A 0.271260 -5.0162e-05
13:107014305 T C 1.165871 9.0658e-06
13:107015114 C T 1.615873 2.5238e-05
13:107016365 G C 0.069016 2.9944e-05
13:107018016 C A 1.291092 2.4603e-05
13:107022671 T C 0.041303 1.1274e-05
13:107029249 G A 0.327582 -1.1090e-05
13:107036173 G C 0.145767 2.6998e-05
13:107036944 G C 1.005946 4.1593e-06
13:107037323 A G 0.196846 -7.5439e-05
13:107037344 C G 0.051024 5.0286e-07
13:107038859 A G 0.156673 -7.3221e-06
13:107041215 T G 0.311233 -6.1186e-05
13:107042070 G A 0.085248 3.5601e-05
13:107042818 T C 1.297275 -1.0007e-05
13:107053444 C T 0.839880 1.8185e-06
13:107054494 T C 1.645832 3.6469e-05
13:107058504 G A 0.729025 3.6369e-05
13:107061428 A C 0.721804 -8.9543e-06
13:107063525 T C 0.080847 2.4638e-05
13:107065143 C T 1.856908 -2.5708e-05
13:107069535 A G 0.032030 2.0454e-05
13:107079285 A G 0.125068 2.0547e-05
13:107083722 A G 0.150080 -5.7741e-05
13:107090026 G A 0.366655 3.0213e-05
13:107093295 T C 0.062631 -2.9856e-05
13:107095811 C T 0.144030 1.2645e-05
13:107103949 T G 0.061424 -3.7762e-06
13:107105475 T C 0.445824 3.2392e-05
13:107108951 C T 1.156085 -2.3011e-05
13:107111570 G A 1.290609 3.4304e-06
13:107111740 A G 0.242012 1.7384e-05
13:107112998 C T 0.710157 -1.3126e-06
13:107114380 A G 0.087692 2.5870e-06
13:107115103 C A 0.339981 -2.8372e-05
13:107119360 T C 0.313514 -1.6414e-04
13:107120640 A G 0.058165 3.4191e-05
13:107121609 G A 1.587819 1.7507e-06
13:107122285 G A 1.117145 -3.4645e-05
13:107123082 A G 0.078555 -4.7782e-05
13:107125157 G T 1.563021 7.9702e-05
13:107126216 A C 0.747231 9.4333e-06
13:107127784 C T 0.369359 -4.9105e-05
13:107128359 G A 0.545834 -1.4311e-05
13:107130242 A G 0.461391 -2.3877e-05
13:107136396 G C 0.056682 2.5846e-05
13:107141433 A G 0.681221 -2.1878e-05
13:107145610 T C 0.051401 -3.7291e-05
13:107145904 T C 0.515950 -1.0941e-04
13:107152991 C G 1.748276 3.2520e-05
13:107155593 C A 0.045481 1.1627e-05
13:107157018 A G 0.130709 -5.3925e-05
13:107157120 A G 1.116983 8.6107e-05
13:107158331 C T 0.039352 -2.3242e-07
13:107158926 G A 1.374299 5.0565e-05
13:107167490 T G 1.794721 1.6039e-06
13:107169394 A G 1.528920 2.6645e-05
13:107172275 G A 1.181234 6.2600e-05
13:107172806 G A 1.525954 1.1737e-05
13:107173465 A G 0.644485 -1.4713e-05
13:107173753 G T 1.059246 1.4366e-05
13:107174885 A G 1.010387 5.8217e-05
13:107175962 T G 0.057597 -2.9903e-06
13:107175991 C A 0.914625 7.2955e-06
13:107180343 G A 0.081723 -9.2761e-06
13:107183056 G T 0.601776 2.4123e-05
13:107186201 T C 0.392505 1.3733e-05
13:107190208 A G 0.082074 3.4291e-06
13:107191082 C T 1.004489 3.7419e-05
13:107193761 A G 0.220560 -2.3064e-05
13:107194545 T A 0.053796 -4.6437e-05
13:107201033 C A 0.021010 8.5621e-06
13:107202871 C T 0.087206 -2.1398e-05
13:107206061 A G 0.040125 -3.4982e-06
13:107217373 C T 0.569139 -7.9863e-06
13:107219470 T C 0.106375 -2.3896e-05
13:107220649 G C 0.558973 -7.9653e-06
13:107231954 A G 0.059915 -9.8831e-06
13:107234244 A G 0.627204 -1.3006e-05
13:107237009 T C 0.049113 -1.0680e-05
13:107243752 A G 0.179238 5.9607e-05
13:107246928 C T 0.795373 3.4398e-05
13:107250927 T C 0.928326 -1.2351e-05
13:107252234 T C 1.901139 2.8243e-07
13:107254553 G A 0.418218 6.8646e-06
13:107258313 G A 0.035954 1.6521e-05
13:107258504 A G 0.171221 2.0425e-05
13:107265982 T C 0.026762 -3.3244e-06
13:107267994 C T 0.079500 -1.7873e-05
13:107269265 T G 0.098151 1.1126e-06
13:107270318 T C 0.421441 9.6994e-06
13:107273711 A G 0.025733 4.0963e-05
13:107277155 C T 0.109089 -3.9868e-06
13:107283852 T C 0.060171 2.6534e-05
13:107289081 G A 0.243862 4.1863e-05
13:107289296 A C 1.120790 -2.2564e-05
13:107291533 T C 0.288986 2.5849e-05
13:107298843 A G 0.074732 9.9116e-06
13:107304075 G A 1.404099 5.1805e-07
13:107317988 A G 0.039781 2.0107e-05
13:107321434 C T 0.021091 -2.0151e-06
13:107325261 C T 0.389353 -2.9818e-05
13:107333245 T C 0.459693 -1.7119e-05
13:107335929 C T 1.097125 -3.0504e-05
13:107338744 C A 0.346339 2.4884e-05
13:107340281 C T 0.729032 -2.0001e-05
13:107347295 A G 0.048463 -4.0088e-05
13:107357705 T C 0.051333 -1.3354e-05
13:107360401 G A 0.247653 -9.7325e-06
13:107375462 A G 0.223355 -1.3651e-05
13:107380145 G A 0.042955 -9.0628e-06
13:107381543 T G 0.986621 2.5545e-05
13:107386120 G A 0.279917 -1.6960e-05
13:107386291 C A 1.021176 1.2037e-05
13:107386883 C T 1.148782 -2.0046e-05
13:107391098 G A 0.518238 -4.4488e-05
13:107393692 G A 0.527109 1.1986e-05
13:107394327 T G 0.051683 -3.5876e-05
13:107397067 A G 0.029878 -1.1682e-05
13:107412166 A G 0.080513 1.5583e-05
13:107412753 T G 1.295847 9.9533e-05
13:107419951 C T 0.101393 1.1937e-06
13:107421329 A G 1.900119 1.3164e-05
13:107430132 A G 0.062096 -1.3483e-05
13:107441499 T C 1.281118 -4.6107e-05
13:107443125 T C 0.091594 -1.7669e-05
13:107452392 G T 0.098839 -1.4283e-05
13:107460233 T C 0.099712 1.4945e-06
13:107462648 T C 0.029488 -3.8646e-05
13:107464856 C T 1.973452 2.4647e-05
13:107472300 T C 0.099153 -1.0181e-05
13:107473459 T C 0.044348 5.7664e-05
13:107474232 G A 0.130920 -4.5185e-06
13:107479782 G C 0.054351 -1.8954e-05
13:107481683 A G 0.082944 -4.6242e-06
13:107485344 C G 0.037135 -4.6681e-06
13:107486592 A C 0.140710 6.0478e-05
13:107491451 T C 0.626818 -3.1799e-05
13:107494385 A G 0.452423 -3.1320e-05
13:107495634 T C 0.615921 2.5342e-05
13:107503625 C T 0.417842 -3.6225e-05
13:107506631 G A 0.046354 -2.5337e-05
13:107506688 A G 0.055617 -2.9319e-05
13:107515360 G A 0.469973 -1.2761e-05
13:107518104 A G 1.542764 5.7345e-05
13:107520621 G A 0.149327 -1.4159e-05
13:107528843 A C 0.971872 3.7943e-05
13:107533456 T C 0.037687 -1.6275e-06
13:107534236 A G 0.098926 9.9959e-05
13:107534767 A G 1.078286 6.5785e-05
13:107549238 A G 0.048642 -2.7081e-05
13:107550834 T C 0.423532 -2.4246e-05
13:107555235 C T 0.620904 1.7738e-05
13:107559138 T C 0.844587 2.8837e-05
13:107560096 C T 0.025009 -1.5219e-05
13:107561332 C T 0.548233 8.4833e-06
13:107563458 A G 0.176979 5.2966e-06
13:107565652 C T 0.033727 -5.1573e-06
13:107570302 C A 0.020150 -1.8615e-06
13:107573504 T C 0.036769 5.9741e-05
13:107575511 C T 0.783799 1.6440e-05
13:107575613 G A 0.133095 6.1917e-06
13:107589889 T C 0.038930 3.0372e-05
13:107592100 G A 0.634793 5.6107e-06
13:107593313 T G 0.392297 -1.5140e-05
13:107594938 A G 0.045896 -4.6475e-05
13:107606957 A G 0.133644 -3.0661e-06
13:107615402 C T 0.145867 -3.1798e-05
13:107624735 A G 0.023626 4.0292e-06
13:107629192 G A 0.035701 -2.0496e-05
13:107638292 G C 0.121852 3.1107e-05
13:107642490 A C 0.756907 2.3467e-05
13:107642591 C T 0.865516 4.3540e-05
13:107644417 C G 0.122020 -1.3853e-05
13:107646709 C A 0.061713 3.5900e-05
13:107657546 T C 0.101630 2.9149e-05
13:107663977 T C 0.084833 5.2325e-06
13:107665501 T C 0.048041 -2.3617e-05
13:107670603 A G 0.066861 -2.3266e-05
13:107675363 A G 1.047506 -1.9050e-05
13:107678658 G T 0.098040 -1.6701e-05
13:107681184 C A 0.031929 -1.2602e-05
13:107681687 A G 0.103870 1.6696e-05
13:107684072 C T 0.704234 -2.2115e-05
13:107700218 C T 0.652099 2.2423e-05
13:107706240 C T 0.315335 -1.2810e-05
13:107716011 A G 0.026415 -2.1953e-05
13:107725509 T C 0.040339 -1.5304e-05
13:107730198 A G 0.336297 -1.6835e-05
13:107732956 G A 0.936216 2.0680e-05
13:107733658 C T 0.146922 -3.8897e-05
13:107734680 G A 0.318993 2.3003e-05
13:107735350 T C 0.044111 2.4747e-05
13:107746687 G A 0.042212 -1.5335e-05
13:107748298 A G 0.079065 -5.3938e-06
13:107753866 A G 0.050304 -1.7593e-05
13:107767332 C T 0.246884 8.3556e-06
13:107778491 A G 0.964322 -1.8461e-05
13:107779070 G A 0.051534 -9.1564e-06
13:107780316 A G 0.465899 -1.8581e-05
13:107780409 G A 0.043598 -7.6680e-06
13:107781519 T C 0.036876 1.4075e-05
13:107782715 A G 1.664180 7.1747e-06
13:107785212 C T 0.061018 1.5386e-05
13:107788459 G A 0.360131 2.6936e-05
13:107788538 A G 0.757349 7.9629e-06
13:107789112 A G 0.039057 5.5809e-06
13:107799180 C T 0.048285 -2.7463e-05
13:107805860 G C 0.276346 1.0911e-05
13:107807214 G A 0.830386 1.8015e-05
13:107808316 C T 1.862718 3.6571e-05
13:107816945 T C 0.427998 -7.5649e-06
13:107817549 A G 0.088264 -4.3964e-05
13:107822150 T C 0.967230 -1.6930e-05
13:107824013 G A 1.378775 2.6191e-05
13:107824447 C T 0.115175 6.6013e-05
13:107825503 A G 0.029018 -9.9859e-06
13:107833155 T C 0.077101 -8.1411e-06
13:107837814 G A 0.155345 3.9378e-05
13:107839410 C T 0.112153 -8.3961e-06
13:107840018 C T 0.791547 2.3050e-05
13:107842573 A G 0.267725 -9.4431e-06
13:107850816 A G 0.250409 -2.6191e-05
13:107852634 G A 0.179939 -1.9965e-05
13:107852915 C T 0.824738 -4.6203e-05
13:107854393 A G 0.361614 -3.0390e-05
13:107855894 T C 0.077566 4.9419e-06
13:107857688 A C 0.066896 2.7195e-06
13:107859160 A G 1.516297 2.4782e-05
13:107864046 T C 0.063248 2.0092e-05
13:107864725 C T 0.032780 -1.4434e-05
13:107865982 G T 1.652775 1.5610e-05
13:107869393 A G 0.778132 1.1834e-04
13:107869531 G T 0.071742 4.0810e-05
13:107869646 C T 1.057143 -1.1844e-04
13:107870124 G A 0.047743 -4.5874e-06
13:107871144 T C 0.190394 -8.1751e-06
13:107871966 C T 1.099825 -8.3557e-05
13:107879174 T C 0.034198 -4.0483e-07
13:107884363 C T 0.804553 -9.4374e-05
13:107885801 C T 1.717603 6.0379e-06
13:107887593 A G 0.148695 6.9222e-07
13:107888498 T C 0.474783 4.7920e-05
13:107891652 T C 0.113750 6.9576e-06
13:107892046 T C 0.059593 1.4360e-05
13:107892697 T C 1.184561 -4.9764e-05
13:107894992 A G 0.710232 -2.3305e-05
13:107895297 C T 0.742509 -1.8561e-05
13:107896707 G A 0.186359 -3.3057e-05
13:107897967 C A 1.365496 -1.6918e-05
13:107900049 A G 0.477941 -2.3866e-05
13:107903195 T C 0.399220 4.7972e-05
13:107903515 G C 0.144004 4.4530e-05
13:107903851 T C 0.044542 -4.5392e-05
13:107904621 A G 0.476640 3.8426e-05
13:107905201 T C 1.719551 2.0903e-05
13:107906613 T C 0.607453 8.5741e-06
13:107911568 G T 0.161366 1.0783e-06
13:107913344 C T 0.158448 -3.0869e-05
13:107914004 T C 0.064504 1.0558e-05
13:107914821 T C 0.066854 1.4698e-05
13:107919984 C T 0.675164 -6.1738e-06
13:107924034 G A 1.496121 -6.2213e-06
13:107924457 C T 0.096807 2.3523e-05
13:107933901 T C 0.030663 -2.1642e-05
13:107936890 T C 0.054488 4.0597e-06
13:107937452 G A 0.793316 7.9813e-06
13:107939064 G A 0.800599 2.4976e-05
13:107941643 A G 0.681847 1.2406e-05
13:107956696 G A 0.039982 -1.3743e-05
13:107959766 T G 0.354860 5.6334e-05
13:107960319 C A 1.784539 -1.1482e-05
13:107963522 C T 0.065916 -1.1675e-05
13:107967730 T C 0.542322 -2.7100e-05
13:107969214 A C 0.085508 1.9213e-05
13:107970415 T C 0.095995 2.1560e-05
13:107972121 T C 0.895890 1.5455e-05
13:107973081 T C 0.061687 -3.2724e-05
13:107981690 G T 0.831016 2.5673e-06
13:107983134 G A 0.176998 2.8612e-05
13:107983774 G A 0.064348 1.4497e-05
13:107984041 C T 0.108232 -3.0557e-06
13:107984498 T C 0.028145 -2.0955e-05
13:107984697 T C 1.381703 -9.0018e-06
13:107987179 C T 0.065624 -1.0094e-05
13:107989910 G A 0.039210 -4.8040e-06
13:107993289 G A 1.658961 -6.4392e-05
13:107995343 G A 0.136984 5.8134e-05
13:107996173 T G 0.231255 3.8826e-05
13:107999546 T C 0.054984 -7.6513e-05
13:108005009 G T 0.036395 4.5638e-06
13:108006374 A G 0.348345 2.3852e-05
13:108013050 C T 0.300401 -4.2491e-05
13:108013900 A G 0.172402 -3.8174e-05
13:108014189 G T 1.108829 -3.3030e-06
13:108014841 C A 0.107330 5.4046e-06
13:108018881 G A 0.737078 3.6485e-05
13:108018933 G A 0.623747 -3.0171e-05
13:108019827 A C 1.579338 9.6133e-06
13:108020396 A G 0.106255 -1.1591e-04
13:108020426 T C 1.331775 -1.0678e-05
13:108020550 G A 0.249159 3.1786e-05
13:108020933 T G 1.638207 -6.5285e-06
13:108021179 A G 0.049311 -4.4413e-05
13:108021464 T G 0.648276 2.3368e-05
13:108022451 A C 1.118177 2.4080e-06
13:108022591 A G 0.689978 -8.7414e-06
13:108024771 T C 0.203078 4.4084e-06
13:108026599 T C 0.906670 3.4551e-06
13:108027334 C A 0.078244 -7.0723e-07
13:108033035 T C 0.207889 1.0614e-05
13:108033842 C T 0.717548 2.3832e-05
13:108034541 C T 0.728818 2.2755e-05
13:108035046 G C 0.080146 2.3103e-05
13:108036780 T G 1.254719 7.8922e-05
13:108036871 C A 1.753661 -2.1639e-05
13:108039629 A C 0.302897 1.8096e-05
13:108040223 T G 0.041696 9.0238e-06
13:108041354 G C 0.270478 -2.4904e-05
13:108050599 G C 0.095888 -1.1106e-05
13:108051775 G C 0.075644 -3.1305e-06
13:108054159 C A 0.047412 2.1817e-05
13:108055466 C A 0.076309 -5.4859e-05
13:108056339 C T 0.085031 -1.5312e-05
13:108056699 G A 1.101224 1.1728e-04
13:108062021 C T 0.047581 3.2330e-05
13:108063405 A G 0.568906 7.0291e-05
13:108065707 C A 0.369148 -6.1550e-05
13:108068219 T C 0.020614 8.9974e-06
13:108068318 T C 0.035308 -2.0500e-05
13:108071162 G A 0.023049 -1.3077e-05
13:108074680 T C 0.032741 -3.9311e-06
13:108080847 A G 0.104516 1.0146e-05
13:108083633 T C 0.035211 -1.6352e-05
13:108084876 A G 0.511218 3.8372e-05
13:108086478 G A 0.043721 -1.3905e-05
13:108086788 G T 0.581162 8.7604e-05
13:108087075 A T 0.648328 1.1195e-04
13:108090260 C A 0.052371 3.2227e-05
13:108092957 T C 0.029699 -3.7183e-05
13:108093268 T C 0.077822 -3.1621e-05
13:108094072 G T 1.457175 7.2391e-06
13:108094967 G A 0.285464 -1.0902e-04
13:108101145 T G 0.064387 2.5616e-05
13:108102461 C A 1.485608 1.1176e-05
13:108110518 G A 0.031446 2.3432e-05
13:108114336 G T 0.711427 -4.6671e-05
13:108125996 C T 0.050943 1.4091e-05
13:108130613 T G 0.069347 -3.8139e-05
13:108133693 T C 0.172522 3.3758e-05
13:108143728 T C 0.532423 7.1341e-05
13:108145853 G A 0.501418 6.3177e-05
13:108147417 G A 0.033646 -3.2108e-05
13:108148945 T G 0.295263 -1.6910e-04
13:108153664 G T 0.497968 4.8693e-05
13:108154881 A G 0.030261 -3.2849e-05
13:108155537 C T 0.080315 4.1008e-06
13:108155821 A G 0.028479 -2.9967e-05
13:108157028 A C 0.123909 -2.5187e-05
13:108157360 C T 0.105074 1.4562e-05
13:108164035 C A 0.031407 1.1145e-05
13:108169060 G T 0.280563 4.7010e-05
13:108169072 G A 1.546587 -2.9342e-05
13:108175941 T C 0.031416 1.0563e-05
13:108180983 T C 1.694821 -1.0292e-05
13:108181020 T G 0.054072 -2.4295e-06
13:108181660 G A 1.668981 -3.4184e-05
13:108189783 G A 0.156634 -2.1699e-06
13:108190458 T G 0.271111 -3.7763e-05
13:108195744 T C 0.232959 1.8582e-05
13:108198115 T C 0.049317 -3.6674e-05
13:108198519 C T 1.053316 3.2401e-04
13:108199533 T C 0.090004 -1.6048e-05
13:108200014 A G 0.683993 6.0186e-05
13:108202535 G T 0.056253 2.8462e-05
13:108206865 C T 0.443123 2.9901e-05
13:108212612 G A 0.398656 7.3515e-06
13:108213837 A G 0.042059 -5.1270e-05
13:108214223 A G 0.916215 -4.6535e-05
13:108216051 T C 1.495758 -2.7877e-05
13:108228502 T C 0.179202 2.3305e-05
13:108229018 T C 1.932389 -1.4309e-05
13:108232900 T C 0.067419 2.3734e-05
13:108233120 C T 0.066244 -5.0811e-09
13:108234400 A G 1.621147 -9.9035e-07
13:108235216 T C 0.058824 -1.0261e-05
13:108240665 C T 0.029212 -9.0596e-06
13:108245079 T C 0.078205 -4.3007e-06
13:108247218 A G 0.057094 -1.2295e-05
13:108254714 G C 0.028229 -3.4216e-07
13:108257220 C T 0.656777 -2.2015e-05
13:108261395 G C 0.062943 5.8289e-06
13:108264585 A G 1.346612 3.1192e-05
13:108264856 G C 0.105035 -9.2103e-06
13:108264986 A G 0.058415 -1.5201e-05
13:108265448 T C 0.029729 -3.0630e-06
13:108268439 C T 0.119343 2.9630e-05
13:108271126 C T 0.603724 -1.6282e-05
13:108281409 G C 0.043786 -2.7666e-05
13:108288730 G A 1.298700 -8.5576e-06
13:108298510 A G 0.419426 1.0080e-05
13:108305772 A C 0.261474 -9.6199e-06
13:108312467 G A 1.041336 2.8236e-05
13:108324612 C T 0.038651 1.0073e-05
13:108325362 G A 0.424187 -1.3752e-05
13:108326074 A G 0.470015 2.6827e-05
13:108326571 C T 0.529553 -5.9927e-06
13:108328177 C T 0.645458 -3.7122e-05
13:108328479 G A 1.042657 1.6558e-05
13:108330778 G A 0.301180 2.1717e-05
13:108333349 T C 1.883095 1.7576e-06
13:108335643 T C 0.725968 -1.8738e-05
13:108337054 G A 1.878587 -1.1122e-05
13:108338093 A G 0.045714 2.4414e-05
13:108342706 C T 0.389629 8.2378e-06
13:108349649 G C 1.373598 -1.1219e-05
13:108351422 G A 0.050018 -8.0292e-06
13:108356909 G T 0.271224 -9.3889e-06
13:108361377 T C 1.863643 -3.2293e-05
13:108364081 T C 0.027823 -1.1027e-05
13:108365613 G A 0.020228 -1.1706e-05
13:108367117 A G 0.151577 -4.9921e-07
13:108383142 G A 1.701196 -1.6103e-05
13:108387176 G T 0.181659 -9.4028e-07
13:108390592 G A 0.057688 -5.8244e-06
13:108401207 C G 0.128097 2.0824e-05
13:108408916 C T 0.069259 2.9055e-05
13:108409734 G A 0.196577 -2.0105e-05
13:108411484 C T 0.056198 1.1678e-05
13:108417218 C T 0.136623 2.5556e-06
13:108422858 G A 0.717639 1.0947e-05
13:108430021 T C 0.186346 -1.5120e-05
13:108433801 G T 0.258131 8.3465e-06
13:108438307 C T 0.372384 -2.7600e-05
13:108440813 C T 0.052310 -2.0328e-05
13:108442255 G A 0.036038 -1.7970e-05
13:108448109 C T 0.316251 3.5958e-05
13:108454238 T C 0.044650 -1.2346e-05
13:108454437 T C 0.054361 -4.6482e-06
13:108458421 C T 0.275772 8.6232e-06
13:108461225 A G 0.172600 -8.8494e-06
13:108461338 C A 0.494086 -1.7970e-05
13:108463599 G A 0.108355 -9.4631e-06
13:108467004 G A 0.431309 4.0937e-05
13:108467558 G T 0.134760 -3.3005e-06
13:108468501 G A 0.288450 -1.1000e-05
13:108469153 C A 0.330172 -1.5258e-05
13:108469995 G A 1.276126 2.8441e-05
13:108470335 T C 0.026544 2.3727e-05
13:108470487 G A 0.736221 -5.5526e-06
13:108470523 C T 0.074615 1.7288e-05
13:108470873 C T 0.074605 -3.5401e-06
13:108471613 A G 0.282656 -2.4696e-05
13:108472500 C T 0.068240 -1.6959e-05
13:108472676 C A 0.093347 2.3128e-06
13:108473323 G T 0.293316 -2.9439e-05
13:108473734 G T 0.248195 -1.2785e-05
13:108476015 A G 0.041537 3.8865e-05
13:108481403 T C 0.062560 1.5661e-05
13:108482871 T C 0.058107 -1.0585e-05
13:108482985 A G 1.089520 3.0897e-05
13:108484069 C T 0.149879 -3.2433e-05
13:108484090 A C 0.021377 3.6087e-05
13:108484969 C G 0.119641 -6.3345e-05
13:108487054 A G 0.121722 -2.5415e-05
13:108494979 C A 0.130265 -2.2862e-05
13:108503519 A C 1.367528 -1.4324e-05
13:108503948 A G 1.095187 1.7525e-06
13:108504067 C T 0.089806 -2.0825e-05
13:108508659 G A 0.058324 2.8669e-05
13:108509726 C T 0.029420 4.9681e-05
13:108512519 C T 0.147120 2.3427e-05
13:108516434 C T 0.447619 5.4133e-05
13:108516869 A G 0.039206 2.3263e-05
13:108517065 C T 0.163499 -6.2789e-07
13:108518444 A G 0.162330 5.7800e-06
13:108524479 C A 0.266129 1.4535e-05
13:108526529 T G 0.020413 -2.2680e-06
13:108529065 C T 0.225221 6.3239e-06
13:108531266 T C 0.061706 1.7928e-05
13:108534782 T C 0.499591 -1.8279e-05
13:108536543 A G 0.102760 5.7365e-05
13:108553845 A G 0.265324 1.6682e-05
13:108554793 A G 0.032182 -1.1005e-05
13:108558367 A G 0.107395 -2.5771e-05
13:108562178 T C 0.036782 2.9083e-05
13:108562745 T G 0.267550 1.0957e-05
13:108563038 C T 0.135276 -2.7603e-05
13:108567640 G A 0.119797 -4.4671e-05
13:108567803 G A 0.116769 -2.3648e-05
13:108572433 A G 1.884040 3.4077e-06
13:108589704 T C 0.445532 1.4327e-05
13:108593673 C T 0.246754 3.1368e-05
13:108603545 A G 0.057669 -1.7800e-06
13:108609111 G A 0.056036 3.3631e-05
13:108615603 G T 1.110098 -3.5348e-05
13:108619481 C T 0.038875 4.0154e-06
13:108620814 T C 0.041456 3.7222e-06
13:108628716 T G 0.062953 1.0143e-05
13:108630108 A G 0.241317 2.7419e-05
13:108635611 A G 0.076777 -1.1532e-05
13:108645005 T C 0.047918 4.9554e-05
13:108646178 A G 1.085716 -4.7532e-05
13:108647268 C T 0.217500 3.9145e-05
13:108661855 C A 1.291472 5.1216e-06
13:108662636 G A 1.082538 -2.4436e-05
13:108665040 T C 1.673149 -3.7177e-06
13:108666741 C T 0.285574 3.4604e-06
13:108675461 C T 0.068133 1.1933e-07
13:108675652 T C 0.541151 -4.2584e-06
13:108678555 A G 0.062784 8.1121e-06
13:108681130 T C 1.275227 1.2154e-05
13:108685006 T C 0.045980 -6.4752e-07
13:108685348 T C 0.933392 1.4010e-05
13:108687490 A G 0.112689 3.3563e-06
13:108688705 A C 0.376331 9.2875e-06
13:108694176 G A 0.191763 -2.9250e-07
13:108699529 T C 0.077825 1.0636e-06
13:108701195 A G 0.033289 4.0619e-05
13:108701674 A G 0.841909 -8.2874e-06
13:108704989 A G 0.410117 -1.8016e-05
13:108705406 T G 0.299359 -2.7480e-05
13:108708859 A G 0.050482 1.7518e-05
13:108711217 A G 0.686395 5.4368e-06
13:108714139 T C 0.031540 -3.4364e-06
13:108714780 A C 0.361553 -5.2092e-05
13:108715864 T C 0.052832 -6.4419e-06
13:108719152 T C 1.013077 1.8124e-05
13:108722399 A G 1.005742 -5.0049e-05
13:108722581 C G 0.245930 -5.3168e-06
13:108723128 C T 0.129310 2.7800e-05
13:108726211 A G 1.319870 1.7115e-05
13:108728088 T C 0.034750 -1.7195e-05
13:108728127 T C 0.169909 1.7630e-06
13:108731282 T G 0.214289 7.4114e-06
13:108731731 T C 0.053121 -3.2858e-05
13:108731866 T C 0.028235 -3.0193e-05
13:108731995 C T 0.164102 1.1340e-05
13:108734238 C T 1.882160 3.6314e-05
13:108734633 C T 1.376698 2.1537e-05
13:108735011 C T 1.395468 -1.6914e-05
13:108738314 A G 0.039813 1.4194e-05
13:108739340 T C 0.934704 6.9111e-06
13:108746176 T C 0.074099 -8.7087e-06
13:108747318 T G 0.608524 1.1885e-05
13:108747731 G A 0.332619 1.6537e-06
13:108766019 G A 0.674934 -2.2208e-05
13:108770118 G A 1.874633 3.2355e-05
13:108773684 C T 0.550213 3.0282e-05
13:108775529 T C 0.033101 -1.1404e-05
13:108775771 C T 0.056955 -5.2370e-05
13:108778740 A G 0.027109 -1.8119e-05
13:108779750 C T 0.443925 -2.4495e-05
13:108781726 A C 1.740042 6.7260e-05
13:108783295 G A 1.066663 4.6403e-05
13:108786464 A G 0.212916 2.5065e-05
13:108787855 T G 0.055137 2.9595e-05
13:108797379 G A 1.614883 -9.4550e-06
13:108799306 C A 1.524363 1.4355e-05
13:108802722 G A 0.079679 -3.5569e-05
13:108807819 G A 1.857210 2.0531e-05
13:108810966 G A 0.149383 -6.7715e-06
13:108811734 T C 0.075696 6.3916e-06
13:108812427 A G 0.063810 -1.9700e-05
13:108814824 A G 0.369917 4.0192e-05
13:108815695 T C 0.170432 -5.9804e-05
13:108816225 T C 0.353363 4.9429e-05
13:108816848 C A 0.163116 -2.7029e-06
13:108818126 G A 0.051751 9.0596e-06
13:108818642 C A 0.037178 1.7305e-05
13:108818885 C T 0.262678 2.9362e-05
13:108819705 A G 0.029511 1.9564e-05
13:108821541 A G 0.041134 1.7652e-05
13:108822097 C T 0.026752 3.4246e-05
13:108828155 T C 0.084327 3.7773e-05
13:108830757 T C 1.681078 -4.4499e-05
13:108832712 T C 1.496722 -3.7931e-06
13:108833284 T G 0.276908 -2.1726e-05
13:108836221 G A 0.086316 1.6477e-05
13:108843486 A G 1.804462 -7.7404e-07
13:108847742 T G 1.207483 1.2698e-05
13:108850742 C T 0.032419 1.1225e-05
13:108852362 T C 1.459453 -1.9043e-05
13:108855567 G A 0.345132 1.5318e-05
13:108858373 T C 1.139093 -2.3490e-05
13:108861913 G A 0.340292 -1.2094e-05
13:108863591 A G 0.335602 1.6521e-05
13:108866748 T C 0.065426 -1.3987e-05
13:108872521 C T 0.675723 -2.2764e-06
13:108873491 C T 0.107687 1.0646e-05
13:108873872 T C 0.047477 -1.2599e-05
13:108881089 G T 0.253028 3.0329e-05
13:108888747 G A 0.235829 -8.1034e-05
13:108893881 A G 0.034899 9.3530e-06
13:108894760 C T 0.343279 -2.3424e-06
13:108901818 A G 0.069694 3.6939e-07
13:108903072 A G 1.150483 -1.8805e-05
13:108914280 A G 0.178102 7.3684e-06
13:108916651 T C 0.055039 1.8171e-05
13:108919403 C T 0.633929 8.1519e-06
13:108921373 T C 0.961060 4.5755e-06
13:108923449 T G 0.056740 1.1495e-05
13:108925163 T C 0.060652 1.6714e-05
13:108933949 G A 0.110076 3.7105e-05
13:108934011 G A 0.357852 -1.3042e-05
13:108934296 T C 0.077010 1.9285e-05
13:108934620 A G 0.317263 2.4163e-05
13:108935723 G T 0.450190 -1.1265e-05
13:108937313 C T 0.281238 -3.3262e-05
13:108942788 C G 0.704234 9.0917e-06
13:108943034 G A 0.434928 2.9020e-05
13:108943068 T C 0.036467 9.5102e-07
13:108944519 C T 0.099423 1.1463e-05
13:108956317 A G 0.580081 -5.1365e-06
13:108958076 G A 0.037830 -5.1168e-06
13:108960821 T C 0.100416 -2.9416e-05
13:108966378 G A 0.043062 3.4836e-05
13:108967763 G A 1.455276 -1.5446e-05
13:108968890 C T 0.194672 1.6408e-05
13:108971798 T C 0.054290 1.1311e-05
13:108974847 T C 0.039485 -1.9254e-06
13:108976519 C T 0.031689 1.2283e-05
13:108987817 A G 0.460852 4.8309e-06
13:108988074 G A 0.267940 -2.1462e-05
13:108993494 G A 0.107103 -3.6565e-07
13:108994267 A G 0.057815 1.1037e-05
13:108995479 G C 0.515758 1.8252e-05
13:108998505 G A 0.537233 2.5607e-05
13:108998833 G A 0.263292 8.7530e-06
13:109002358 T C 0.598741 3.2500e-05
13:109003345 C T 1.332830 2.2214e-05
13:109008530 T C 0.029946 -1.6579e-05
13:109010696 G A 0.055569 3.3733e-05
13:109010958 G A 0.042913 3.5414e-05
13:109011782 G A 0.372549 -2.8613e-05
13:109030811 G T 0.335200 1.0292e-05
13:109030845 T G 0.151314 -1.7571e-05
13:109036179 T C 0.171795 -3.5006e-05
13:109038539 C T 0.380057 -1.9386e-05
13:109041312 C G 0.166741 -8.7452e-06
13:109044446 C T 0.680276 3.3967e-05
13:109047494 G A 0.072765 4.0362e-06
13:109048650 C A 0.036866 2.8447e-05
13:109062691 C T 0.043695 3.9626e-05
13:109064053 T C 0.190799 -1.8628e-05
13:109064899 T C 0.035448 2.6831e-05
13:109072672 T C 0.215016 1.3594e-05
13:109072728 T C 0.155839 -1.0416e-06
13:109073274 G A 0.042160 1.3149e-05
13:109073774 A C 0.648539 -2.0587e-05
13:109076400 T C 0.073567 -1.6318e-06
13:109076461 T C 0.154712 1.0472e-05
13:109080492 C A 0.454396 -1.0431e-05
13:109083808 T C 0.027554 1.7894e-06
13:109086230 A G 0.181224 9.2374e-06
13:109093052 C T 1.614104 2.6195e-05
13:109099638 T G 0.147088 4.2941e-06
13:109101490 T C 0.374068 -1.7395e-06
13:109104539 A G 0.042180 6.7072e-06
13:109112338 G C 0.081292 -1.1861e-05
13:109112794 G A 0.116632 3.5489e-06
13:109112951 A G 0.227192 -3.1989e-06
13:109113692 T C 0.129444 -4.0176e-05
13:109114226 A C 0.031079 -1.7937e-06
13:109122466 A G 0.093279 -1.2372e-05
13:109136650 G C 0.072301 -2.8640e-05
13:109137450 T C 0.066663 1.6589e-05
13:109137820 T C 0.481531 -6.9629e-05
13:109144046 C T 0.129661 -9.9295e-06
13:109149492 C T 0.741658 7.6064e-05
13:109150227 A G 0.549694 -1.1724e-05
13:109151422 T G 0.082437 -8.9427e-07
13:109151807 T C 0.048035 2.6110e-05
13:109152972 C T 0.903369 -2.6303e-06
13:109153478 T G 0.099364 7.3792e-05
13:109170277 T C 0.263993 -1.0049e-05
13:109175983 A G 1.274340 -3.6971e-06
13:109178051 G C 0.492895 -2.2962e-05
13:109191010 C T 0.169143 1.3202e-05
13:109198817 G A 0.045584 1.2488e-06
13:109200369 A G 0.084609 -3.4121e-05
13:109209494 C T 0.032536 2.1691e-05
13:109210614 A G 0.084155 -2.4770e-05
13:109214842 A G 0.047178 1.9827e-06
13:109214889 A G 0.043303 9.8051e-06
13:109223200 C T 0.422931 1.7899e-05
13:109228904 G A 0.101675 1.6612e-06
13:109231198 C T 0.088270 3.3585e-06
13:109236261 G A 0.039810 3.6860e-06
13:109239833 G A 0.892443 -2.4489e-05
13:109243405 C T 0.031855 -4.5437e-06
13:109246436 G A 0.515963 -7.9834e-06
13:109246609 C A 0.075810 -3.2615e-05
13:109250314 A G 0.370618 -1.8441e-05
13:109254296 G T 0.933555 1.7462e-05
13:109257478 C T 0.132900 1.6293e-05
13:109262435 T C 0.071872 -1.8242e-05
13:109273942 A G 0.213952 6.0331e-06
13:109275848 A G 0.239120 -1.6997e-05
13:109282072 G T 0.393644 -4.2238e-05
13:109292211 T C 0.087082 5.3756e-06
13:109294662 C A 0.078987 3.8481e-06
13:109296318 A G 0.166991 7.5026e-06
13:109297527 T C 0.518209 -2.0539e-05
13:109297618 A G 0.075290 1.8109e-06
13:109304169 T C 0.046198 1.0483e-05
13:109326464 G A 0.590189 -2.4609e-05
13:109327165 T C 0.099351 -2.0227e-05
13:109327788 T C 1.194457 -3.0134e-05
13:109329108 A G 0.040771 3.8052e-06
13:109329236 T C 0.104701 7.3457e-06
13:109333739 G A 0.111773 -1.2966e-05
13:109334735 T C 1.349059 -1.5786e-05
13:109340303 G A 0.812203 4.2017e-05
13:109347659 C T 0.314387 9.1237e-07
13:109350507 C T 0.095684 1.7700e-05
13:109351901 G T 1.245170 1.6902e-05
13:109354099 G A 1.515372 1.1305e-05
13:109355570 A G 0.347699 1.7956e-05
13:109359834 C T 0.670425 -3.8270e-06
13:109360899 A G 1.334869 1.3361e-06
13:109360909 G T 1.083736 3.7928e-06
13:109361048 A G 0.040660 1.2288e-05
13:109361063 T G 0.077715 -1.6034e-05
13:109361435 A G 0.371709 -2.3566e-05
13:109363350 G A 0.078172 -1.9526e-07
13:109363456 A G 0.596654 -5.9139e-06
13:109364317 G A 1.161830 4.5089e-06
13:109370375 T G 0.138071 1.4771e-05
13:109370456 G T 0.757131 -4.2367e-05
13:109372627 A G 0.122218 -2.5167e-05
13:109376702 C T 0.083866 5.7994e-05
13:109378421 C T 0.336771 -1.6316e-05
13:109382119 C A 0.490970 -4.4220e-06
13:109393659 G C 0.115762 1.6727e-05
13:109393740 G A 0.054322 9.3892e-06
13:109397548 T C 0.022533 1.3606e-05
13:109400116 T C 0.839160 1.1294e-05
13:109403845 T C 0.029362 3.0148e-06
13:109410175 A G 0.064219 -2.2233e-05
13:109410933 C T 0.856911 8.7226e-06
13:109411142 A G 0.033153 -1.3550e-05
13:109411781 T C 0.448330 -5.7704e-06
13:109413746 G T 1.167614 -1.6516e-05
13:109413929 T C 0.419510 -3.5936e-07
13:109414154 A G 0.057613 2.1909e-05
13:109414190 C T 0.121517 4.3482e-05
13:109418657 C T 0.064138 -1.2741e-05
13:109422405 T C 0.065163 2.8542e-05
13:109423966 T C 0.249886 1.8499e-05
13:109430327 A G 0.748358 -1.6958e-05
13:109432328 A C 0.075887 -4.3146e-06
13:109437923 T C 0.022646 -3.3244e-06
13:109438084 A T 0.063751 -1.6985e-05
13:109443715 A C 0.041128 5.1005e-06
13:109444586 T C 0.080029 -8.0820e-08
13:109450923 G A 0.757248 -9.5442e-06
13:109454521 T C 0.054283 3.1640e-05
13:109456691 C T 0.033140 1.2060e-05
13:109458816 A G 0.026067 2.9813e-05
13:109460406 T C 1.407335 -2.5750e-06
13:109460605 C A 0.092951 -9.7886e-06
13:109461648 T C 0.074969 7.4193e-07
13:109462626 T C 1.890158 9.9982e-06
13:109469977 G T 0.095116 -3.5317e-05
13:109470040 T C 0.060470 -8.1498e-06
13:109472148 C A 0.244622 1.7437e-05
13:109472733 A G 0.052524 5.0202e-07
13:109475365 C T 0.092464 -5.9143e-06
13:109479343 A G 1.361595 1.2184e-05
13:109482071 G A 1.909802 -5.6867e-05
13:109493863 G A 0.037243 -1.3599e-05
13:109495370 G T 0.118625 -4.4468e-06
13:109496813 C T 0.276281 2.5245e-05
13:109498743 C T 0.507634 1.0265e-06
13:109499659 A G 0.058142 -9.9310e-06
13:109500374 T C 1.325034 2.0835e-05
13:109500738 A G 0.383020 -1.7260e-06
13:109503062 T G 0.485903 6.6965e-06
13:109503326 C A 0.437735 2.6069e-05
13:109504041 G A 0.782507 -5.2355e-06
13:109504464 A G 0.043776 7.4555e-06
13:109505800 A G 0.055939 -2.6884e-05
13:109507785 T C 0.027203 1.4521e-05
13:109508469 C T 1.583096 -4.4111e-06
13:109508560 C T 0.455230 -2.2008e-05
13:109510281 T C 1.002710 -1.7110e-05
13:109523857 G A 0.761370 -5.0366e-05
13:109527412 A G 0.103565 -3.0719e-05
13:109527838 A G 0.054442 2.8315e-05
13:109529431 T C 0.054196 1.7173e-05
13:109530343 C A 0.249912 4.3328e-06
13:109531516 T G 0.473465 -2.7473e-05
13:109542212 G A 1.404563 -5.6687e-06
13:109544972 C A 1.867191 8.2878e-06
13:109546691 T C 0.075449 -2.5929e-06
13:109550246 G A 0.727886 -7.9425e-07
13:109550367 A G 0.023951 1.3177e-05
13:109550866 T C 0.037262 1.4855e-05
13:109561570 A G 1.176696 2.4866e-05
13:109562437 C A 0.024318 -4.1290e-06
13:109563323 G A 0.360942 -1.8455e-05
13:109569040 A G 1.929916 1.8156e-05
13:109578566 A C 1.825972 1.8409e-05
13:109579256 A G 0.619323 -2.2258e-05
13:109579442 A T 1.931795 -2.1338e-05
13:109580017 A G 0.092207 -8.3247e-06
13:109580733 C A 0.276035 8.6484e-05
13:109583936 A G 0.207162 -7.4061e-06
13:109585485 G A 0.048752 2.5343e-05
13:109592310 A G 0.194558 1.4472e-06
13:109595134 G T 0.021500 8.8140e-06
13:109597816 G A 0.099063 1.7899e-05
13:109598901 T C 0.040196 1.3383e-05
13:109599372 C T 0.087949 4.6540e-05
13:109599879 A G 0.265661 -1.3071e-05
13:109602146 A C 0.094220 -1.7324e-05
13:109602684 C T 0.113396 -3.1405e-05
13:109604672 T C 0.050158 2.8527e-07
13:109609170 C T 1.280199 -1.2410e-05
13:109612256 A G 0.295789 3.1072e-05
13:109622662 A G 0.467707 3.7434e-06
13:109623356 A G 0.204717 3.5152e-05
13:109625643 C G 0.062427 -2.9770e-05
13:109627620 T C 0.219184 -3.4200e-05
13:109634114 A G 1.341500 -2.2259e-05
13:109637129 G A 0.033526 1.2398e-05
13:109642123 C T 0.064355 -7.4617e-05
13:109645913 A G 0.185304 2.1297e-05
13:109652365 A G 0.052910 -1.7592e-05
13:109654767 G T 0.295915 6.4283e-07
13:109655628 T G 0.079727 8.0263e-06
13:109657488 T C 0.089851 8.4693e-06
13:109658983 A C 0.187891 -4.2320e-05
13:109659839 G A 0.754830 1.4628e-07
13:109664556 A G 0.119515 9.7358e-06
13:109673991 T C 0.430160 9.7667e-06
13:109681102 G A 0.301985 -1.0876e-06
13:109685800 T C 0.089270 -2.0614e-06
13:109687079 A G 0.048801 -1.7703e-05
13:109691679 G A 0.171337 3.7264e-05
13:109691962 G A 0.669614 3.6010e-05
13:109692541 G A 0.083265 -1.2720e-05
13:109703632 C T 0.079088 4.9030e-06
13:109706432 C G 0.111588 3.5486e-05
13:109710600 A G 1.305302 2.8434e-05
13:109711372 T C 0.557367 2.1197e-05
13:109722293 A G 1.040089 -4.6394e-05
13:109722597 A G 0.025327 6.4818e-07
13:109730036 A G 0.154949 2.5071e-05
13:109731119 G A 1.208843 -1.8070e-05
13:109743185 T G 0.029284 2.2673e-05
13:109743846 A G 0.074609 -5.1731e-05
13:109752601 C T 0.314339 -3.1380e-05
13:109752675 T C 0.537087 1.3824e-05
13:109766055 C T 0.077848 3.2794e-05
13:109776079 C T 0.788560 -5.1960e-06
13:109777503 G A 0.264110 7.0807e-07
13:109783776 C T 0.055452 4.1220e-05
13:109784383 A G 0.026957 -8.5969e-06
13:109786483 T A 0.459249 3.0434e-06
13:109786519 G A 0.048577 2.6327e-05
13:109792825 T C 0.028661 -4.7974e-07
13:109799451 G A 0.699927 2.6452e-05
13:109800884 G A 0.505356 1.7235e-05
13:109801432 C A 0.954549 -1.2983e-05
13:109804077 G T 0.157186 2.5845e-05
13:109808068 G A 0.067461 1.0733e-05
13:109812363 A G 0.109306 -1.7572e-05
13:109813010 C G 1.622501 5.1731e-05
13:109813327 T C 0.391327 9.3828e-06
13:109814635 G T 0.262594 -2.6845e-05
13:109815112 A G 0.569678 -2.3488e-05
13:109819961 C T 0.335203 6.8855e-06
13:109823130 C A 0.325592 -3.2532e-05
13:109824517 G A 0.200472 -9.0135e-06
13:109824928 T C 1.010633 1.5173e-05
13:109827038 T C 0.068416 -1.3597e-05
13:109829017 A G 0.195486 2.0375e-05
13:109829618 C T 0.029329 1.6604e-05
13:109829678 A G 0.093571 1.6852e-06
13:109829711 T C 0.136721 2.3181e-05
13:109842648 A G 0.047499 -2.3261e-06
13:109842701 T C 0.060447 2.9584e-05
13:109842781 G A 0.856567 -1.2913e-05
13:109846137 C T 0.030335 -4.9638e-06
13:109852534 T C 0.065361 5.3798e-05
13:109853767 A G 0.485978 -1.0829e-05
13:109859430 A C 0.021374 -2.1833e-05
13:109861779 A G 0.102769 3.1071e-05
13:109862059 A G 0.053709 -1.9320e-05
13:109864437 A G 0.059775 -2.8735e-05
13:109866763 T C 0.130580 -3.2350e-05
13:109879099 G A 0.478870 -1.5829e-05
13:109879377 G A 0.105723 1.3386e-05
13:109881337 T C 0.242645 1.5657e-05
13:109882239 T C 1.245862 -2.1620e-05
13:109885024 A G 0.767135 -7.0538e-06
13:109886682 T C 0.067380 5.9515e-05
13:109887963 G A 0.074083 1.1879e-05
13:109890809 C T 0.068860 -2.9877e-07
13:109892022 C T 0.053430 -4.1968e-05
13:109896007 T C 0.065955 7.8648e-06
13:109903367 G A 0.231664 -1.1204e-05
13:109910687 G A 0.308441 3.1757e-07
13:109912499 A G 0.289813 4.2270e-06
13:109923816 T C 1.373806 -4.3542e-06
13:109925222 C T 0.082454 3.5155e-06
13:109926741 G A 0.047292 1.4071e-05
13:109929322 T C 0.036077 -1.0541e-05
13:109930744 C T 1.747316 -1.9815e-05
13:109944192 T C 0.771578 -3.5605e-05
13:109952316 G T 0.455626 -1.8008e-05
13:109960307 C T 0.069198 -5.0632e-06
13:109969281 T G 0.309632 -2.5082e-05
13:109976619 G T 0.463024 -1.9202e-05
13:109985332 A C 0.798941 -1.3507e-05
13:109985943 T C 0.609501 -3.2464e-05
13:109988841 C T 0.517712 1.9812e-05
13:109992154 G T 1.667670 -9.0235e-06
13:109998337 C A 0.056055 2.2651e-05
13:109998642 C T 0.032380 -2.2111e-05
13:110001474 A G 1.197885 -2.1872e-05
13:110002218 A G 0.761532 -2.8764e-05
13:110003078 T C 0.092983 -2.4735e-06
13:110005124 A G 0.206061 2.4713e-05
13:110007826 A G 0.087569 -9.6199e-06
13:110013123 C T 0.113792 -7.0005e-06
13:110015286 C T 0.494969 3.5195e-05
13:110018781 C T 0.185122 3.2976e-05
13:110019360 T C 0.216500 -1.6693e-05
13:110022257 A G 0.024720 2.9157e-05
13:110025376 C A 0.043397 3.5691e-05
13:110033546 C G 0.150847 -6.6783e-07
13:110038027 A G 0.127567 2.2192e-05
13:110039328 T C 0.163025 -1.8199e-06
13:110042631 A G 0.068526 -1.4172e-05
13:110043995 A C 0.338936 -1.7141e-05
13:110047114 T C 0.025937 7.8271e-06
13:110047589 T C 0.973164 7.1114e-06
13:110048343 G T 1.300327 3.4763e-06
13:110054060 T C 0.032582 2.1326e-05
13:110055163 T C 0.126013 2.6162e-05
13:110058972 G A 0.450290 -3.2241e-05
13:110060787 A G 1.743671 2.1046e-05
13:110076137 T C 0.062154 -2.0471e-05
13:110076740 C T 0.854639 1.2953e-05
13:110079181 T C 1.696596 2.2623e-06
13:110088387 A G 0.046743 -1.2775e-05
13:110093151 A G 0.059791 6.5630e-06
13:110100208 A G 1.275486 3.9624e-05
13:110110241 A G 0.025379 1.0030e-06
13:110115036 G A 0.065283 1.4227e-05
13:110119378 C T 0.394819 1.6853e-05
13:110119703 A G 1.842159 2.8885e-05
13:110122617 C T 0.261834 3.2986e-05
13:110123782 A G 0.258429 2.7876e-06
13:110127965 T C 0.170273 -2.4532e-06
13:110128319 C T 0.191604 3.3066e-05
13:110129092 G A 0.131979 -1.2191e-05
13:110137712 T C 0.040884 9.7721e-06
13:110141913 A G 0.106674 -1.0473e-05
13:110142194 C T 0.938975 -2.1203e-05
13:110142575 C G 1.193120 -7.2395e-05
13:110145231 G T 0.123974 1.5792e-05
13:110147580 G C 1.943130 -2.2692e-05
13:110149426 A G 1.529537 -9.9916e-05
13:110151311 G A 0.035269 2.4895e-05
13:110154028 C T 1.881813 -2.4897e-05
13:110166608 A G 0.038723 -1.0175e-05
13:110176452 C T 0.163557 -1.5911e-05
13:110177108 C T 0.359628 5.5670e-05
13:110177755 G A 1.695834 -1.8349e-05
13:110178281 C T 0.984972 4.3238e-05
13:110182158 A G 0.080561 2.1625e-05
13:110188241 T C 1.062732 1.8213e-05
13:110188419 T C 1.458742 -2.1578e-05
13:110190849 T C 0.024048 -7.5175e-06
13:110191398 C T 0.033526 -1.2602e-05
13:110198930 C T 1.267102 4.5061e-05
13:110200331 C T 0.064154 1.7572e-05
13:110205983 T C 0.102539 -3.5907e-05
13:110208589 A G 0.075787 -2.1376e-06
13:110218732 A G 0.067510 -1.4126e-05
13:110229737 T C 0.140044 5.7661e-05
13:110229758 A G 0.276243 3.3536e-05
13:110233234 A G 0.046756 1.4644e-05
13:110234951 C G 0.026772 -3.3566e-05
13:110235894 C T 0.493791 -1.2842e-05
13:110237080 G T 0.082801 -4.0708e-05
13:110238243 A G 0.160367 -3.0941e-05
13:110241722 C A 0.083246 3.3965e-05
13:110242391 T C 0.988646 1.8024e-05
13:110243017 C G 0.651320 -1.2465e-05
13:110243425 T C 1.668195 5.5372e-06
13:110244855 A G 0.035775 -2.4270e-05
13:110245568 T C 0.175956 -1.0402e-05
13:110247748 G A 0.090477 1.4026e-05
13:110252608 G A 0.752025 3.1256e-05
13:110257324 G A 0.405839 -1.6058e-05
13:110257726 C T 0.780498 1.0652e-05
13:110264059 C T 0.324128 -1.8456e-05
13:110270072 C T 0.319143 -2.9355e-05
13:110271234 C T 0.090938 6.2971e-06
13:110273102 G A 0.899672 9.1221e-08
13:110277396 A G 0.058065 2.7773e-05
13:110290826 C T 1.956918 1.9058e-05
13:110292562 T C 0.055117 -1.7269e-05
13:110293276 A G 0.050028 2.0912e-05
13:110294450 A G 0.045234 -5.3234e-06
13:110295864 C T 0.535503 6.4120e-06
13:110303338 A G 0.190108 -7.8183e-07
13:110308929 A G 1.183908 3.4589e-05
13:110309663 G A 0.264967 -1.2744e-05
13:110317631 A G 0.033578 7.2457e-06
13:110320148 A G 0.108073 -4.6493e-05
13:110320435 C T 0.083947 -2.4983e-06
13:110324930 C T 0.026862 -1.9889e-05
13:110326865 T C 0.205905 6.9991e-05
13:110327087 G A 0.262847 4.7080e-06
13:110330521 A G 0.376052 3.3190e-05
13:110330711 A G 0.084184 -9.3074e-07
13:110336458 A G 0.891609 -1.2150e-06
13:110336811 A G 0.560820 1.8156e-05
13:110340104 G A 0.286963 -1.4884e-06
13:110341016 C T 0.904466 -4.7516e-05
13:110341315 A G 0.559330 3.8958e-06
13:110341341 A G 0.037710 4.8893e-05
13:110341834 C T 0.204558 -1.1791e-05
13:110342863 C A 0.021588 1.5501e-05
13:110345717 C T 0.089695 3.8589e-05
13:110345916 C T 0.524441 -8.1418e-07
13:110347885 T C 0.024136 -1.9062e-05
13:110348712 A G 0.104152 -1.8078e-05
13:110349448 T C 1.312943 -7.4031e-05
13:110350349 C T 0.262675 4.8762e-06
13:110353686 A C 0.105142 -4.9812e-05
13:110353905 C T 0.033127 4.2643e-05
13:110354028 A C 0.346531 -2.1899e-05
13:110354780 C T 0.470820 -3.6034e-05
13:110357798 C T 0.036587 -7.2092e-06
13:110362475 T C 0.520559 -4.4373e-05
13:110364824 G A 0.042946 2.4619e-05
13:110365489 A G 0.077251 -2.1154e-05
13:110368440 T G 0.054260 -5.3939e-05
13:110375863 A G 0.211758 3.1026e-06
13:110376599 G T 1.744586 -7.0449e-05
13:110379766 C T 0.582976 5.8985e-06
13:110382086 T C 0.594463 -2.3830e-05
13:110382882 C A 0.079049 -4.7165e-06
13:110383549 T C 0.797798 -1.6166e-05
13:110386267 T C 0.020228 9.3063e-06
13:110393016 T C 1.191968 1.4216e-05
13:110397663 T C 0.564251 -2.1488e-05
13:110401026 T A 0.306523 -3.2400e-05
13:110404191 C T 0.059064 -5.4268e-06
13:110404517 G A 0.199219 -2.3189e-06
13:110407815 A C 0.645202 -2.6969e-05
13:110416505 A G 0.034714 1.9283e-05
13:110422391 T C 0.116463 -1.0202e-05
13:110426389 C A 0.683139 -3.4098e-06
13:110433132 T C 0.151028 2.9344e-06
13:110435231 T C 0.660788 -1.5180e-05
13:110436232 A G 1.166037 -1.6344e-05
13:110441483 A G 0.505119 -6.2101e-06
13:110449891 A G 0.093421 4.2463e-06
13:110457029 A G 0.657406 -1.4564e-05
13:110459730 T G 0.076160 -1.9802e-05
13:110464734 T G 0.403151 -1.8349e-05
13:110467293 T C 0.121271 2.5285e-06
13:110468273 C T 0.245936 -1.5956e-06
13:110468395 A G 0.075573 7.5408e-06
13:110469423 G A 0.035707 1.5384e-05
13:110470615 T C 0.110900 -2.8658e-05
13:110470677 G A 0.029836 1.8209e-05
13:110470768 T C 0.189297 -2.2035e-05
13:110470932 G A 1.459479 6.6892e-07
13:110472478 A C 0.025470 1.9326e-06
13:110472869 A G 0.048217 4.0070e-05
13:110473885 T C 0.062469 1.3121e-05
13:110491247 T C 0.042968 -1.4366e-05
13:110492123 A G 0.228694 -4.7091e-06
13:110495729 C T 1.174479 2.3567e-05
13:110499286 T C 1.486351 -3.5268e-06
13:110500426 A G 0.173661 -2.7587e-05
13:110509345 T G 1.440994 1.6959e-05
13:110510202 T C 0.081538 -1.1187e-05
13:110523684 T C 0.055211 2.2777e-05
13:110523876 G A 0.123715 -1.0033e-05
13:110526678 G A 0.940848 -8.8263e-06
13:110526757 A C 0.045604 -1.8341e-05
13:110531776 T C 0.154995 2.3800e-05
13:110532671 G C 0.067757 1.8007e-06
13:110532917 C G 0.053559 -9.2196e-06
13:110533192 A G 0.055319 5.2139e-06
13:110534402 A C 0.843989 -8.2386e-06
13:110535107 T C 0.277473 -1.3571e-05
13:110535148 G A 0.220431 -1.2528e-05
13:110535780 A G 0.121530 1.2318e-04
13:110536906 A G 1.488448 1.6069e-05
13:110542417 C A 0.977445 4.2427e-05
13:110545706 T C 0.041907 1.7756e-05
13:110550835 A G 0.063326 6.9792e-05
13:110551123 G C 0.079649 2.3773e-05
13:110562737 T C 1.405121 7.2056e-05
13:110562962 A G 0.020355 2.4061e-05
13:110563003 T C 0.091646 1.0017e-04
13:110572366 G A 0.540940 7.6211e-06
13:110578527 T C 0.105262 2.3277e-07
13:110579732 C G 0.316760 3.2105e-05
13:110592071 C T 0.162321 -9.2954e-05
13:110596652 A C 0.050395 -1.9322e-05
13:110605230 G A 0.060376 -6.2079e-05
13:110612363 A G 0.051602 -2.1716e-05
13:110614147 G T 0.084021 1.9941e-06
13:110614688 A C 0.047697 1.7011e-05
13:110628767 T C 0.031416 7.7447e-07
13:110633495 G A 0.743473 1.7086e-05
13:110635054 T C 0.164076 2.7193e-05
13:110635277 G T 0.334940 -1.9460e-06
13:110635873 G A 0.226030 2.3551e-05
13:110637672 G A 0.046156 9.5269e-06
13:110651455 A G 0.602354 2.4720e-05
13:110653314 A G 0.081425 3.4523e-05
13:110653926 C T 0.370190 -2.4986e-07
13:110660190 A G 0.051654 -1.7069e-05
13:110662982 G A 0.106035 7.5708e-06
13:110663140 C T 0.149246 -1.0148e-04
13:110664771 C T 0.315004 -4.6187e-06
13:110669498 C T 1.429822 -3.0999e-05
13:110673972 A G 0.122936 1.3248e-05
13:110675679 C T 0.082139 4.7560e-06
13:110678575 G A 0.101656 5.7613e-05
13:110681212 G A 1.043935 -3.5818e-05
13:110683163 G A 0.124500 4.7228e-06
13:110683191 C T 0.956292 3.4115e-05
13:110685141 A G 0.074187 -2.2738e-05
13:110691321 T G 0.042397 -2.2503e-06
13:110699373 C T 0.151697 6.5998e-06
13:110706528 G C 0.097200 5.5457e-07
13:110708368 A G 0.871267 3.2579e-05
13:110709426 G A 1.906345 -3.1594e-06
13:110711702 A G 0.811398 4.0916e-05
13:110712796 G A 0.057045 1.4720e-05
13:110712965 T C 0.030073 -4.2395e-06
13:110713452 C T 0.797204 -4.9838e-05
13:110717607 T C 0.853935 3.6802e-05
13:110718803 T C 0.093399 3.1109e-05
13:110718829 G T 1.478198 1.5146e-05
13:110721179 T G 0.222135 -3.5872e-05
13:110722652 A G 0.207749 4.5322e-05
13:110722820 T C 0.076056 -8.3827e-05
13:110730712 T C 1.506696 2.3782e-05
13:110741042 A T 0.127548 1.2076e-04
13:110741778 A C 0.223566 1.4881e-05
13:110743894 A G 0.206360 -4.0685e-05
13:110755182 C T 0.698752 7.3532e-05
13:110759074 T C 0.588358 1.6983e-05
13:110760928 A G 0.073755 -5.4395e-05
13:110767948 T C 0.026402 -1.3831e-05
13:110769485 G T 0.361731 -7.7539e-05
13:110772717 G A 0.032465 -4.6977e-08
13:110775732 A G 0.028187 -7.5524e-06
13:110778789 G A 0.067925 1.8261e-05
13:110781632 T C 0.169663 1.9580e-05
13:110781786 A G 0.068802 4.5195e-05
13:110783072 G T 0.053537 -3.0205e-05
13:110784411 T C 0.411727 -8.9832e-07
13:110784694 C G 0.461995 -2.1340e-05
13:110785284 C T 0.298119 -4.3149e-05
13:110785603 T C 0.049379 -2.8264e-05
13:110786224 T C 0.092805 -3.7668e-05
13:110791669 T C 0.045519 -3.0442e-05
13:110792743 G A 0.184441 -4.7570e-06
13:110797902 T C 1.325219 -5.3531e-05
13:110802851 A G 0.031608 5.2756e-05
13:110806490 A G 1.835622 4.7531e-05
13:110806852 C T 0.118771 8.1868e-06
13:110809040 C T 1.709255 -2.2941e-05
13:110809885 T G 0.075904 -4.2226e-05
13:110810658 A G 0.444578 -5.0446e-05
13:110811451 A G 0.292063 -1.1075e-05
13:110811578 C T 0.380063 -2.5422e-05
13:110814340 C T 0.317594 1.7071e-05
13:110817665 G A 1.090283 -4.3345e-05
13:110818598 G T 0.681643 -9.0302e-05
13:110819166 A G 0.025132 -3.9624e-05
13:110821078 G A 0.354944 -1.5678e-05
13:110828119 A G 0.122446 -3.6845e-05
13:110829755 T C 0.062972 -9.8732e-06
13:110830090 A G 0.311661 -1.0251e-04
13:110831837 A G 0.276265 -6.0068e-05
13:110831866 C T 0.149853 2.5486e-04
13:110832918 C T 0.739860 -4.1401e-05
13:110837029 C G 0.028586 7.5340e-06
13:110844721 T C 0.939998 -1.3836e-05
13:110845119 G A 0.069182 -5.0554e-05
13:110849219 A G 0.550473 -1.3013e-06
13:110851808 A C 0.947473 3.4110e-05
13:110852856 A G 0.314413 -5.5219e-05
13:110854710 T C 0.049252 -7.7247e-05
13:110858320 C T 1.285827 -9.4193e-05
13:110861671 C T 0.520786 1.8420e-05
13:110863219 G A 0.040157 3.9237e-05
13:110866065 T C 0.491399 2.8925e-05
13:110866738 A G 0.379138 -4.7215e-05
13:110867235 G A 0.978629 -4.7750e-05
13:110867442 T C 0.171490 1.4502e-04
13:110867522 A T 0.053631 -2.3091e-05
13:110868557 A G 0.089698 2.1876e-05
13:110869433 G T 0.294237 7.8785e-05
13:110870710 T C 0.025850 -1.3552e-05
13:110872842 C T 1.240727 2.9823e-05
13:110873140 A G 0.115405 -3.9405e-05
13:110873556 C G 1.422360 -4.4782e-04
13:110876996 G T 0.026304 -7.1485e-06
13:110877238 A G 0.435950 -3.4075e-05
13:110878934 T C 0.097297 -3.2264e-05
13:110879554 T C 0.696866 -7.2313e-06
13:110881373 T C 0.218701 4.0504e-04
13:110882325 A C 0.089361 -4.0870e-05
13:110883720 A G 1.710524 2.2999e-06
13:110884208 T C 0.200988 9.0941e-05
13:110884787 T C 0.054046 4.1110e-06
13:110885044 C T 0.374847 9.8338e-08
13:110887334 A G 0.140976 1.5075e-05
13:110888139 T C 0.032267 2.9606e-06
13:110889618 A G 0.520955 1.7707e-05
13:110893548 G T 0.417764 5.5356e-06
13:110897287 C T 0.433620 1.6285e-05
13:110898130 A G 0.064387 3.8305e-05
13:110899906 G T 0.644355 1.0591e-05
13:110900793 A G 1.061284 -1.9689e-05
13:110903507 T C 0.923369 -2.1328e-06
13:110906641 C T 0.602480 -5.0446e-05
13:110907788 A G 0.219752 -4.4185e-05
13:110907856 A G 0.886990 3.8956e-05
13:110908284 A G 1.962228 3.9226e-05
13:110908418 G T 0.323385 -1.7461e-05
13:110908504 T C 0.364422 -1.8174e-05
13:110909015 T C 0.866960 -1.9688e-05
13:110909606 C T 0.449002 9.8032e-05
13:110910150 A G 0.034351 -3.0191e-05
13:110910173 C T 0.044968 -5.3160e-06
13:110910450 C A 0.778907 -4.5332e-05
13:110912920 G A 0.391002 9.4862e-06
13:110916553 T C 0.132699 -4.6034e-05
13:110920852 G A 0.269624 1.3532e-05
13:110927980 A G 1.402216 -2.9971e-05
13:110930364 G A 0.256920 -1.4566e-04
13:110931311 C T 0.293952 3.7897e-06
13:110937046 T C 0.254272 3.5574e-05
13:110937565 A G 0.400340 -2.2175e-05
13:110938374 A G 0.085190 5.6974e-06
13:110941530 T C 0.245738 -1.7113e-05
13:110941977 G A 0.768475 3.4017e-05
13:110943921 T C 1.700316 1.5900e-06
13:110951719 A G 1.929712 -1.3170e-05
13:110953717 T C 0.129025 1.3463e-05
13:110953791 T G 1.862939 2.6049e-05
13:110953848 C T 0.868184 1.0918e-05
13:110954169 T C 0.634926 2.9722e-05
13:110954486 C T 1.338024 1.0264e-05
13:110955175 G A 0.057756 8.6072e-06
13:110955270 A G 0.365613 -3.5898e-06
13:110955722 T C 0.253398 -3.6875e-05
13:110956393 G A 0.650097 1.9111e-05
13:110960943 A G 0.862556 -8.6328e-06
13:110961184 T G 0.125951 3.6389e-05
13:110962520 T C 0.327225 1.9655e-05
13:110962689 A G 0.279719 -1.3470e-05
13:110962959 A G 0.249799 -2.5987e-06
13:110963631 C A 0.115905 -2.3583e-06
13:110963676 A T 0.043981 -3.0070e-07
13:110964130 T C 0.642803 -2.4444e-05
13:110964421 A G 0.286473 -2.5380e-05
13:110964646 A G 0.445220 2.3787e-05
13:110964817 G A 1.516008 -3.3145e-05
13:110966349 T G 0.369469 -3.5150e-06
13:110966788 C T 0.050921 -9.6880e-06
13:110968070 A G 0.182198 9.1130e-06
13:110970267 G A 0.564274 5.6033e-05
13:110970972 A G 0.047357 -2.7545e-05
13:110971125 T C 1.185359 3.0317e-06
13:110971565 C T 0.099524 7.8208e-06
13:110974330 G A 0.104782 -7.0807e-06
13:110976495 A G 0.054309 1.9984e-05
13:110977389 G A 0.418854 -5.6638e-05
13:110977842 T G 0.108758 -1.6566e-05
13:110979948 A G 0.666637 2.2249e-05
13:110982357 G A 0.276476 -3.5947e-05
13:110982405 T C 0.148795 -1.3310e-04
13:110983598 G A 0.143654 -8.9176e-06
13:110983707 T G 0.184639 -4.2153e-05
13:110983938 T G 0.076144 2.9609e-06
13:110984039 A C 0.050083 -4.2869e-05
13:110984301 C T 0.185161 -2.1713e-05
13:110984609 G A 1.714526 4.6213e-05
13:110984829 T C 1.513568 2.8906e-05
13:110984833 G A 0.130336 1.3849e-05
13:110985222 G A 0.252379 1.1308e-05
13:110986466 A G 0.143579 7.6634e-06
13:110988416 A G 1.929322 3.9539e-06
13:110990260 T C 0.115710 6.9072e-06
13:110990833 A G 0.057779 -1.5770e-05
13:110991189 A G 1.549771 -5.1946e-05
13:110993190 A G 1.514931 1.3741e-04
13:110995767 T C 0.219006 -1.2550e-05
13:110998963 C T 1.689027 4.2560e-06
13:111002576 A G 0.143852 2.7902e-05
13:111004118 G A 0.364500 2.6692e-05
13:111005704 T G 0.035886 -2.7450e-06
13:111005853 G A 0.034588 2.6655e-05
13:111009055 T C 1.729288 -7.4034e-06
13:111012039 T C 1.285052 -2.7613e-05
13:111014433 G A 0.686651 6.6304e-05
13:111018500 C T 0.086261 3.1004e-06
13:111019895 C T 0.795562 4.1147e-05
13:111021081 T G 0.428098 -2.4626e-05
13:111021847 A T 0.059253 3.5108e-05
13:111030578 G A 0.650489 -3.0287e-06
13:111033821 A C 0.762711 4.4252e-03
13:111040103 T C 0.043637 -8.1621e-06
13:111046413 G A 0.049213 -1.3242e-05
13:111047069 T G 0.033929 2.1874e-05
13:111048402 T C 0.035983 4.1402e-07
13:111049623 C T 0.527151 -1.5498e-04
13:111055797 C T 0.028528 -6.0152e-06
13:111060369 G A 1.523756 -1.1575e-04
13:111065472 A C 0.102932 4.9749e-05
13:111067420 G A 0.195464 4.8508e-05
13:111067927 C T 0.310431 8.1516e-06
13:111067942 T C 0.062573 -5.5901e-06
13:111070351 A G 0.035026 -6.2158e-06
13:111072084 G A 0.062274 1.9617e-05
13:111074436 G A 1.269679 -2.8273e-05
13:111076407 C T 1.925946 1.6890e-06
13:111076692 G A 0.124773 -1.5763e-04
13:111081408 T C 0.051579 -3.4880e-05
13:111082058 C T 0.992259 1.2931e-04
13:111082157 A C 1.459038 2.3337e-05
13:111086571 C T 0.067997 -5.4095e-05
13:111087285 A G 0.031238 -1.2208e-05
13:111090909 C T 0.578121 1.3788e-04
13:111091995 G T 0.859761 1.4338e-05
13:111093708 A G 0.136364 -8.7533e-06
13:111098110 T C 1.692179 8.5968e-05
13:111100184 T C 0.951475 -8.4149e-06
13:111102413 C T 0.201653 4.2164e-05
13:111103598 A G 1.459021 3.6265e-05
13:111107399 G A 0.397912 1.5231e-04
13:111110217 T C 0.142005 -6.4502e-07
13:111111497 A G 0.606801 -6.0887e-06
13:111112743 C T 1.210612 6.8567e-05
13:111117215 A G 0.056559 2.2894e-05
13:111119396 C G 0.202186 1.5009e-05
13:111121620 T C 0.412051 1.2470e-04
13:111123730 C T 1.031485 5.2108e-05
13:111124255 A G 1.027820 4.2570e-05
13:111127865 C A 0.906731 4.3532e-05
13:111129168 A G 0.211381 2.5405e-05
13:111129942 T C 0.299190 3.8758e-05
13:111130674 T C 0.623513 1.0276e-05
13:111132947 A G 0.385997 -1.3502e-05
13:111135250 T G 1.306348 2.9783e-05
13:111135593 T G 0.683172 3.3202e-06
13:111135823 G A 1.543462 5.4393e-07
13:111136192 C T 1.056727 1.9910e-05
13:111139386 G C 0.112994 2.2627e-05
13:111139428 T C 0.029527 1.5729e-05
13:111139461 G T 1.721219 -3.2171e-06
13:111142648 G A 0.034954 -3.1387e-05
13:111143601 G A 0.027947 5.8345e-06
13:111149288 G A 0.092139 -4.1789e-05
13:111151460 C T 1.189430 -3.0769e-05
13:111152121 G A 0.167709 1.9262e-05
13:111152644 T C 1.898974 -5.4244e-06
13:111155271 C T 0.735089 -6.6628e-06
13:111158874 G A 1.800521 -1.0069e-05
13:111164258 T G 0.035750 6.8511e-05
13:111165079 T C 0.894660 2.2467e-06
13:111168912 T C 1.850867 -1.6218e-06
13:111169773 G A 0.140999 -1.6412e-06
13:111172036 A G 0.024448 2.2302e-05
13:111173028 G C 0.117694 3.5600e-06
13:111173656 T C 0.049061 5.0079e-05
13:111173697 C G 0.905417 2.1077e-05
13:111175244 G A 1.061700 1.7988e-05
13:111176634 C T 0.361958 -5.4210e-06
13:111177567 A G 0.022760 -5.1262e-05
13:111185674 A G 0.214965 -9.3330e-06
13:111187750 A G 0.656238 1.0030e-05
13:111190101 C T 0.526739 -1.0541e-05
13:111191080 A G 0.020686 -1.6291e-05
13:111191681 G T 0.042812 2.6642e-05
13:111193672 A G 0.529748 -1.1146e-05
13:111197560 A G 0.531725 -1.3726e-05
13:111199317 A C 0.068701 3.4992e-06
13:111200016 G A 1.827325 -2.0933e-05
13:111206598 C A 1.845603 -9.1711e-06
13:111209413 T C 0.483586 -5.7217e-05
13:111217913 T G 1.846917 -3.4531e-05
13:111220842 A G 0.583918 -2.7690e-05
13:111223527 G A 0.438362 -1.0209e-05
13:111231833 T C 0.355194 2.2746e-05
13:111234073 G T 0.774766 2.0420e-05
13:111234405 A G 0.040550 2.5358e-05
13:111235068 G A 0.079455 2.1242e-05
13:111236528 T C 1.150340 1.7812e-05
13:111236550 C T 0.073648 6.6620e-06
13:111241026 C T 0.048009 1.3005e-05
13:111243736 G A 1.139850 -1.0508e-05
13:111245092 G A 1.046964 -2.4433e-06
13:111249968 A G 1.208551 -2.0029e-05
13:111251566 C T 1.490590 -9.2057e-06
13:111254499 T C 0.747939 4.0810e-05
13:111267438 A G 0.158390 5.3506e-05
13:111269918 A G 0.033721 3.4475e-05
13:111279817 G A 0.059629 -2.4973e-05
13:111283591 T G 0.062369 4.6371e-06
13:111286939 T C 0.043205 -4.2386e-05
13:111287256 T C 0.020647 -2.6657e-05
13:111290220 G A 0.250701 9.9457e-06
13:111290568 G A 0.026376 -1.2816e-05
13:111290628 C G 0.097086 3.9781e-05
13:111290880 A G 0.507946 1.4910e-05
13:111291538 C T 0.260169 -1.0229e-05
13:111292044 G A 0.511091 3.0021e-06
13:111293847 A G 0.225387 2.3150e-05
13:111293915 G T 0.253009 -5.5278e-06
13:111295695 A C 0.124536 -8.6959e-06
13:111298906 C T 0.407169 -2.0139e-05
13:111300897 T C 0.363023 1.5344e-05
13:111307624 A C 0.415508 9.2049e-06
13:111307645 A G 0.071645 2.2423e-06
13:111308210 T C 0.759199 3.3426e-05
13:111312161 C T 0.062829 3.8282e-05
13:111315249 A G 1.017742 -1.1778e-05
13:111315287 T C 0.283111 -5.6504e-06
13:111317271 A G 0.083833 -2.4127e-05
13:111319754 C T 1.684369 -7.8061e-06
13:111319945 G A 0.065777 -2.3412e-06
13:111321757 T C 1.299976 -1.6335e-05
13:111328765 T C 0.123676 -7.3920e-06
13:111330886 G A 0.119735 3.5574e-05
13:111334042 A G 0.024081 4.0363e-05
13:111335406 T C 0.037749 -2.8193e-05
13:111340101 A T 0.124494 -6.6449e-06
13:111353111 T C 0.512500 2.2679e-05
13:111354411 A G 0.215922 1.8751e-05
13:111366819 A G 0.393018 2.2364e-05
13:111375571 T G 0.468993 3.7105e-06
13:111380518 T C 0.040553 2.8833e-05
13:111383427 C G 1.539414 -1.0190e-05
13:111401085 G A 0.686518 -2.8495e-05
13:111401141 T G 0.046032 6.5267e-05
13:111402285 T C 0.036856 1.4177e-05
13:111406460 T C 0.110777 2.6317e-05
13:111409457 C G 0.331970 9.4052e-06
13:111411981 G A 0.058957 -1.5414e-06
13:111412034 A G 0.054605 -4.9581e-05
13:111412894 T C 0.050213 1.6868e-05
13:111419154 A G 0.259247 5.2736e-06
13:111421775 T C 0.718454 6.7617e-06
13:111424193 A G 0.089452 -1.5665e-05
13:111425249 A G 0.747783 2.1976e-05
13:111425843 A G 0.910126 -5.2760e-05
13:111429368 A G 0.020841 -3.9653e-05
13:111432692 C T 1.466029 -4.6613e-05
13:111432952 A G 0.034971 7.8578e-06
13:111435517 G A 0.541371 1.0859e-05
13:111439850 C A 0.302407 3.7628e-05
13:111441764 T C 0.065231 -1.2861e-06
13:111442243 G A 0.071882 -3.0029e-05
13:111444312 A T 0.027986 -8.8604e-06
13:111444510 A G 0.612117 -3.9290e-05
13:111445833 A G 0.543169 7.9344e-06
13:111448770 C T 0.466805 -3.1343e-06
13:111448881 T C 1.420743 3.4173e-06
13:111451152 A G 0.878723 1.9821e-05
13:111451962 A G 0.051878 5.5754e-06
13:111454124 G A 1.106869 2.5717e-05
13:111455627 T C 0.168176 1.2691e-05
13:111456327 G A 0.098095 1.4607e-05
13:111459167 G A 0.572184 -2.7310e-05
13:111459343 A G 0.079286 -1.4660e-05
13:111462481 A G 0.185843 -4.0751e-06
13:111466394 G T 0.044348 -1.9160e-05
13:111466839 G A 0.054043 -2.1973e-05
13:111467706 C T 1.127019 -1.2738e-06
13:111468010 T C 0.065225 -3.0010e-06
13:111470038 A G 0.252749 -3.0402e-05
13:111472242 A C 0.044276 -2.5716e-05
13:111472862 A G 1.401437 -6.5399e-06
13:111481785 T C 0.369966 9.3584e-06
13:111493160 A G 0.023740 3.2316e-05
13:111494454 G C 0.421782 9.0641e-06
13:111496014 T C 0.144959 1.5209e-05
13:111496881 A G 1.178160 -2.5319e-05
13:111499063 G C 0.048642 -1.2727e-05
13:111502659 G A 1.012980 2.8658e-06
13:111506535 G A 1.446872 -2.2091e-05
13:111508783 G T 0.053391 -6.3912e-05
13:111509039 T C 0.053189 -6.2892e-06
13:111514902 G A 1.943841 3.4433e-06
13:111519399 A G 0.128622 1.0542e-05
13:111527329 G A 1.713118 3.8564e-05
13:111529924 G A 0.402492 2.2405e-05
13:111532288 A G 0.051407 -1.6677e-05
13:111532381 A G 0.026593 -8.2850e-06
13:111537149 T C 0.020267 5.6416e-06
13:111540560 C T 0.761620 2.4604e-05
13:111545005 T C 0.120170 3.7911e-05
13:111548896 G A 0.210229 1.9549e-05
13:111550126 C T 0.052582 -1.8913e-05
13:111560664 A C 0.213871 5.8915e-06
13:111565706 A G 0.248890 -1.5365e-05
13:111568474 T C 1.262412 -9.2511e-06
13:111568989 T C 0.044065 -2.3051e-06
13:111571321 A G 1.658010 -8.3148e-05
13:111576726 A C 0.396371 -4.0618e-05
13:111579233 T C 0.142372 -1.8646e-05
13:111585079 G A 0.122403 -3.2969e-05
13:111591283 C T 1.673424 -1.5899e-04
13:111592780 C T 0.194506 -2.2013e-06
13:111597193 T C 0.195331 4.1279e-06
13:111598851 G A 1.966075 -3.5270e-05
13:111601542 A G 0.309369 1.5650e-05
13:111603363 C A 0.556425 -7.5219e-06
13:111606486 C A 0.041595 -3.6819e-07
13:111606735 A G 0.165914 1.0572e-05
13:111608726 A G 0.571749 -3.6763e-06
13:111612154 A G 0.034909 2.0696e-05
13:111615379 C T 0.906433 -5.8512e-06
13:111619127 C T 0.481885 3.2828e-06
13:111621413 C A 0.547003 1.0252e-05
13:111624775 T C 0.046360 -4.4202e-05
13:111625921 T C 0.689959 3.6162e-06
13:111632966 A G 0.595210 -9.1369e-05
13:111633463 T C 0.037220 1.1766e-05
13:111637013 T C 0.385091 3.4973e-05
13:111640736 C T 0.318338 4.9981e-05
13:111641272 C G 1.023331 -3.5419e-05
13:111644570 T G 0.064235 -4.2486e-06
13:111645479 G C 0.032666 -1.6651e-05
13:111654560 T C 0.074161 -1.9388e-05
13:111657134 A G 0.978938 2.6220e-05
13:111659127 C T 0.375240 -7.3281e-06
13:111665159 T C 0.024827 -4.8037e-05
13:111666591 G C 0.274899 2.0333e-05
13:111680019 G C 0.150496 -1.0333e-05
13:111680121 T C 0.297295 -5.3167e-06
13:111680903 C G 0.571165 1.1632e-05
13:111683466 C T 0.273837 2.7717e-05
13:111695687 G A 0.039060 -6.5285e-06
13:111699707 C A 1.373267 7.8369e-06
13:111711587 C T 0.787768 3.4040e-05
13:111714731 A G 0.064342 7.3262e-06
13:111722085 A G 0.576459 2.4211e-05
13:111729933 T G 0.655345 -2.5701e-05
13:111732748 G A 0.653037 -1.3518e-05
13:111733109 A G 0.077507 -4.4919e-06
13:111734552 A G 0.053111 6.3053e-06
13:111735210 C A 1.223663 1.0348e-05
13:111735250 G A 0.300245 -8.9221e-06
13:111741650 T C 0.891005 1.6205e-05
13:111741717 A G 0.019877 4.9199e-06
13:111742085 A G 0.110780 1.3870e-05
13:111743690 G C 0.024964 -9.2656e-06
13:111748691 C T 0.975932 -9.6750e-06
13:111766018 C T 0.984368 2.3328e-05
13:111769758 T C 0.608959 9.9018e-06
13:111774012 T C 0.043731 -5.1608e-05
13:111782540 T G 0.056042 -6.6530e-07
13:111783454 G A 0.349932 2.5326e-05
13:111784904 G A 0.029998 3.3087e-06
13:111786005 T G 0.610939 -4.8787e-06
13:111792557 T C 0.380593 1.3040e-05
13:111792864 G C 0.045857 4.5692e-05
13:111795704 A G 0.168293 -2.0293e-05
13:111797578 C T 0.186849 2.3619e-05
13:111805107 G T 0.810856 -1.0402e-05
13:111807632 C T 0.033094 2.8148e-05
13:111810774 C T 0.097238 -1.8075e-05
13:111813824 A G 0.105424 3.7466e-05
13:111817775 A G 0.106758 -3.2257e-06
13:111818832 G A 1.770001 -2.8631e-05
13:111818978 A G 0.085102 -1.9060e-05
13:111823062 T C 0.043877 -5.4448e-07
13:111824493 T C 0.039336 9.6066e-06
13:111825086 G A 0.450375 -6.5949e-05
13:111827167 C T 1.511747 -4.9725e-06
13:111827229 T C 0.051180 -2.2657e-05
13:111831834 G A 0.392712 -3.2426e-06
13:111833621 G T 0.455925 5.5357e-05
13:111833646 C A 0.074943 -6.0726e-06
13:111834031 G A 0.898613 -7.1311e-05
13:111835536 A G 0.059778 3.2436e-05
13:111839478 A G 1.795636 -1.2321e-04
13:111854193 T C 0.620897 3.3756e-05
13:111854406 T C 0.029875 1.3537e-05
13:111855676 T A 0.026324 6.6884e-06
13:111861627 G A 1.051329 -4.4424e-05
13:111864694 T C 0.043393 1.8355e-05
13:111870037 C T 0.333255 -2.1911e-06
13:111870226 T C 0.025837 -3.3262e-07
13:111872273 C A 0.299255 -2.9072e-05
13:111873123 T C 0.049509 -4.0245e-05
13:111879617 A G 0.026161 -2.1623e-06
13:111882203 T C 0.149766 -3.4040e-05
13:111884732 A G 0.063505 4.5932e-05
13:111886057 C T 0.247705 2.3340e-06
13:111890513 C T 0.342094 5.1369e-06
13:111897442 A G 0.163989 1.8578e-05
13:111899412 T C 0.172366 -2.2964e-05
13:111914787 A C 0.036551 -1.1212e-05
13:111915121 T C 0.319461 -3.0671e-05
13:111915357 C G 0.081603 2.0178e-05
13:111918298 A G 0.030280 -1.5377e-05
13:111920473 G C 0.031595 -1.5242e-05
13:111922645 T C 0.051917 6.5718e-06
13:111924466 A G 0.041248 1.3825e-05
13:111927761 A G 0.037794 -2.8905e-05
13:111927771 A G 0.083710 -1.5344e-05
13:111931976 G C 0.060603 -2.8829e-06
13:111932913 A G 0.047409 6.4796e-05
13:111933098 G C 0.582986 4.3934e-06
13:111934714 C T 0.047314 5.8863e-06
13:111942381 G A 0.043598 6.0531e-06
13:111947300 G A 0.076465 -3.3121e-06
13:111949253 A G 0.843795 -3.5331e-05
13:111961104 A G 0.256797 3.5750e-06
13:111965135 G A 0.165388 4.4413e-05
13:111965811 C T 1.863296 -4.3748e-05
13:111970027 A G 0.595911 2.4176e-05
13:111971063 G A 0.242281 4.5005e-06
13:111971579 G A 0.481275 6.9186e-05
13:111972570 T C 0.020407 1.2537e-06
13:111973681 C A 0.416164 5.7451e-05
13:111973789 T G 0.305630 2.7543e-06
13:111973816 G T 0.162781 3.0169e-05
13:111980150 C T 0.630012 -8.4496e-05
13:111982466 G A 0.182256 1.7361e-05
13:111990230 T C 0.535107 2.6710e-05
13:111995169 T C 0.033727 -7.6852e-06
13:111999088 T G 0.607950 -8.3083e-05
13:112007965 G A 1.452374 -1.3166e-05
13:112008923 C T 0.086741 4.7564e-06
13:112009398 T C 0.029673 -5.9397e-06
13:112018392 A G 0.311077 -1.5752e-05
13:112021259 G A 0.030615 3.3436e-05
13:112026623 C T 1.586952 -2.4036e-05
13:112029664 T C 0.089549 -2.4293e-05
13:112035959 T C 0.021390 3.8209e-05
13:112039771 T C 0.227730 3.6184e-05
13:112046776 A G 0.056357 1.1911e-06
13:112048353 T G 0.218937 -3.1943e-05
13:112051242 C T 0.849468 -2.1476e-05
13:112051675 T G 0.091750 -1.1851e-05
13:112057365 T C 0.875081 -4.3910e-05
13:112059299 C A 1.637763 -3.6002e-05
13:112063685 C A 0.282832 2.5933e-05
13:112067056 A G 0.699180 -2.7419e-05
13:112071302 A G 0.814972 -1.0478e-06
13:112071561 A G 0.042141 1.0355e-05
13:112073811 A G 1.052865 -5.2246e-05
13:112075097 T C 0.440306 6.0827e-05
13:112075145 C T 0.176047 1.9621e-05
13:112076668 A G 1.752308 1.7668e-05
13:112079633 C T 0.747900 -4.5735e-05
13:112079904 C G 0.191650 -2.0872e-06
13:112082524 A G 0.036032 5.5809e-05
13:112083952 A C 0.804465 4.3441e-06
13:112085440 T C 0.468191 2.3999e-05
13:112087775 G A 0.026966 -4.2824e-05
13:112088020 C T 0.288612 2.4820e-06
13:112091999 A G 0.316978 -6.2248e-07
13:112095812 A G 0.754995 2.3033e-05
13:112096885 A G 0.064521 -1.2259e-06
13:112096926 A C 0.102438 2.4508e-05
13:112102286 T C 1.138837 1.6481e-05
13:112102805 C A 0.104460 1.9701e-05
13:112110168 A C 0.030472 -1.8017e-05
13:112113080 A G 0.847722 -6.3683e-06
13:112119724 T G 0.094174 -1.8156e-04
13:112123105 T C 0.024022 1.0112e-05
13:112124978 A G 0.192841 -8.5295e-05
13:112128232 T C 0.050521 2.8043e-05
13:112128446 C T 1.433272 5.0072e-05
13:112132391 T C 0.335096 -2.5564e-05
13:112132433 T C 0.055955 -4.9681e-06
13:112135006 C T 0.134695 1.6097e-05
13:112137017 A G 0.056818 -1.0288e-05
13:112137059 A G 0.024883 -3.0383e-05
13:112140372 T C 0.029336 5.0543e-06
13:112140765 A G 0.581181 7.5777e-06
13:112141932 T C 0.068857 4.1354e-06
13:112142093 A G 0.054494 2.4804e-07
13:112143108 T C 0.023448 2.0035e-05
13:112143190 G A 1.245566 -1.7274e-05
13:112144613 C T 0.771111 -2.3917e-05
13:112147445 T C 1.411288 -6.8117e-06
13:112155774 A G 0.066410 -2.8089e-05
13:112156412 C A 0.256803 1.1494e-05
13:112156507 T C 0.182685 -2.9661e-05
13:112157919 A C 1.343256 -1.4982e-05
13:112161115 C T 0.869394 -2.1724e-05
13:112161629 T C 0.070772 3.0938e-05
13:112164472 C T 0.032543 -1.4315e-06
13:112166108 C T 0.178176 -2.3565e-05
13:112166489 A G 1.080042 -7.1732e-06
13:112166496 G A 0.061362 -2.7548e-06
13:112168274 G A 0.322664 2.1783e-05
13:112168877 C A 1.470648 3.2085e-05
13:112169605 A G 0.041079 -1.2401e-06
13:112171072 C A 1.834168 -9.5749e-06
13:112171073 A C 1.317640 7.4162e-06
13:112171455 T C 0.045039 2.6915e-06
13:112174579 A G 0.156472 1.6306e-05
13:112180465 G T 1.019173 4.4686e-06
13:112181437 G C 0.572288 -1.4366e-05
13:112182273 T G 0.022357 -3.9238e-06
13:112184757 T C 0.027200 -3.1465e-06
13:112188317 A G 0.045276 -8.8367e-07
13:112188913 C T 0.077023 2.0274e-05
13:112193053 G A 0.313693 1.0773e-04
13:112193731 A G 0.571246 -2.9081e-05
13:112195182 G A 0.821567 -4.6374e-06
13:112197638 T C 0.027596 -1.1337e-05
13:112200179 A C 1.748711 5.4165e-06
13:112210929 A G 0.075852 -1.2394e-06
13:112217108 G A 0.900003 1.3926e-05
13:112221674 T G 0.061252 7.7721e-06
13:112221784 A G 0.202643 2.6559e-05
13:112223436 C T 0.052612 2.1871e-05
13:112225556 A G 0.035392 1.4890e-05
13:112228091 T C 0.079419 -4.0714e-05
13:112228358 T C 0.095122 4.5364e-06
13:112229960 T C 0.035204 2.5481e-06
13:112236231 T C 1.054978 6.8701e-05
13:112240131 C T 1.668994 2.6149e-05
13:112248533 T C 0.177423 5.4953e-05
13:112250239 T C 0.933181 2.8783e-05
13:112250661 A G 0.100416 -6.1274e-05
13:112251838 T C 0.725705 9.4565e-06
13:112259353 T G 0.155829 5.0340e-07
13:112259356 A G 1.051865 -1.7701e-05
13:112269049 T C 0.066169 2.1010e-06
13:112273096 A G 0.160548 1.4510e-05
13:112277545 A G 0.078409 -1.0319e-05
13:112279737 C A 1.735936 -1.0527e-05
13:112280521 A G 0.030793 -1.8346e-05
13:112280630 A G 0.593295 1.0200e-05
13:112285043 A G 0.172749 -2.7377e-05
13:112287894 T C 0.063167 -2.8094e-05
13:112289282 C T 0.064693 3.3409e-07
13:112292977 T C 0.171415 2.2839e-05
13:112294168 G A 0.996796 -2.6449e-05
13:112297118 A G 0.057136 -1.0190e-05
13:112299937 G T 0.046474 2.0991e-05
13:112302831 A G 0.155738 3.7263e-05
13:112308757 A C 0.276045 5.0556e-05
13:112309476 T C 0.026561 3.3969e-06
13:112311068 T G 0.151710 -1.5728e-05
13:112316124 A G 0.064780 -3.2642e-05
13:112316405 T C 0.057458 1.6088e-05
13:112317581 C G 1.026473 -2.8506e-05
13:112324912 G T 1.079296 2.8718e-05
13:112325753 T C 1.447833 4.8192e-06
13:112329394 A G 0.288041 -5.6008e-06
13:112330379 T C 0.118135 -2.2310e-05
13:112330861 A G 0.069068 -3.8823e-05
13:112332214 A G 0.043666 -2.1365e-05
13:112337086 A G 0.689225 3.9524e-06
13:112341522 G T 0.084521 -3.0060e-05
13:112342319 T C 0.047194 3.0082e-05
13:112342474 A G 0.060213 -1.2240e-05
13:112343349 G C 1.378236 -2.5144e-06
13:112346624 C A 0.544633 -1.0463e-05
13:112348972 G C 1.153862 4.8997e-06
13:112349869 A G 1.221787 6.1269e-06
13:112350692 T C 0.867408 5.9487e-06
13:112352992 T C 0.476416 3.4616e-05
13:112353603 C T 1.907760 -6.8941e-05
13:112504318 A G 0.022182 4.5972e-05
13:112508410 C A 0.889668 -7.6424e-05
13:112510903 T G 0.262133 -2.4456e-05
13:112511912 T C 0.056072 6.0661e-05
13:112512779 C T 0.388645 -1.7936e-05
13:112513929 C G 1.128090 -7.1956e-05
13:112517079 G T 0.822872 -2.6769e-05
13:112517478 C T 0.210430 6.4548e-06
13:112518428 T C 0.063102 -4.1374e-05
13:112519524 T C 0.074586 -4.3932e-05
13:112519552 A C 0.051216 -9.2852e-06
13:112520675 A G 0.091493 1.0638e-04
13:112525458 C T 0.063365 -1.6398e-05
13:112526124 G A 0.068474 4.0960e-05
13:112526276 C T 0.149490 -7.8961e-06
13:112526578 T G 0.195600 3.3679e-05
13:112528337 A G 0.725799 6.6273e-06
13:112528383 G T 0.643358 1.3245e-05
13:112529344 A G 0.044052 -3.0909e-05
13:112529633 A G 0.062622 4.4540e-05
13:112530612 G A 0.950956 3.5496e-05
13:112531114 A G 0.045166 1.7765e-06
13:112532932 G A 0.092464 4.8704e-06
13:112537413 G A 0.441935 5.6600e-06
13:112538019 T C 1.188245 5.1772e-05
13:112538767 A G 0.027314 1.9377e-05
13:112539753 G C 0.069548 -2.2399e-07
13:112551202 T C 0.414424 -6.1191e-06
13:112551243 A G 0.098498 7.4266e-07
13:112551870 T G 0.024723 -3.5416e-06
13:112554253 A G 0.041154 -1.1159e-05
13:112556686 T C 0.073833 4.8068e-05
13:112559015 A G 0.035133 4.6540e-05
13:112565161 A G 0.024058 1.1401e-05
13:112569123 A C 1.118450 -4.4739e-05
13:112572026 G T 1.250467 -4.3461e-05
13:112575476 G A 1.880632 3.4728e-05
13:112575568 C T 1.291443 1.9371e-05
13:112576137 G T 1.228399 -2.8603e-06
13:112578483 A G 0.069263 -1.4378e-05
13:112581523 A C 0.026671 -5.4979e-06
13:112584322 T C 0.906468 2.8369e-05
13:112584379 A T 0.620229 8.5158e-06
13:112594222 T C 0.043429 -1.7095e-05
13:112597265 T G 0.040456 -3.9421e-06
13:112597785 T C 0.309675 -2.0646e-05
13:112598627 A G 1.855697 -7.5668e-06
13:112599939 C G 1.122605 2.1046e-05
13:112603016 A G 0.066961 -3.9767e-05
13:112603647 C T 0.362500 -2.4053e-05
13:112609858 T C 1.530728 3.4977e-06
13:112611554 A G 0.041407 1.1279e-05
13:112622981 G T 0.083379 -2.4000e-05
13:112627103 T G 0.309515 -3.1468e-05
13:112628416 T C 1.046399 1.6840e-05
13:112630798 A G 0.041514 -7.8085e-07
13:112634856 C A 0.358138 2.9650e-06
13:112634926 T G 0.075865 -3.8790e-05
13:112639734 C A 0.035857 -8.5572e-06
13:112640051 T G 1.409052 1.8591e-06
13:112651500 T C 1.052268 3.9358e-06
13:112667694 A G 0.289388 -5.8308e-06
13:112668405 G A 0.065254 2.5958e-05
13:112674045 T G 0.027638 -1.8890e-05
13:112677404 T C 0.023951 3.5156e-06
13:112679965 T C 0.084414 -2.2040e-05
13:112681385 G A 1.381034 2.0271e-05
13:112693236 A G 0.353623 1.9658e-05
13:112694286 G A 0.080136 3.2044e-05
13:112694600 C T 0.078322 1.4390e-05
13:112698057 T C 0.113234 1.3556e-05
13:112698776 T G 0.099530 2.4922e-05
13:112703179 T C 0.320097 2.5894e-05
13:112704484 A G 0.217600 1.9037e-05
13:112706778 C A 1.551245 3.1859e-05
13:112709330 A G 0.151762 3.5262e-06
13:112709730 A G 0.296993 4.6604e-06
13:112714526 T C 0.053663 7.7707e-07
13:112720354 A G 0.951115 3.5697e-05
13:112733972 C T 0.056782 3.3167e-06
13:112736637 G C 0.091542 1.8981e-05
13:112737105 C T 0.166118 1.6761e-05
13:112739051 C T 0.103604 -1.7820e-05
13:112742293 G T 0.021215 -1.4239e-05
13:112744521 A G 0.314530 -1.9660e-05
13:112746353 C T 0.055822 4.0588e-05
13:112746934 A G 0.024321 -1.5665e-05
13:112747832 G A 0.559214 -3.8033e-04
13:112750427 T C 0.054296 -1.8475e-05
13:112751603 G C 1.921285 -4.4326e-05
13:112752295 T C 0.045601 1.0412e-05
13:112753294 A G 0.899389 4.6369e-05
13:112756034 A G 1.918897 2.3543e-07
13:112757632 T C 0.511282 -8.8688e-05
13:112762483 A C 0.777755 1.8284e-05
13:112764335 T C 0.038385 1.3093e-05
13:112768558 T C 1.503077 4.8239e-05
13:112768863 T C 0.077705 -2.6397e-06
13:112768913 G A 1.925807 -1.4249e-05
13:112769394 C T 0.655219 7.0513e-06
13:112771306 T C 0.885176 -1.4822e-05
13:112771427 T G 0.099017 4.2289e-06
13:112772365 T G 1.816079 4.3531e-05
13:112772474 C T 0.070064 -2.8484e-05
13:112781295 G C 0.067030 -1.4905e-05
13:112786251 T G 0.055669 -1.7093e-07
13:112787625 C A 1.471989 -2.6174e-05
13:112788658 G A 0.026191 -1.9648e-05
13:112789042 G A 0.030310 -2.1350e-05
13:112789269 T C 1.545386 -1.0153e-05
13:112791395 A G 0.373575 2.5458e-05
13:112791856 T C 0.053111 1.9409e-05
13:112794960 A G 0.042102 7.4328e-06
13:112795145 A G 0.106385 6.3691e-06
13:112797973 T C 0.046058 -2.0464e-05
13:112799813 C T 1.965416 2.0566e-05
13:112800415 C T 1.659091 1.4886e-05
13:112800773 T G 0.304225 -6.2804e-06
13:112804031 T C 0.345093 -4.8093e-06
13:112804458 T C 0.031614 -6.9959e-06
13:112808664 A G 0.503960 -4.9635e-05
13:112808909 G C 0.036285 1.2518e-05
13:112809241 A G 0.287876 -2.8853e-06
13:112810816 A G 0.054692 4.4614e-06
13:112813791 A G 0.821480 7.9792e-05
13:112814233 C A 0.033903 -1.8046e-05
13:112820998 A G 0.506135 2.2658e-05
13:112822239 T C 0.054303 2.1967e-05
13:112822457 T G 0.058399 1.3186e-05
13:112823319 T C 0.058058 1.5891e-05
13:112827555 C T 0.893128 6.1223e-05
13:112829964 T C 0.483401 1.6299e-05
13:112833372 A G 0.223540 7.2767e-05
13:112833723 C T 0.360046 3.4800e-05
13:112834895 A G 0.990081 -3.9139e-04
13:112835938 C T 0.574758 -6.0917e-07
13:112843617 A C 0.719655 1.6343e-05
13:112848660 A G 0.915832 1.5782e-05
13:112851898 A G 0.095177 2.9600e-05
13:112855144 G A 1.052203 -2.0220e-05
13:112855199 T G 0.210936 -1.7205e-06
13:112855582 C T 0.379927 -4.6250e-05
13:112856648 A C 0.092159 -7.1346e-05
13:112857792 G A 0.649324 5.8286e-05
13:112860765 A G 0.028034 2.3329e-05
13:112862008 T C 0.332512 6.6033e-06
13:112862703 T C 0.063793 2.9320e-05
13:112865110 C T 1.648873 -1.8875e-05
13:112866319 G T 0.805929 -2.8022e-05
13:112867842 A G 0.090276 1.2386e-05
13:112868642 G A 0.030595 -2.1264e-05
13:112868918 G A 1.627428 -5.6831e-06
13:112872604 C A 0.173538 1.9536e-05
13:112875399 C T 0.731729 1.0416e-05
13:112880846 T C 0.114273 -2.4688e-05
13:112886177 T C 1.138107 -3.7101e-05
13:112887801 A G 1.641609 -1.7663e-05
13:112889456 G T 1.728448 -2.2187e-05
13:112889742 T C 1.351065 -1.5852e-05
13:112906463 A G 0.171172 -2.4509e-05
13:112909707 G A 0.158799 -3.1962e-06
13:112913965 A G 0.034902 1.9963e-05
13:112914317 T A 0.035324 -2.4256e-05
13:112915062 T C 0.026145 -2.3167e-05
13:112915080 T C 0.037353 6.5567e-06
13:112925194 T C 0.133377 1.2453e-05
13:112931650 A G 1.119745 -8.0695e-05
13:112967546 T C 0.027736 -2.0609e-05
13:112968270 G A 0.078156 -1.0355e-05
13:112971439 G A 0.028657 5.5718e-06
13:112973502 A G 0.130693 8.8871e-06
13:112975426 T G 0.071902 4.3707e-06
13:112976087 A G 0.095820 6.1872e-06
13:112976992 A G 0.079276 1.6190e-05
13:112978871 T G 1.533260 2.5765e-05
13:112979323 G A 0.500630 3.8355e-05
13:112979810 C T 0.045286 2.0599e-05
13:112981459 G C 1.420854 7.8759e-06
13:112982372 T C 0.041310 7.6342e-07
13:112982751 A G 0.114828 -1.5502e-05
13:112982829 C T 0.454468 3.8943e-05
13:112983288 A C 0.730006 -4.9640e-05
13:112983395 A G 0.280128 1.8327e-05
13:112984986 T G 1.623770 -2.2828e-06
13:112992952 A C 0.037480 1.5535e-05
13:112993097 T G 0.085177 -6.0476e-05
13:112993170 T C 0.049213 -3.0050e-05
13:112997026 A G 1.231723 -3.4908e-06
13:112997139 T C 0.195503 6.6036e-05
13:112998648 C G 1.974351 7.1703e-06
13:113005138 G A 0.772701 -1.0716e-05
13:113005254 G A 0.026544 -1.3987e-05
13:113011456 T A 0.263915 3.1418e-05
13:113013721 T C 0.291644 -9.1910e-06
13:113018088 A G 0.039115 -3.0712e-05
13:113018499 A G 0.034020 1.0090e-05
13:113030773 A G 0.035558 -9.7244e-06
13:113032158 T C 0.081386 -4.5958e-06
13:113044023 G A 1.098245 4.3324e-07
13:113053470 A T 1.190163 2.0176e-05
13:113054558 G A 0.368096 3.1684e-05
13:113054784 T C 0.035821 -1.3764e-05
13:113065400 A C 0.103529 2.9237e-06
13:113073369 T C 0.083330 -1.9489e-05
13:113077733 G A 0.714348 1.3477e-05
13:113079094 A G 0.032562 -7.7474e-06
13:113079129 T C 0.068782 -3.3235e-05
13:113079177 T C 0.222998 3.4405e-05
13:113083144 G T 0.022221 -4.5399e-06
13:113083910 T C 0.059632 2.1166e-05
13:113085287 C G 0.047454 4.3554e-07
13:113086673 T C 0.025817 -3.8840e-05
13:113093184 C A 0.120008 -8.5114e-07
13:113093634 A G 1.144047 -6.0810e-05
13:113094430 T C 0.112718 -2.8731e-05
13:113095211 A G 0.142401 -2.7297e-05
13:113095679 C T 0.692627 -5.4359e-05
13:113095947 A G 1.824349 -2.6837e-05
13:113096020 A G 0.348180 4.9249e-06
13:113099027 A G 0.036529 -6.4094e-06
13:113099145 G A 0.749361 -1.6371e-05
13:113101923 C T 0.869745 1.2297e-05
13:113102334 C A 0.122669 -1.5019e-05
13:113102990 T C 0.205957 -3.5916e-05
13:113103331 T C 1.096748 1.8464e-05
13:113104974 G A 1.274603 3.8913e-05
13:113105379 G T 1.193607 3.4884e-05
13:113107684 C T 0.333444 -2.9523e-06
13:113107895 A G 0.088449 -2.6852e-05
13:113107992 A G 0.416972 -3.4234e-05
13:113108235 T C 0.485871 2.6933e-06
13:113109497 T C 0.178968 -6.0963e-06
13:113109764 A C 0.028261 -1.8217e-05
13:113109865 A G 0.659120 -7.6185e-06
13:113110143 A G 0.100601 -5.1225e-06
13:113110795 G A 1.960352 1.0511e-05
13:113111498 C T 0.586193 2.2171e-05
13:113112216 G A 0.375256 1.0091e-05
13:113115177 T G 0.842792 -2.1462e-05
13:113115304 T G 0.033533 1.5596e-06
13:113116446 T C 0.121550 5.9626e-06
13:113120911 G C 0.422490 -1.0790e-05
13:113121440 G A 0.179059 6.0488e-06
13:113123999 C T 0.788930 -2.5184e-05
13:113125274 C A 0.321522 -6.0564e-06
13:113128885 A G 0.125529 -1.5010e-06
13:113129427 T C 0.024665 1.7091e-06
13:113138857 C T 1.177978 -1.8928e-05
13:113150351 G T 0.036133 2.2353e-05
13:113153114 C T 1.588020 7.9307e-06
13:113156095 T C 0.056571 2.0204e-06
13:113164017 C T 0.377318 4.8155e-07
13:113169166 T C 0.028148 6.8010e-06
13:113171600 C G 0.025431 -2.4793e-06
13:113174870 G T 0.062748 -1.5413e-05
13:113201471 C A 0.137724 -8.6052e-06
13:113205463 T C 0.156436 -2.1997e-06
13:113207608 A C 0.025898 2.8463e-06
13:113214029 A G 0.419299 3.1786e-05
13:113217796 T C 0.085472 -8.8195e-06
13:113218400 A G 0.168299 -1.9860e-05
13:113228106 T C 0.037288 -1.6102e-05
13:113229489 C G 0.163437 1.1891e-05
13:113243288 G T 0.587761 2.0835e-05
13:113246371 T C 0.059386 1.4588e-05
13:113259730 C T 0.174577 -1.7820e-05
13:113265211 A G 0.524308 1.4526e-05
13:113265563 C T 1.820908 -3.6286e-06
13:113266394 A G 0.112815 9.4481e-06
13:113272878 A G 0.108307 3.4293e-05
13:113273898 C T 0.081856 3.1824e-05
13:113274812 A G 1.429095 6.6734e-06
13:113276383 G A 0.039028 -5.0579e-06
13:113277734 G A 0.478720 2.3461e-05
13:113278350 G C 1.552667 -6.9473e-05
13:113279062 A G 0.100254 2.4462e-06
13:113279087 A G 0.030511 -3.3573e-06
13:113280260 A G 0.057759 -3.0073e-05
13:113281282 C T 0.026785 -1.5978e-05
13:113283401 G T 0.027645 -1.3664e-05
13:113284203 A G 0.156397 6.9879e-05
13:113285643 A G 0.053696 1.5919e-05
13:113286248 G T 0.049307 2.5713e-06
13:113289734 C T 0.940751 -2.4368e-05
13:113290116 G A 0.100724 -1.0279e-05
13:113292599 C G 0.137477 -2.1012e-06
13:113294311 C T 0.337637 3.5519e-05
13:113301789 A G 1.450832 1.5500e-05
13:113302290 C G 0.060515 4.9189e-07
13:113305015 T C 0.486566 4.5822e-05
13:113305604 A G 0.743411 -6.5547e-06
13:113308093 A G 0.077319 2.1248e-05
13:113308400 G A 0.093107 3.4714e-06
13:113317659 C T 0.125808 1.2686e-05
13:113322038 T C 0.418124 -1.0418e-06
13:113324284 G A 0.026129 5.8586e-06
13:113324606 A G 1.459865 5.2002e-06
13:113324627 T G 0.040268 -3.2346e-05
13:113325637 A G 0.222943 1.0868e-05
13:113328201 C T 0.717042 -4.1592e-06
13:113328267 C T 0.228818 1.0636e-05
13:113328525 G A 0.560327 -1.4424e-05
13:113328716 T C 0.994609 -2.2703e-05
13:113329413 A C 0.412282 1.2462e-05
13:113330229 G A 0.291540 7.8451e-06
13:113330683 G A 0.286009 9.7647e-06
13:113333684 T C 1.066601 -8.4204e-06
13:113340977 T C 0.032390 -4.1903e-06
13:113343206 G A 0.919835 5.1253e-07
13:113349819 G A 1.751581 -3.3786e-05
13:113354851 A G 0.039262 1.8203e-05
13:113357168 T C 0.043621 9.7579e-06
13:113357220 C T 0.060626 3.2434e-05
13:113358584 C T 1.752782 -3.1172e-05
13:113359470 C T 0.068256 2.7595e-05
13:113363755 A G 0.717467 2.3877e-06
13:113371938 C T 1.742479 -2.4945e-05
13:113372941 A G 0.611884 -1.2826e-05
13:113379930 A G 0.324443 2.5793e-05
13:113386294 A G 0.038216 -1.2476e-05
13:113386529 C A 0.050242 -2.1878e-06
13:113393540 A G 0.782270 -2.3403e-05
13:113393615 T G 0.320749 2.5662e-05
13:113397197 T C 0.180669 -3.6125e-05
13:113398068 A G 0.074226 4.1672e-05
13:113401757 T G 0.123341 -3.0056e-05
13:113407665 T C 0.184680 7.5446e-06
13:113409601 C T 0.075784 -2.6383e-05
13:113410488 T C 0.046068 2.2205e-05
13:113415830 A G 0.058003 3.3578e-05
13:113419621 C T 1.872773 -7.8041e-05
13:113424393 G A 0.869196 -5.8395e-06
13:113425260 A G 0.103214 -5.9945e-06
13:113425965 C T 0.799447 -3.0010e-05
13:113427582 T C 0.122657 5.7016e-05
13:113429326 A G 0.300064 -4.8589e-06
13:113430839 T C 0.074381 4.5358e-05
13:113438555 T C 0.134656 -1.0027e-07
13:113440110 G A 1.636039 -1.5036e-05
13:113440218 C T 1.014554 -4.0926e-05
13:113447996 T C 0.030822 -1.9888e-05
13:113455955 G A 0.888490 -2.8903e-05
13:113457365 T C 0.152865 3.7022e-06
13:113457833 A G 0.064592 1.8704e-05
13:113459639 T A 1.275762 -3.9002e-05
13:113462706 A G 0.943886 -4.1127e-05
13:113463029 T C 0.183162 -7.9620e-06
13:113463074 T C 0.083762 -5.8507e-05
13:113463088 A G 0.376149 -2.9057e-05
13:113464059 C T 0.073421 -3.9786e-05
13:113467458 A G 0.062855 -9.3643e-06
13:113468260 T C 0.082223 5.9488e-06
13:113472611 T G 0.026937 7.7097e-06
13:113473256 A G 0.632514 -3.4269e-05
13:113475218 C T 0.136493 2.4369e-05
13:113478654 C G 0.574219 1.8874e-05
13:113479548 G A 1.203783 -5.3817e-05
13:113479813 A G 0.572022 1.7125e-05
13:113479820 G A 1.450852 -2.0793e-05
13:113481088 T C 0.026856 -2.6753e-05
13:113492465 A G 0.053767 2.7518e-06
13:113496221 C T 0.581441 -4.6431e-05
13:113498757 A G 0.027388 -3.8947e-05
13:113501620 T C 0.578796 -4.5527e-05
13:113505271 T A 0.044925 8.9400e-05
13:113507939 T C 0.036678 -4.1080e-06
13:113509095 C G 0.071304 8.7940e-07
13:113510723 G A 0.134436 -3.1657e-06
13:113513682 G C 0.486157 7.0499e-06
13:113520362 G A 1.932899 -7.2644e-06
13:113527781 T C 0.447930 2.0239e-05
13:113529783 G A 0.796350 -2.9796e-05
13:113530199 A G 0.221778 5.0627e-05
13:113531289 G T 0.040391 -5.3929e-06
13:113534109 G A 0.054082 -4.0913e-05
13:113535741 T C 0.414313 2.2048e-05
13:113538187 A G 0.205195 2.9292e-05
13:113539784 T C 0.035464 -2.4885e-05
13:113545869 A C 0.046909 2.4606e-06
13:113547714 T C 0.020046 -9.4530e-06
13:113551128 G A 0.074845 -3.6911e-05
13:113551439 A G 1.963257 2.3919e-05
13:113551742 T C 0.164576 2.2600e-05
13:113552362 C A 0.469372 2.5405e-05
13:113554752 G A 0.333759 -5.0050e-05
13:113556584 A G 0.035412 -9.1685e-06
13:113558373 A G 0.172762 4.8281e-05
13:113558599 T C 0.565572 5.1207e-05
13:113561352 T C 1.645527 -2.2304e-05
13:113562414 T C 0.046896 -9.7878e-06
13:113563650 C T 0.116444 1.1117e-05
13:113563909 C T 1.466915 -3.7757e-05
13:113566237 T C 0.049703 1.4190e-05
13:113568200 A C 1.451634 3.0355e-05
13:113568986 T C 0.391466 -6.4028e-05
13:113569429 G A 0.682746 -8.0539e-05
13:113573372 C T 0.298298 -1.5661e-05
13:113575094 C T 0.130031 -2.5886e-06
13:113578336 T C 0.085349 3.6454e-05
13:113579056 T C 0.230532 -8.7080e-06
13:113582441 T C 0.595593 2.4501e-05
13:113585898 G A 1.494037 -3.5625e-05
13:113589254 G C 0.400561 -5.2281e-05
13:113597260 T C 0.107950 -9.4111e-06
13:113600923 C T 0.162827 7.4590e-05
13:113600999 G A 1.265739 -1.5424e-05
13:113605556 G A 0.126133 -3.6203e-05
13:113607071 T G 0.588621 -8.2329e-07
13:113607882 A G 0.567150 9.0127e-06
13:113614613 T C 0.653024 1.5928e-05
13:113617877 T C 0.744966 -9.7602e-06
13:113618096 G A 1.407685 6.7788e-06
13:113618876 A G 0.039427 -3.1941e-05
13:113620482 G A 0.559158 -1.6247e-05
13:113620756 G A 0.031553 4.0739e-05
13:113626036 T C 0.035282 -2.1356e-05
13:113628269 T C 1.214212 -5.3168e-06
13:113629205 C T 0.059937 1.8940e-05
13:113629390 C T 0.141804 4.7322e-06
13:113630408 A G 0.074287 1.7053e-05
13:113631761 C T 0.098920 5.1269e-05
13:113633716 A G 0.084193 5.4803e-06
13:113636504 A G 0.536606 -7.0562e-06
13:113639099 G A 1.966338 -1.8103e-05
13:113644497 A G 0.681760 -3.6534e-06
13:113644541 A G 0.413986 -7.5572e-06
13:113647190 G A 1.968181 -5.3775e-06
13:113649590 T C 0.098680 3.5372e-05
13:113653579 G A 0.940780 3.6751e-06
13:113657120 G T 0.024649 -1.6886e-05
13:113662177 T C 0.137818 -2.0618e-05
13:113662571 C A 0.343769 3.7269e-05
13:113663237 T C 0.027375 -2.2759e-05
13:113672707 T C 0.953036 -1.2477e-05
13:113672962 G A 0.300697 3.4878e-05
13:113673003 A G 0.683672 -4.0158e-05
13:113675064 T C 1.304196 4.0637e-05
13:113677170 A G 0.358712 1.8044e-05
13:113677448 A G 0.132745 -7.5012e-06
13:113683017 G A 0.030118 -6.5158e-06
13:113685654 G A 0.385069 2.4744e-05
13:113689238 T C 0.088864 1.5707e-05
13:113689251 T G 0.175862 5.0264e-05
13:113691546 G A 0.144128 9.4465e-06
13:113693519 T G 0.215575 -2.8463e-05
13:113694144 T C 0.549395 -1.9520e-05
13:113697964 A G 0.027275 -1.6109e-05
13:113701841 A G 0.121261 -2.5908e-05
13:113702403 T C 1.021715 -4.2489e-06
13:113704407 G A 0.054507 2.4665e-05
13:113708806 T C 0.031494 -7.6889e-07
13:113709773 C T 0.811667 -4.7650e-06
13:113710480 A G 0.775324 -2.2175e-05
13:113717099 A C 0.034575 -1.3624e-05
13:113718812 T C 0.066724 7.4627e-06
13:113719834 T C 0.442873 -4.4019e-06
13:113720476 T C 0.344408 1.8510e-05
13:113724248 T G 0.072330 4.6000e-06
13:113724600 G T 0.092655 2.2535e-06
13:113728781 A G 0.445519 1.1049e-05
13:113728887 T G 0.067581 1.1139e-05
13:113731980 A G 0.061161 3.0291e-05
13:113733570 A C 0.132407 1.6626e-05
13:113736543 T C 1.216143 2.8806e-06
13:113736650 G T 0.034951 -1.0194e-05
13:113737503 G A 1.935830 -1.6364e-05
13:113739226 C T 0.144527 -4.3531e-06
13:113741590 A G 0.320460 -1.8318e-06
13:113744139 A G 1.487091 -5.4723e-06
13:113744370 T C 0.086216 -2.9050e-05
13:113744441 T C 0.241577 -6.1398e-06
13:113745962 G A 1.788872 -1.2241e-05
13:113749475 A G 1.424262 4.4878e-06
13:113752573 A G 0.085508 1.1696e-05
13:113753315 A G 0.225582 4.9686e-05
13:113753451 A G 1.512892 2.3723e-05
13:113757192 A C 0.227081 5.0829e-05
13:113757826 T C 0.478104 -2.7078e-05
13:113764610 C T 1.575329 1.3708e-05
13:113774092 A G 0.202952 6.0155e-05
13:113775875 A G 0.066676 -4.7346e-05
13:113776082 T C 0.871520 -6.4542e-06
13:113776385 C G 0.084567 1.8971e-05
13:113776947 C T 1.047655 3.3768e-05
13:113779597 T C 0.028576 1.0515e-05
13:113780041 C T 0.190196 6.7888e-05
13:113783239 T C 0.050739 -3.9937e-05
13:113787821 A G 1.694444 1.5356e-05
13:113793849 A G 0.223861 1.3709e-05
13:113797801 G A 0.107982 1.5507e-05
13:113800655 T C 0.101140 2.9552e-05
13:113801737 T C 1.742911 1.5339e-05
13:113813853 G A 0.320142 1.6723e-06
13:113819158 T C 0.040751 4.3685e-06
13:113820680 C A 0.037135 -1.2062e-05
13:113822530 T C 0.389350 -2.0531e-05
13:113823997 T C 0.072521 -3.6387e-05
13:113826100 A G 0.068480 -1.1215e-05
13:113839208 T C 0.057471 3.5633e-05
13:113843153 C T 0.083473 3.8141e-05
13:113844454 G C 0.125747 -3.0403e-05
13:113849177 T C 0.050469 1.0762e-05
13:113853211 C T 0.072028 1.7308e-05
13:113854560 A G 0.932049 -8.7011e-06
13:113854715 T C 1.570707 1.6245e-05
13:113855758 T C 0.111131 -1.6522e-05
13:113856978 A G 0.054858 4.5478e-06
13:113860301 A G 0.339082 -9.2647e-06
13:113876766 A G 0.095547 -1.7042e-05
13:113883009 C A 0.259559 6.4170e-06
13:113884754 C A 0.450420 2.0493e-06
13:113891359 G A 0.816160 2.2540e-05
13:113894329 C T 0.283984 -3.7653e-06
13:113908590 C T 0.073005 -1.6603e-05
13:113909339 G A 0.451416 6.3032e-06
13:113915303 A G 0.301570 1.7263e-05
13:113916634 T C 0.032283 -1.0016e-05
13:113923202 A G 0.024866 -5.2115e-06
13:113934821 G A 0.097024 2.3223e-05
13:113944627 T C 0.300979 1.4206e-05
13:113949784 A G 0.076498 2.1330e-06
13:113952920 T C 0.049833 7.2519e-06
13:113957287 A G 0.042507 2.2175e-05
13:113958563 C G 0.148837 -2.0068e-08
13:113971597 A G 0.076679 3.1176e-05
13:113980587 A G 0.059113 -1.5585e-05
13:113981283 A G 0.100325 -1.1432e-05
13:113984087 T C 0.053559 5.7004e-06
13:113991823 G A 0.239737 1.7874e-06
13:113993746 C A 0.231872 -1.3399e-05
13:113997507 C T 0.248922 -6.1873e-06
13:113999419 A G 1.950550 4.2395e-05
13:114002383 A G 0.327893 -4.5268e-05
13:114005638 A G 0.107550 -2.2612e-05
13:114006350 G C 0.593308 -1.2571e-05
13:114010484 A G 0.104055 1.4518e-05
13:114012189 T G 0.971855 -2.2535e-06
13:114012701 C T 0.263142 -1.0664e-05
13:114012898 T C 0.710362 1.5864e-06
13:114017189 T C 0.174363 -5.0066e-05
13:114021805 A G 0.725578 2.2194e-06
13:114022946 A G 0.036223 -1.5316e-05
13:114023401 A G 1.083006 5.2702e-05
13:114024356 C T 0.289580 2.8431e-05
13:114024419 T C 0.143829 1.2218e-05
13:114028161 T C 0.160425 1.6918e-05
13:114030927 T C 0.861754 -1.4255e-05
13:114036801 G A 0.103857 4.1857e-05
13:114044665 G A 0.493492 2.2331e-05
13:114045729 T C 0.148367 -4.5486e-05
13:114045873 T G 0.412736 3.6043e-05
13:114050031 T G 0.076283 -1.2109e-05
13:114057712 A G 1.236475 -4.1388e-05
13:114063717 G A 0.034688 -1.0528e-05
13:114063785 T C 0.689339 -7.2339e-05
13:114063903 C T 0.044607 -1.9216e-05
13:114070781 A G 0.280644 9.1734e-06
13:114070863 G C 0.874899 -3.3826e-05
13:114071730 T C 0.945970 -4.7664e-05
13:114072435 T C 0.056474 -5.0684e-05
13:114074693 T C 0.024694 -2.5104e-06
13:114075135 T C 0.139603 6.4567e-06
13:114076259 T C 0.201202 -6.3425e-05
13:114078558 C A 0.069931 -1.9038e-05
13:114079673 C A 1.760156 -3.2484e-05
13:114081403 A G 0.819019 -4.4271e-05
13:114082706 A G 0.840870 2.3948e-05
13:114084708 T C 0.207019 4.4408e-05
13:114084868 G C 0.069279 3.1782e-05
13:114086798 G A 0.784045 -2.8386e-05
13:114094625 T C 0.113828 -1.5330e-05
13:114095575 T C 0.038849 -5.8231e-06
13:114095660 C T 0.096158 -3.5849e-05
13:114096891 C T 0.502204 1.8484e-06
13:114100875 T C 0.411275 4.7031e-05
13:114106979 T C 0.328283 1.4641e-05
13:114107191 A G 0.292588 7.3458e-06
13:114109426 A C 0.047175 -1.1481e-05
13:114109744 G T 0.072567 -4.3689e-06
13:114115616 A G 0.188985 2.1649e-06
13:114116162 G A 0.238162 -1.5950e-05
13:114120962 G A 0.566286 1.7958e-06
13:114126729 A G 0.231087 6.0721e-06
13:114128782 C T 0.433665 -2.8869e-05
13:114129603 A G 0.040488 2.7388e-05
13:114138852 T C 0.069970 -3.8521e-06
13:114141648 C T 0.153125 -3.8574e-05
13:114147809 T C 0.122923 -1.2456e-05
13:114156517 A G 0.762626 -2.5635e-05
13:114162403 T C 0.045341 -2.6548e-06
13:114164099 T C 0.143969 9.7867e-05
13:114173232 G A 0.260023 1.4273e-05
13:114174889 G T 0.128408 -2.1357e-06
13:114175038 A G 0.297902 2.0307e-05
13:114183543 G A 0.064644 -1.6105e-05
13:114186178 A G 0.217305 2.2100e-05
13:114188114 C T 1.350114 3.1767e-06
13:114188126 G A 0.043569 2.6263e-05
13:114192921 A G 0.067354 -9.5762e-06
13:114195161 A G 0.543316 4.4068e-05
13:114199612 A G 0.058363 3.4477e-06
13:114199697 C T 0.585813 3.9693e-05
13:114204707 A G 0.115811 -7.8292e-06
13:114205719 C T 0.571272 3.4378e-05
13:114205836 A G 0.327332 6.6999e-06
13:114205883 T A 0.498247 -1.0272e-05
13:114205979 A G 0.244391 3.9803e-05
13:114218327 C T 0.022172 1.1355e-06
13:114237276 G A 0.120803 -1.5854e-05
13:114243988 T C 0.027466 1.9885e-05
13:114244053 T G 0.034678 -1.5951e-06
13:114249807 T C 0.719914 2.3273e-05
13:114250957 A G 0.043952 2.4499e-05
13:114253798 T G 0.080126 8.1970e-06
13:114268740 A G 0.142729 -2.9379e-05
13:114271221 C T 0.726581 1.7917e-05
13:114278335 A C 0.118849 -2.5173e-05
13:114284005 A G 0.045409 7.1979e-06
13:114286631 T G 0.039343 -7.3507e-06
13:114286640 T G 0.076436 -2.3001e-05
13:114292079 T G 0.054910 -1.1990e-05
13:114292865 T C 0.031371 -8.0985e-06
13:114300692 T C 0.232466 3.1037e-05
13:114302502 A G 1.242369 -2.3660e-05
13:114303006 C A 1.478623 -4.2497e-06
13:114306514 A G 0.276304 1.8312e-05
13:114309226 A G 0.894355 -2.5121e-05
13:114311700 T C 0.124601 -8.9445e-06
13:114316095 T C 1.378846 -8.1349e-06
13:114318314 C T 0.140236 -3.2663e-05
13:114323997 C T 1.048564 -8.3424e-06
13:114325584 A G 0.109959 -1.0221e-04
13:114457779 A G 0.274000 -2.0256e-06
13:114461283 G A 0.343308 -1.4794e-05
13:114464277 A G 0.092045 2.3552e-05
13:114469755 C T 0.110449 -3.4411e-06
13:114471900 T C 0.307867 1.6081e-06
13:114475736 G A 0.042946 4.1904e-06
13:114476253 G T 1.089948 -1.7761e-06
13:114487450 A G 0.275782 -8.5152e-07
13:114495479 A C 0.936291 -2.6696e-05
13:114496576 G A 1.305302 -5.9742e-05
13:114498328 A G 0.101283 2.9194e-05
13:114500744 A C 0.269488 1.8357e-06
13:114502416 C T 1.214309 -2.4517e-05
13:114504663 A G 0.033672 2.5727e-05
13:114508277 G A 0.026291 -2.6900e-05
13:114509986 G A 0.111020 -4.6917e-05
13:114519418 A C 0.100595 -3.0013e-08
13:114519894 C T 0.752256 5.2703e-06
13:114524817 T C 0.088199 -1.4671e-05
13:114526984 T C 0.124150 1.5142e-05
13:114528462 C T 0.243275 1.0611e-05
13:114528483 C T 0.301489 -4.2601e-06
13:114529251 A G 0.130047 -1.4468e-05
13:114530659 A C 0.428475 -2.1324e-05
13:114531724 T C 0.047172 2.8820e-06
13:114534466 A G 0.141080 -5.4615e-06
13:114538460 T C 0.316147 2.4730e-05
13:114545317 G A 0.520027 3.0553e-05
13:114548006 T C 0.124494 -4.3095e-06
13:114549015 C T 0.739454 -7.9239e-06
13:114556412 A G 0.093441 -8.1518e-05
13:114556696 A C 0.134695 -1.3699e-05
13:114559522 T C 0.317273 2.5430e-05
13:114568907 G T 0.068974 -4.8264e-05
13:114569444 G A 0.237182 2.3350e-05
13:114575771 G T 0.570136 1.7296e-05
13:114580958 G A 1.921597 2.3286e-05
13:114581872 G A 0.104383 -8.6018e-05
13:114583290 T C 0.679303 6.4304e-05
13:114585454 A G 0.665440 -6.3383e-05
13:114589708 G A 0.317335 2.8111e-05
13:114591713 T C 0.213527 3.5762e-05
13:114598172 A G 0.173103 1.8505e-05
13:114600401 C A 1.440851 4.6260e-06
13:114605802 T G 0.067367 1.8699e-06
13:114611180 G T 0.166355 -1.4502e-05
13:114620782 A G 0.286752 -4.4053e-05
13:114622597 G A 0.379340 -1.9095e-05
13:114623880 A G 1.374279 2.5702e-05
13:114625329 A G 0.245345 4.9659e-05
13:114628586 C T 1.216987 6.5024e-06
13:114630504 T C 0.158387 1.7572e-05
13:114634184 G T 0.778099 -8.0951e-07
13:114638139 C T 0.111371 -2.1118e-05
13:114741208 T C 0.375545 -6.9993e-05
13:114741241 T C 0.771169 1.2053e-05
13:114744382 A G 0.052160 5.4775e-05
13:114746660 A G 0.040083 -9.6411e-07
13:114749969 T G 0.096268 -1.9199e-05
13:114750489 G A 0.250665 2.5806e-05
13:114766726 A G 0.102214 1.3044e-05
13:114768257 T C 0.048817 2.4546e-05
13:114780050 T C 0.145614 8.6390e-06
13:114786026 A G 0.074226 -1.1834e-05
13:114788181 A G 0.039758 -2.2784e-06
13:114788908 A G 1.241249 -3.7749e-05
13:114789153 A G 0.290398 2.2560e-05
13:114789262 T C 0.305565 9.8970e-05
13:114803885 A G 0.149811 -3.2999e-05
13:114804677 T C 0.108560 -3.4839e-05
13:114807904 G T 0.115353 -3.8695e-05
13:114809047 T C 0.301755 1.5384e-06
13:114809101 A C 0.049255 5.1876e-06
13:114812468 A G 0.044864 1.5572e-05
13:114812827 G A 0.981875 -8.0206e-05
13:114820990 C T 0.845479 -3.7539e-05
13:114823946 G A 0.119391 -1.6866e-05
13:114824186 T C 0.039898 2.9520e-06
13:114824885 T C 0.108096 -3.5350e-05
13:114837733 T C 0.262237 2.4690e-05
13:114839374 A G 0.035662 -2.2759e-05
13:114839462 C T 0.438183 -7.0834e-07
13:114840131 A G 0.394011 -4.9463e-05
13:114841826 G T 1.095119 -2.3033e-04
13:114847696 C A 0.040264 -3.5298e-06
13:114859669 C T 0.152976 -5.8956e-05
13:114862857 A G 0.160633 -1.9070e-05
13:114864299 G A 0.245151 -1.3326e-05
13:114864844 A G 0.211891 1.3671e-05
13:114865630 A G 0.275214 -2.3883e-05
13:114865662 T C 0.255138 -6.2783e-05
13:114866144 C T 0.073576 2.0877e-05
13:114868838 C T 1.913226 -1.0281e-05
13:114871957 T C 0.298525 -3.1229e-05
13:114874197 A G 0.052443 5.9383e-06
13:114874626 A G 0.034675 7.0973e-06
13:114875618 C G 1.173201 -6.8741e-08
13:114881032 A G 1.536460 -7.4456e-07
13:114881608 T C 0.103912 -7.7415e-06
13:114886886 T G 0.188453 -5.2572e-05
13:114886976 C T 0.282786 2.1591e-05
13:114889084 C T 0.921675 2.1105e-05
13:114890232 T C 0.322664 -1.5876e-05
13:114890515 T C 0.835875 -8.4757e-06
13:114895959 G T 1.630349 -2.6041e-06
13:114896917 A G 0.022007 2.0959e-05
13:114900510 T C 1.373494 2.2528e-06
13:114905580 A G 1.741623 7.2983e-06
13:114906840 G A 1.370946 8.6077e-06
13:114909364 A G 1.976062 1.5855e-05
13:114918013 A G 0.181721 -1.9367e-05
13:114919503 T C 0.035233 4.9285e-06
13:114923885 G A 0.173661 -3.5884e-05
13:114928103 T C 0.076812 -4.4744e-06
13:114929218 A G 1.062284 -1.6259e-05
13:114930040 G A 0.324914 1.0328e-05
13:114934662 A G 0.033195 -2.1141e-05
13:114938583 T C 0.731651 -1.2546e-05
13:114939396 G A 0.174801 -3.0618e-05
13:114941157 C G 0.034042 4.1692e-05
13:114944741 T C 0.112874 3.1495e-05
13:114957623 T C 0.213189 3.5456e-05
13:114967442 T C 0.051706 2.4572e-05
13:114972793 T C 0.064537 9.2322e-06
13:114973308 T G 0.430961 -2.9130e-05
13:114985875 A G 0.181584 -4.5914e-05
13:114986894 G A 0.341412 1.3936e-05
13:114987055 G A 0.055825 3.9639e-05
13:114995612 A G 0.038862 -5.1718e-05
13:115000225 T C 0.054822 4.1735e-05
13:115004203 A G 0.094872 5.9962e-06
13:115004935 C T 0.576738 -3.5182e-07
13:115005137 C T 0.631527 -1.5550e-05
13:115008188 T C 0.106564 9.4355e-06
13:115011213 G A 0.083671 1.4509e-05
13:115011796 A G 0.064845 1.0938e-05
13:115025195 A G 0.064719 -6.0937e-05
13:115027134 A G 0.024522 6.9907e-05
13:115030714 C T 0.461644 1.6445e-05
13:115037377 T C 0.031851 -2.1004e-05
13:115038879 G A 0.298967 7.4430e-05
13:115041579 C G 0.043423 2.7465e-05
13:115047305 A G 0.467584 1.3694e-05
13:115053155 C T 0.327604 -1.5657e-04
13:115061376 C G 0.045938 -2.3371e-05
13:115062162 T C 0.092487 3.0148e-05
13:115075601 A G 0.095450 8.0675e-05
13:115075715 G A 0.372783 4.2407e-06
13:115080931 C T 0.052316 -8.9337e-06
13:115085488 G C 0.140583 -2.9071e-05
13:115087913 G A 0.053160 3.6519e-05
13:115091073 T G 0.082460 4.9978e-05
13:115091399 C T 0.142758 -3.7391e-05
13:115095646 A G 0.035055 -2.8711e-06
13:115095705 A C 0.335751 -1.1190e-05
13:115096858 T C 0.051872 -3.3371e-06
13:115103150 A G 0.041290 8.2303e-06
14:19336265 G A 0.112030 -4.1370e-07
14:19426970 T C 0.050284 -2.8271e-05
14:20197824 T C 0.036970 -4.7683e-05
14:20264281 T C 0.041511 1.4452e-05
14:20348813 T C 0.121173 -1.0870e-05
14:20350391 G A 0.034737 -2.7906e-05
14:20376232 G A 0.030361 -2.1055e-05
14:20378162 G A 0.051385 -7.0294e-06
14:20383239 A G 0.029553 -1.7959e-05
14:20389606 A G 0.028719 -2.5981e-05
14:20389721 A G 0.028495 -2.9269e-05
14:20389905 G A 0.034318 1.6754e-05
14:20395376 A G 0.028709 -2.9705e-05
14:20397969 A C 0.022133 -1.4196e-05
14:20403194 C T 0.033653 -1.3767e-05
14:20404238 A G 0.028307 -3.3459e-05
14:20416363 G A 0.022195 -1.6684e-05
14:20416848 A G 0.021799 -8.6435e-06
14:20424962 T C 0.094450 2.8927e-05
14:20426704 A G 0.789855 2.1682e-05
14:20434490 C A 0.044708 -5.4498e-06
14:20437119 G A 0.152869 -2.0217e-06
14:20438149 A G 0.644270 1.7018e-05
14:20438622 A G 0.212533 3.7930e-06
14:20444588 C T 0.558285 -3.9205e-05
14:20444607 G C 0.525879 -5.4314e-05
14:20452460 C T 0.032634 2.5296e-05
14:20455884 T G 0.378428 -2.1249e-05
14:20466865 C T 0.021247 1.5142e-05
14:20468104 G A 0.122059 2.6725e-05
14:20470399 A G 1.162048 2.7852e-05
14:20472076 T C 0.051898 -4.8374e-05
14:20475255 A G 0.312349 -3.4329e-05
14:20475406 T C 0.178037 -1.4499e-05
14:20479420 A G 0.167248 3.0874e-06
14:20480521 G C 0.155744 -1.4362e-05
14:20480547 A G 1.029735 1.2966e-06
14:20482919 C A 0.167407 1.1994e-05
14:20484425 G T 1.658133 1.5687e-05
14:20491109 A G 0.325543 -4.1427e-06
14:20497580 T C 1.085855 4.9596e-06
14:20504186 C T 0.170701 -2.4186e-05
14:20510819 C T 0.029206 1.3247e-05
14:20515598 G A 0.686762 9.2047e-06
14:20518466 C T 0.226932 3.3110e-05
14:20522515 T C 0.034613 2.4491e-05
14:20523243 T C 0.034743 -1.6177e-05
14:20523406 G A 0.425028 -4.7389e-05
14:20525852 G A 0.224718 3.5545e-05
14:20528321 G A 0.826621 -1.4611e-05
14:20528682 C T 0.184444 -3.1303e-06
14:20529177 T C 0.642855 -1.7726e-05
14:20532086 T C 0.187560 -9.1469e-07
14:20538394 A G 0.933448 -1.4305e-05
14:20546202 A G 0.339812 1.5297e-05
14:20550544 T C 0.053176 -1.6052e-05
14:20561753 T C 1.509815 -8.2132e-06
14:20563840 A G 1.212157 -8.9878e-06
14:20567085 A G 0.044306 8.9629e-08
14:20570809 A C 1.134900 -2.8894e-05
14:20583261 G A 0.063547 -4.7510e-06
14:20585924 G A 0.020283 3.0157e-05
14:20586042 C G 0.822739 2.7238e-05
14:20589264 C T 1.409104 1.0768e-05
14:20606091 G A 0.535256 -1.2915e-05
14:20617538 A C 0.211261 1.2079e-06
14:20622221 C T 0.576235 5.9464e-06
14:20629759 T G 0.093989 7.4575e-06
14:20644572 C T 1.070318 3.3386e-05
14:20645005 C T 0.056169 -3.2710e-06
14:20647690 G A 0.424944 -3.7919e-05
14:20647955 G A 0.068854 2.0853e-05
14:20653006 C T 0.350929 -2.8951e-05
14:20656219 C T 0.169637 -1.3462e-05
14:20658375 G T 1.408322 -3.7091e-05
14:20660740 A G 0.047652 -1.7884e-07
14:20662594 A G 0.134429 -9.3262e-06
14:20663078 C A 1.388301 2.3939e-05
14:20665362 G A 0.202368 1.4760e-05
14:20665538 T C 0.083288 4.9702e-05
14:20665790 A T 1.036785 -1.9787e-05
14:20665840 A G 1.044299 -1.5768e-05
14:20667820 T A 0.040239 2.1588e-05
14:20668735 T A 0.277973 -7.0896e-06
14:20669845 T G 1.000198 2.0464e-05
14:20669889 G T 0.469301 1.0495e-07
14:20672490 G A 0.668689 -7.5974e-05
14:20677257 G A 0.233930 3.3581e-05
14:20678969 C T 0.947388 -3.7375e-05
14:20679120 A G 0.028752 -5.0573e-06
14:20679663 A G 0.267394 1.8527e-05
14:20681771 T C 0.044069 5.4075e-05
14:20684094 T C 0.486510 5.3942e-05
14:20685923 C T 0.205701 4.2649e-05
14:20687477 G T 0.115493 -3.0929e-07
14:20687628 T C 0.257959 2.3006e-05
14:20687978 T G 1.183688 2.0539e-05
14:20690606 G A 0.717782 -2.0819e-05
14:20691329 A G 0.177459 3.4864e-06
14:20691962 G C 0.152463 7.0581e-06
14:20692305 A G 0.025454 1.1359e-07
14:20692643 C T 0.972459 -1.5231e-06
14:20694799 T C 0.342896 -5.8478e-05
14:20695304 G T 0.866421 -1.4421e-05
14:20697589 T C 0.255927 2.0787e-05
14:20697600 G T 0.833635 4.1427e-06
14:20698239 C T 0.891291 -1.4635e-05
14:20707179 T C 0.152934 7.0203e-06
14:20708068 C A 0.025055 -1.3525e-07
14:20708308 A G 0.249198 2.5911e-05
14:20710906 A G 0.097225 3.0128e-05
14:20711811 G A 0.041021 8.1437e-06
14:20711852 G C 0.339533 2.4561e-05
14:20719421 G A 0.047970 3.3503e-06
14:20722148 A G 1.848585 2.6312e-05
14:20723578 A G 0.093749 1.2539e-05
14:20723666 T C 0.052862 5.1119e-06
14:20724036 T C 0.214114 9.3993e-06
14:20731130 T C 1.842328 1.9276e-05
14:20731138 A C 0.049739 1.1129e-05
14:20731947 T G 0.549882 -2.6128e-05
14:20732175 G C 0.065144 1.4588e-05
14:20743269 C T 0.946970 -1.3447e-05
14:20745917 C T 0.417017 4.7227e-06
14:20746551 C T 0.165196 -1.7057e-05
14:20754712 A G 0.242908 1.1959e-05
14:20755287 A C 0.902674 2.5909e-06
14:20760586 C A 0.124331 -4.9868e-05
14:20764094 C G 0.427514 -1.4136e-05
14:20770036 C T 1.469947 1.1291e-05
14:20772725 C T 0.036551 -6.2239e-10
14:20784431 A G 0.041449 5.9512e-06
14:20784718 T G 0.970577 4.8226e-06
14:20785793 T C 0.145536 -3.9084e-05
14:20786009 A C 0.500133 2.1328e-06
14:20793893 A C 0.246339 2.7239e-05
14:20802292 T C 0.053666 3.3482e-05
14:20807300 A G 0.032046 -7.8071e-06
14:20811332 T C 0.102588 4.8538e-06
14:20818602 G C 0.506034 2.4054e-06
14:20821015 C T 0.710420 -8.6827e-06
14:20822308 G A 0.041215 1.6034e-05
14:20823052 A G 0.131664 -4.3612e-05
14:20824181 C T 1.358667 -8.2449e-06
14:20826243 C A 0.433052 -4.8298e-06
14:20837033 C T 0.139535 1.3204e-05
14:20839933 A G 0.031553 -1.1771e-05
14:20840811 T C 0.025593 5.6860e-07
14:20841313 A G 0.406981 -3.7883e-06
14:20841707 T C 0.398682 -8.1513e-06
14:20844859 C T 0.421032 -1.6234e-05
14:20844935 A G 0.132722 5.4628e-06
14:20846950 T C 0.110037 -1.7032e-06
14:20847876 G T 0.152129 5.2839e-07
14:20850014 A G 0.221596 9.0151e-06
14:20850093 T C 0.352305 1.9038e-06
14:20850156 G C 0.058045 -4.1578e-06
14:20850263 A G 0.047175 2.9125e-05
14:20851756 C T 0.040164 2.9020e-05
14:20852029 G A 0.915618 1.7619e-05
14:20852267 T C 0.121102 -3.3616e-05
14:20859013 A G 0.869826 2.5874e-05
14:20860073 A G 0.938563 2.7865e-05
14:20863070 G A 0.141787 2.1012e-05
14:20863126 G T 0.102588 -1.4470e-05
14:20863677 A C 0.688738 -8.2623e-06
14:20871973 C T 0.105577 4.6970e-05
14:20872881 T G 0.449479 -4.1360e-06
14:20874411 C T 0.068471 1.1161e-06
14:20876189 A G 0.058555 1.0678e-05
14:20876253 G A 0.623163 -6.1474e-06
14:20876282 A G 0.049174 -4.2679e-05
14:20876621 A G 0.058513 1.7670e-05
14:20877122 A C 0.050294 6.6408e-06
14:20879421 T C 0.261876 -8.4050e-06
14:20879584 G A 0.115873 -9.1337e-06
14:20881527 C T 0.890720 2.6119e-05
14:20886990 G T 0.616334 1.8283e-05
14:20891188 G C 0.241457 1.8485e-05
14:20892947 A G 0.126607 3.0067e-06
14:20893369 T C 1.775963 -4.2047e-05
14:20893921 A G 1.103350 -1.0616e-05
14:20896198 C A 0.181640 -3.5348e-05
14:20896256 G A 0.517508 -1.5055e-06
14:20896630 G T 0.033786 1.5141e-05
14:20897064 T C 1.155436 1.8624e-05
14:20897676 C T 0.336949 2.4788e-05
14:20898308 T C 0.178300 -4.1010e-05
14:20898442 T C 0.236137 8.2178e-05
14:20899176 T C 0.467668 3.4257e-06
14:20901621 G A 0.907634 1.2167e-05
14:20903349 C T 1.937765 -1.9716e-05
14:20904371 C T 0.254255 6.6753e-05
14:20904498 G A 1.171591 2.8067e-05
14:20906860 C T 0.586378 8.4993e-06
14:20907666 T C 0.758920 -1.2190e-06
14:20907775 G A 1.233463 -4.5520e-06
14:20908218 G A 0.056065 7.2305e-05
14:20908251 T C 0.176144 -9.5295e-06
14:20908286 T C 0.652486 -4.9502e-05
14:20909354 A C 0.538784 -1.9073e-05
14:20909564 C T 0.658422 -1.6671e-05
14:20909877 T G 0.099020 9.1895e-06
14:20916249 C T 0.614691 -4.5554e-06
14:20916931 T C 0.035113 -6.7484e-06
14:20917744 T C 1.188287 -5.7418e-05
14:20920072 C A 0.098193 6.4434e-06
14:20922994 A C 0.519384 -2.3941e-05
14:20924167 C G 0.087777 3.7038e-07
14:20924434 C T 0.509001 -1.9672e-05
14:20925154 G T 0.963841 -4.0979e-06
14:20933615 G A 0.624770 -3.3753e-05
14:20933806 G C 0.126759 -2.0795e-05
14:20938251 C A 0.495569 -1.6150e-05
14:20940515 T C 0.348004 -4.7897e-06
14:20940606 A G 0.363406 -7.1296e-06
14:20941124 C T 0.023214 -4.4871e-05
14:20942744 G A 0.414291 -1.4743e-05
14:20945488 C T 1.900451 -1.6152e-05
14:20946151 C T 0.529615 -3.7177e-06
14:20947268 G T 0.732729 1.6380e-05
14:20950900 G T 0.188086 -1.5480e-05
14:20951094 C A 0.178374 2.3562e-05
14:20951341 A G 0.302469 -3.2831e-05
14:20953542 C A 0.224339 9.7081e-06
14:20953597 C A 0.138097 -2.6431e-05
14:20955277 T C 0.347248 1.4594e-05
14:20955395 C T 0.517005 -3.1594e-05
14:20957433 C T 0.358696 9.8528e-06
14:20957766 G A 0.402161 4.5713e-05
14:20959870 C T 1.022360 -5.1270e-05
14:20960168 T C 0.961332 -3.1205e-05
14:20961692 G A 0.022429 2.1188e-05
14:20962105 T C 0.335372 -3.4947e-05
14:20962694 A G 1.566004 -3.6782e-06
14:20967644 C T 1.558081 -7.2166e-07
14:20968674 A G 0.286688 -7.5508e-06
14:20970280 C T 1.839530 -3.4955e-06
14:20971442 T C 1.016025 1.6856e-05
14:20972219 T C 0.039946 1.8758e-07
14:20976841 T C 0.591039 -8.3986e-05
14:20978006 A G 0.081090 5.6545e-07
14:20978531 A G 1.715166 -1.4844e-05
14:20979022 A G 0.048009 1.0088e-05
14:20980797 T C 0.261455 1.8712e-05
14:20983335 A G 1.762977 -1.0009e-05
14:20987407 T C 1.243807 -1.9353e-05
14:20988949 T C 0.242658 1.3884e-06
14:20996990 T C 0.154716 -1.4787e-05
14:20997221 T C 0.647130 2.7764e-06
14:21002874 T C 1.727795 4.7260e-06
14:21003211 G C 0.053916 2.6978e-05
14:21003976 A G 0.048386 1.8186e-05
14:21004628 T C 0.191497 -5.9614e-05
14:21006076 G A 0.195574 -6.9946e-06
14:21007648 C T 1.639759 -2.4969e-05
14:21008057 G T 0.263847 -1.9597e-05
14:21012139 A G 0.059421 2.8863e-05
14:21015297 A C 0.149155 -6.6453e-05
14:21015468 G T 0.046409 1.9749e-05
14:21018838 C T 0.211534 -5.0879e-05
14:21020554 A G 1.313199 -3.2374e-05
14:21020781 A G 0.146724 1.3336e-05
14:21022833 T G 0.024672 -1.4788e-05
14:21023079 G C 0.152638 3.7537e-06
14:21024619 G A 1.559908 2.7113e-05
14:21024786 G A 1.543069 2.7484e-05
14:21026773 T C 0.413262 -2.4093e-05
14:21027394 C A 1.555082 2.0758e-05
14:21030847 G A 0.055922 4.1008e-05
14:21038699 C T 0.974877 2.9384e-05
14:21043283 T C 0.221446 -4.2177e-06
14:21043894 C T 0.536558 7.4116e-05
14:21044896 G T 1.907361 1.5211e-04
14:21047632 A G 0.657630 -3.5210e-05
14:21049212 T G 1.371933 1.9049e-05
14:21050656 T G 0.096132 2.8792e-05
14:21051205 A G 0.070681 1.6010e-05
14:21051447 A G 1.697151 4.4883e-05
14:21051854 G A 0.662691 -3.9957e-05
14:21052259 C T 0.703344 -3.3340e-05
14:21052487 G A 0.121137 -2.3003e-05
14:21056232 G A 0.136980 -3.2999e-06
14:21056545 C A 0.256063 -1.5785e-05
14:21058425 T G 0.411064 -3.0335e-05
14:21059049 C T 0.035289 -1.6494e-06
14:21060205 G A 1.914735 -1.7244e-05
14:21060287 C A 0.191030 1.4859e-05
14:21060580 A G 0.774996 5.3349e-05
14:21062224 C T 0.500581 -8.7376e-05
14:21062785 G A 0.744560 7.8311e-05
14:21065017 G C 0.261068 -3.4171e-05
14:21065729 G A 0.273792 -3.1914e-05
14:21070510 A C 0.172704 4.4312e-06
14:21071387 C T 0.334927 -6.1499e-05
14:21077346 G A 0.442688 -3.8222e-05
14:21079106 A G 0.118956 -9.8924e-06
14:21081410 A G 0.477912 -1.3651e-05
14:21082624 T C 0.347118 3.4356e-05
14:21083433 G T 0.888220 -4.9888e-05
14:21087039 T G 0.190157 -1.1746e-05
14:21088218 T C 0.523996 -2.8723e-05
14:21090899 T C 0.106924 3.0370e-06
14:21093702 G A 0.082363 8.4447e-06
14:21094594 T G 0.062472 -1.1636e-05
14:21095566 C T 1.083411 3.6025e-05
14:21095817 A G 0.042907 -4.0146e-05
14:21096070 G A 0.341143 -7.1523e-05
14:21098621 C T 0.115301 4.2000e-05
14:21098976 A G 1.247501 -2.2078e-05
14:21100338 A G 1.004768 -2.2729e-05
14:21101155 T C 1.418841 -1.7714e-05
14:21109141 T C 0.890275 5.0381e-05
14:21109255 C T 0.020997 4.0898e-05
14:21109385 T C 1.078737 -3.8770e-05
14:21109745 G C 0.095648 9.8774e-06
14:21112070 T C 1.081250 -4.2362e-05
14:21112675 A G 0.160925 -4.4939e-06
14:21112888 T C 0.095379 1.3474e-05
14:21113898 T C 0.869833 -4.1821e-05
14:21114194 T G 0.939913 2.2299e-05
14:21116284 A G 0.368219 -2.4968e-05
14:21118203 C T 0.036983 -4.2440e-06
14:21121587 T G 0.061823 6.8126e-06
14:21124417 A G 0.112419 8.8438e-06
14:21125034 T C 1.191689 -8.5029e-06
14:21126571 T C 0.145056 -2.0230e-05
14:21128425 T C 0.147331 -9.0889e-06
14:21129182 C T 0.222063 -1.2369e-05
14:21129414 G A 0.126873 9.4419e-06
14:21136991 C T 1.320301 -2.3209e-05
14:21141534 G A 1.311427 -6.5167e-07
14:21149674 A G 0.426644 3.7915e-06
14:21149785 C A 0.841029 -1.9493e-06
14:21149841 G C 0.289395 -3.6883e-05
14:21150108 A G 0.938472 -1.4578e-05
14:21153616 A G 0.863766 -3.7034e-05
14:21155270 C T 0.229921 1.2364e-05
14:21155393 G A 1.031004 -3.4197e-05
14:21155576 T C 0.025178 -6.8724e-05
14:21160805 T C 0.102003 -6.2532e-05
14:21163591 C G 0.110920 -2.4038e-06
14:21163693 G A 0.047499 1.1018e-05
14:21165479 G A 0.110602 2.4563e-05
14:21166227 A G 0.041822 6.0981e-05
14:21166283 G A 0.106648 -1.4105e-05
14:21167149 A G 0.473981 -6.8517e-05
14:21167252 C T 0.290336 3.7770e-06
14:21168084 T C 0.504943 -1.1527e-05
14:21172469 T C 0.431166 4.8710e-05
14:21173244 G A 0.326673 6.8253e-06
14:21177253 C A 0.142988 -2.1756e-05
14:21177397 T G 0.413119 2.1401e-05
14:21178021 A G 0.072875 4.9295e-06
14:21179644 T C 1.425482 -1.1392e-04
14:21180482 T C 0.037269 1.7644e-05
14:21184482 C T 0.800930 -3.6496e-05
14:21184676 T C 1.133945 -3.6872e-05
14:21190514 C A 1.460242 -6.2612e-05
14:21190532 C T 1.414060 -8.7555e-06
14:21190944 G A 0.041034 -5.4495e-05
14:21192898 T C 0.088361 3.1300e-05
14:21193321 C T 1.111929 -2.0806e-05
14:21193358 A C 0.174249 2.9259e-06
14:21195062 G T 0.221534 1.0427e-05
14:21196341 A G 0.531747 -2.1375e-05
14:21202369 A G 1.146556 -4.5307e-05
14:21202633 T G 0.289615 -1.3446e-05
14:21203332 T C 0.143125 2.3585e-05
14:21204213 A G 1.002457 -6.3646e-05
14:21206229 G A 0.189559 -4.8778e-05
14:21208158 T G 0.030202 3.2271e-05
14:21214645 T C 0.025055 2.0008e-05
14:21214805 C G 0.102578 -6.7054e-06
14:21215923 T G 0.206022 -1.0194e-05
14:21215997 T C 0.452851 -2.4398e-05
14:21216755 A G 1.398811 9.8591e-06
14:21218700 C A 0.643660 5.9583e-06
14:21228569 T C 0.042170 6.8103e-06
14:21228586 T C 0.100484 6.9536e-06
14:21228818 G T 0.363279 -1.3160e-05
14:21232945 C A 0.037570 -1.3398e-05
14:21236837 T C 0.765638 -6.9638e-06
14:21237226 G A 0.066689 -3.1000e-05
14:21238191 T C 0.065338 3.6241e-05
14:21238322 G C 0.065400 3.3253e-05
14:21239104 C G 0.065394 3.2473e-05
14:21242894 T C 0.040365 5.6871e-07
14:21243580 C T 0.460618 -2.0051e-05
14:21244803 A C 0.032442 -1.0415e-05
14:21245592 G A 1.406562 6.7192e-07
14:21247475 C T 0.640707 1.7076e-05
14:21250124 A G 0.466662 2.1091e-05
14:21250212 C T 0.140661 -4.2457e-08
14:21251804 A C 0.061641 3.2950e-05
14:21255031 C G 0.058003 3.8360e-05
14:21256176 C G 0.213465 4.6993e-05
14:21257750 T C 0.538424 2.6816e-05
14:21258738 A G 1.352088 -8.2287e-05
14:21260035 G A 1.538979 -3.5873e-05
14:21265637 C T 1.464397 6.3008e-07
14:21270343 C T 0.067452 5.3544e-06
14:21273143 T A 0.913661 5.7475e-05
14:21273901 T C 1.000523 -7.8052e-06
14:21276899 A G 0.061346 -8.4845e-06
14:21277821 C T 0.119872 3.0424e-06
14:21278287 C A 0.431166 3.0502e-06
14:21281483 T C 0.505654 1.6068e-05
14:21283262 T G 0.044377 1.5782e-06
14:21284104 A G 0.861283 -2.1176e-05
14:21286642 T G 0.303657 1.7056e-05
14:21286675 T C 0.150278 4.7272e-05
14:21288954 T C 0.037953 -3.3219e-05
14:21292095 A G 0.024509 -3.2496e-05
14:21295065 G T 0.023821 1.6186e-05
14:21298455 T G 0.124098 -4.4361e-06
14:21301582 G T 0.232778 6.5668e-06
14:21302328 A G 0.186453 -2.0219e-05
14:21303284 C T 0.195282 -2.2532e-05
14:21303530 A G 0.053332 1.2168e-06
14:21303605 G A 0.035282 2.9945e-06
14:21303910 A G 0.074018 1.3638e-05
14:21304963 T G 1.881122 -7.9630e-06
14:21306566 C T 1.931438 -1.4614e-05
14:21309070 G C 1.267833 4.4173e-05
14:21313104 A G 1.148419 4.4928e-05
14:21315000 T C 1.177543 4.1741e-05
14:21317312 C T 0.357817 3.7801e-05
14:21318391 G A 1.658195 -3.6573e-05
14:21318807 T C 0.181296 2.8183e-05
14:21321161 C T 1.549320 -1.3782e-05
14:21321334 C T 0.200254 1.4126e-05
14:21327908 T C 1.696077 -2.0127e-05
14:21338824 C A 0.238935 3.2860e-06
14:21339263 G A 1.768125 5.7720e-06
14:21341149 T C 0.685934 -3.4793e-07
14:21342988 T C 0.394322 9.8563e-06
14:21345707 A C 0.326916 -3.0155e-06
14:21350018 A G 0.184217 1.4695e-05
14:21357547 A G 0.044403 -1.1026e-06
14:21357708 A G 0.121342 2.6047e-05
14:21357953 C G 0.059110 3.9610e-05
14:21360216 G C 1.454419 -4.1092e-06
14:21361504 T C 0.062093 7.5483e-05
14:21370183 C T 0.088809 -1.2130e-05
14:21372429 G A 0.034383 1.9975e-05
14:21387657 A G 0.033744 2.4565e-05
14:21388266 C G 1.443088 -1.3306e-05
14:21396602 T C 0.158604 -4.4274e-06
14:21404727 T G 0.066354 -3.8619e-05
14:21407240 T C 0.045435 -5.4157e-06
14:21421088 T C 0.472518 -3.2280e-05
14:21422666 C T 0.509046 3.9732e-07
14:21428496 A G 0.103276 -2.4600e-07
14:21435285 A G 0.397941 2.9058e-06
14:21437308 C T 0.851672 -6.6577e-07
14:21441146 G T 0.035590 2.3473e-05
14:21442904 C A 0.058224 2.1112e-05
14:21444952 C T 0.161814 1.0599e-05
14:21451545 T C 0.797486 -2.9379e-05
14:21452603 A G 0.826160 -3.3495e-05
14:21455187 G A 0.644306 2.6906e-06
14:21455973 T C 0.671821 3.3660e-05
14:21457285 T C 0.060048 1.6092e-05
14:21457945 T C 0.646384 -2.8549e-05
14:21458649 G C 0.021887 2.1319e-05
14:21461502 G A 0.568909 1.4462e-05
14:21466781 T C 1.230301 3.2015e-05
14:21467111 G A 0.060931 3.3910e-05
14:21467928 C T 0.022666 -1.0782e-06
14:21469151 C T 0.709349 2.1343e-05
14:21472386 A G 0.027622 -1.9695e-06
14:21478993 A C 0.089754 -5.6597e-05
14:21483103 C T 0.114247 -3.4921e-05
14:21484183 A G 0.749383 3.9100e-05
14:21486137 C G 1.960469 -2.9591e-05
14:21491283 G A 0.077348 -1.2319e-05
14:21491532 A G 0.071097 -4.5167e-05
14:21494477 T C 0.745865 6.3852e-05
14:21495519 C T 0.507745 -9.2668e-05
14:21496800 T C 1.222891 1.0566e-04
14:21498162 C T 0.040638 1.2206e-05
14:21498344 C T 0.020075 1.7045e-05
14:21498575 A G 0.027398 1.7386e-05
14:21499054 A G 0.948180 1.5606e-04
14:21499561 A G 0.272529 2.9381e-05
14:21501095 C T 0.759838 -1.3714e-04
14:21502431 A G 0.027557 -9.6926e-06
14:21502825 C T 0.281721 -7.7775e-05
14:21503205 C T 0.025804 -1.9664e-05
14:21503551 T C 0.811973 -9.9100e-05
14:21503959 G T 0.055299 4.1870e-06
14:21505628 G A 0.618375 1.4108e-05
14:21506898 T G 0.075313 2.2292e-05
14:21509929 C G 0.308149 3.2263e-05
14:21510975 T G 0.571067 -4.1708e-05
14:21511497 T C 1.761922 -1.8803e-05
14:21513536 C A 1.584995 -2.3508e-05
14:21515246 C T 1.801881 -8.9418e-06
14:21515620 G A 0.248276 4.8331e-06
14:21517491 T C 0.052995 -6.0094e-06
14:21518536 A G 1.367739 1.5406e-05
14:21519599 T C 1.539830 -3.8370e-05
14:21522118 A G 0.039167 3.5969e-06
14:21524270 G A 1.638389 -4.7187e-05
14:21525883 C T 0.354999 -1.5855e-05
14:21526079 T C 1.208843 -2.3101e-05
14:21528248 T C 1.085761 -4.0050e-05
14:21529197 T C 1.756583 -4.7790e-05
14:21529286 A G 0.313755 8.8258e-06
14:21534790 T G 0.901554 -2.5660e-05
14:21534908 C T 1.651408 -2.0471e-05
14:21537297 T C 0.060655 2.3691e-05
14:21540062 T C 1.060450 -4.1815e-06
14:21542037 T C 1.576722 -1.9125e-05
14:21542766 G A 0.337637 1.4698e-05
14:21546354 T C 0.080795 -1.0952e-05
14:21549335 A G 0.096644 1.1552e-06
14:21549633 C T 0.065102 3.3295e-05
14:21549893 C G 1.725569 -1.1848e-05
14:21551069 C T 1.807217 -1.9453e-05
14:21551328 C A 0.422373 -1.7402e-05
14:21553057 C T 0.097407 2.1297e-06
14:21559311 A G 0.095369 -1.4923e-05
14:21565189 C T 0.347462 2.2852e-05
14:21566003 C T 1.977390 3.5435e-06
14:21567333 A C 1.404735 -7.7082e-05
14:21567587 A G 0.035944 -1.9897e-05
14:21570273 C T 1.397886 -3.5749e-05
14:21572577 A G 0.055192 8.1962e-06
14:21573156 C T 0.036882 -6.8418e-06
14:21577177 A G 0.174573 -2.4271e-06
14:21577526 C T 0.048246 -2.4780e-05
14:21578007 A G 0.281997 5.0679e-05
14:21580214 C A 0.064589 -6.2507e-06
14:21586101 A G 1.308655 -3.7301e-05
14:21586876 G A 1.664447 3.7581e-06
14:21587921 A C 1.582087 -4.3103e-07
14:21589630 T C 0.039881 -5.0150e-05
14:21590728 G A 1.295877 -4.7835e-06
14:21590855 C T 0.055968 1.5414e-05
14:21591040 G A 0.998578 1.2797e-05
14:21592012 C G 0.539963 1.4619e-05
14:21603557 T G 0.513376 1.1237e-05
14:21606863 G A 1.278988 -3.5341e-05
14:21607930 T C 1.144761 -3.1494e-05
14:21608584 T G 0.569954 1.1878e-05
14:21613780 T C 0.105515 -3.1790e-06
14:21617644 G A 0.294370 -2.6845e-05
14:21618598 C T 0.030491 3.0130e-05
14:21618630 T G 1.020124 -1.0515e-05
14:21620670 A G 0.024590 -1.4767e-05
14:21621123 C T 0.178735 -3.2195e-05
14:21623290 C T 1.560113 2.4514e-05
14:21623836 A G 1.557870 3.0021e-05
14:21624767 C T 0.108550 -2.8500e-06
14:21626024 G A 0.510994 -1.5999e-05
14:21628521 T C 1.018845 2.6010e-05
14:21629226 T G 0.125149 -1.6956e-05
14:21630147 A G 0.136351 -2.0724e-05
14:21630210 A G 1.720982 3.1792e-05
14:21631426 T C 0.166842 -3.0685e-05
14:21632431 C A 0.976442 4.7938e-06
14:21635714 G A 0.108514 4.1953e-05
14:21643457 C G 0.716876 1.7107e-06
14:21652934 A G 0.810632 -1.3804e-05
14:21653941 A G 0.713260 -3.6257e-05
14:21664710 G T 1.051566 5.4941e-05
14:21670994 A G 0.374403 -4.5147e-05
14:21676072 A G 0.372394 2.6483e-05
14:21676563 A G 0.169325 -9.2761e-06
14:21679756 A G 0.090604 -1.0861e-05
14:21681419 T C 0.366801 -3.1974e-06
14:21683674 T C 0.035714 -3.1970e-06
14:21691538 T C 0.250182 1.6466e-05
14:21704041 T C 0.045123 2.7011e-05
14:21718739 T C 0.681166 -1.2348e-05
14:21718918 T C 0.251587 1.7769e-05
14:21721873 C T 0.104249 2.0976e-06
14:21724766 A G 0.060106 2.0879e-05
14:21725654 A G 0.784081 9.6756e-06
14:21733457 G A 0.416287 -1.7913e-05
14:21737403 A C 0.038778 -2.8597e-05
14:21751084 T C 0.594613 1.2648e-05
14:21751120 G A 0.443847 -1.9084e-05
14:21751147 A G 1.858339 -1.6900e-05
14:21751257 A G 0.044095 -1.8694e-06
14:21755727 A G 0.067968 -1.3372e-05
14:21757072 G A 0.605720 -9.8300e-06
14:21770681 G A 0.357408 2.2521e-06
14:21770730 G A 0.999870 -2.1502e-05
14:21770914 A G 0.520410 -2.4298e-05
14:21776161 T C 0.091477 -3.6351e-05
14:21777901 G A 1.027333 -4.7717e-05
14:21785790 A G 0.836638 2.4143e-05
14:21787832 T G 0.020712 -5.1946e-06
14:21790040 T G 0.478506 -3.4878e-05
14:21791948 A G 0.483904 -4.2247e-07
14:21792811 A G 0.476039 -3.6165e-05
14:21796784 C G 0.694759 -3.3290e-05
14:21807799 C T 0.267696 4.9031e-05
14:21808888 C T 0.076741 4.1332e-05
14:21813137 C T 0.033228 -3.4556e-06
14:21813285 T C 0.053751 1.6084e-05
14:21813510 G A 0.030034 -2.5278e-05
14:21815643 T G 0.088150 2.2149e-05
14:21816692 A G 0.058873 8.1741e-06
14:21820669 C A 0.071097 -4.5294e-05
14:21821821 C A 0.821152 8.8462e-06
14:21832942 C G 0.175635 -1.9108e-06
14:21839434 A G 0.042650 2.3658e-05
14:21866026 C T 0.053040 2.4625e-05
14:21870897 T G 0.043131 1.4225e-05
14:21871653 T C 1.871439 -1.8715e-05
14:21890683 G C 0.308279 -4.8724e-05
14:21894959 C T 0.055698 -1.3463e-05
14:21897616 T C 0.053819 2.4950e-05
14:21899631 T C 0.524506 1.0036e-05
14:21918010 A G 1.823498 -4.9891e-05
14:21923368 G A 0.499039 -1.5155e-05
14:21927638 C T 0.273198 -1.8291e-05
14:21940854 A G 1.820165 -4.3753e-05
14:21945415 G A 0.819750 5.1931e-06
14:21946664 C T 0.149230 -1.8398e-05
14:21949827 A C 1.877158 -2.4928e-05
14:21963867 T C 0.288671 -9.9670e-05
14:21967916 G A 0.954451 2.3460e-05
14:21978293 G A 0.521961 4.9643e-05
14:21981567 A G 1.456107 1.8306e-04
14:21981923 G T 0.843451 7.1814e-05
14:21982353 G A 0.278554 -8.9803e-05
14:21986761 A G 0.053644 -4.2904e-05
14:21987000 C T 0.299327 1.7150e-05
14:21987129 A G 0.109388 6.7588e-06
14:21988472 C T 0.575105 -8.2338e-06
14:21989829 C T 0.514616 -2.0033e-05
14:21989841 G A 0.268394 -1.3865e-05
14:21993498 A G 1.737581 1.8880e-05
14:21993638 C G 0.228701 -1.6130e-05
14:21998108 G A 0.782582 2.2273e-05
14:22001462 C T 0.915151 1.7311e-05
14:22002626 C T 0.305835 2.6778e-05
14:22002745 A G 0.242700 1.4153e-05
14:22011985 T G 0.074560 -2.2919e-05
14:22013972 C T 0.880177 4.0179e-05
14:22018910 G A 0.416566 -4.0702e-05
14:22029450 T C 0.049931 -6.3654e-06
14:22029720 C G 0.165917 -2.4177e-05
14:22029812 C T 0.250331 1.3316e-05
14:22032212 G A 0.134945 -2.4647e-05
14:22032592 A G 0.179890 1.8818e-05
14:22038125 T C 0.201520 2.6940e-05
14:22038562 C T 0.111095 3.6751e-05
14:22038644 C T 0.025850 -1.1423e-05
14:22038659 C T 1.290712 -1.2895e-05
14:22038731 G C 0.057922 2.7874e-05
14:22039137 C G 0.200018 -2.0175e-05
14:22040104 A C 0.304121 7.4242e-06
14:22045716 G A 0.245777 2.5944e-05
14:22048083 A G 0.979123 -5.1023e-06
14:22049078 C T 0.052485 -6.2632e-06
14:22050811 A G 0.024545 4.6561e-05
14:22051597 G A 0.044341 -2.7540e-05
14:22053863 A G 1.363179 7.7321e-06
14:22054353 T C 0.221459 -5.4961e-05
14:22060647 T C 0.135802 4.0091e-07
14:22062942 G A 0.492194 -1.5670e-05
14:22065423 A C 1.379632 2.0060e-05
14:22068034 C A 0.212871 2.3941e-05
14:22070707 A G 0.142268 3.1587e-06
14:22076447 G A 0.246806 6.8668e-06
14:22079051 C T 0.029602 -4.9958e-06
14:22079209 G A 0.321149 -1.5073e-05
14:22080730 A C 0.471395 -3.2474e-05
14:22081187 A G 0.121936 -3.7176e-05
14:22081649 T C 0.170685 1.7179e-05
14:22086766 A G 0.220512 9.6622e-06
14:22089587 T C 0.121491 9.9310e-06
14:22090594 G C 0.843655 2.6487e-05
14:22092143 C G 0.326783 4.9342e-05
14:22094954 A G 0.956074 8.6877e-06
14:22097398 T C 0.144660 -2.7486e-06
14:22102439 G C 0.483287 -1.6624e-05
14:22102592 C T 0.643407 1.3386e-06
14:22102745 A C 0.338478 -1.2707e-05
14:22102800 A G 0.160983 3.4290e-05
14:22102842 C T 0.023406 -4.6773e-06
14:22103466 T G 0.477601 -1.8765e-05
14:22103779 C T 0.639200 9.0757e-07
14:22112006 T C 0.027090 1.0329e-05
14:22112768 A G 0.669594 -6.0189e-06
14:22114604 G C 1.214419 -2.0133e-05
14:22118050 A G 0.021380 -2.9893e-05
14:22119106 G A 0.211459 6.2544e-06
14:22121921 G A 0.258199 -2.6163e-05
14:22122740 G A 0.032747 3.4789e-06
14:22125064 T C 0.032825 -5.0145e-06
14:22126253 T C 1.894027 -6.9407e-06
14:22132738 C T 0.031731 -1.1546e-05
14:22133997 G A 1.637967 -2.4324e-05
14:22134018 T C 0.421185 3.4175e-06
14:22140027 C T 0.258426 -2.7231e-05
14:22146832 G A 1.379823 -2.8049e-06
14:22151389 T G 0.219648 9.7263e-07
14:22155007 A C 0.064030 -9.9554e-06
14:22163590 T C 0.475780 -2.7031e-05
14:22175587 A G 0.068386 6.3610e-06
14:22178927 A G 0.047746 -2.2165e-06
14:22186982 T C 0.535827 -2.6093e-05
14:22187285 A G 0.023607 -2.8111e-06
14:22195531 A G 0.581120 -4.9166e-05
14:22197354 T C 0.040774 1.5361e-06
14:22209382 G A 0.209060 -3.7654e-05
14:22214035 A G 0.023837 -9.9694e-06
14:22216675 A C 1.146504 7.7763e-06
14:22229002 T C 0.152379 -3.1106e-08
14:22235578 A G 0.040807 -8.1673e-05
14:22237127 T C 1.842120 -5.2385e-05
14:22239246 A G 0.646750 1.6217e-05
14:22240529 A G 0.150233 -1.6359e-06
14:22240799 T C 0.029482 -1.5098e-05
14:22242426 T C 0.086745 3.8754e-05
14:22251678 A G 0.050742 -1.8731e-06
14:22252630 T C 0.022185 -2.9441e-05
14:22265500 A G 0.588390 1.8574e-05
14:22275490 T G 0.473196 -1.6703e-05
14:22277761 A C 0.169958 -1.3653e-05
14:22309295 C T 0.928374 5.9552e-05
14:22315212 G A 0.264340 5.5004e-05
14:22320311 G A 0.148006 3.9862e-05
14:22321124 C T 0.811768 4.0600e-05
14:22331151 G T 1.122699 2.1236e-05
14:22337393 A G 1.209508 -3.7615e-05
14:22340873 A G 0.500604 -2.4263e-05
14:22356225 T G 0.749627 -1.2573e-05
14:22356491 T G 0.107356 4.9845e-07
14:22356551 C T 0.861715 -1.0513e-05
14:22361437 C T 0.077403 -1.3327e-05
14:22362366 T C 1.888535 3.0650e-06
14:22368558 A C 1.411600 1.9532e-05
14:22370219 A G 0.642222 4.2301e-05
14:22374005 G C 0.051940 6.3204e-06
14:22377905 G A 0.753184 3.7802e-05
14:22378835 C T 0.132102 -5.5306e-06
14:22378943 A G 0.076504 6.6732e-06
14:22380003 C T 0.500156 -3.9414e-05
14:22386056 G A 0.022292 3.6725e-05
14:22386449 T C 0.113117 -1.6895e-05
14:22387155 T C 0.084911 -2.1694e-05
14:22391433 T C 0.439433 1.5438e-05
14:22391539 A G 0.579906 1.5361e-05
14:22392703 C G 0.779394 -5.6045e-06
14:22393086 T C 0.031702 4.0606e-05
14:22393596 A G 0.243015 7.2206e-07
14:22394783 C T 1.219460 4.1168e-06
14:22408683 G A 0.036110 -1.8110e-05
14:22409571 G A 1.034675 9.6172e-06
14:22410620 C T 0.949881 1.9929e-05
14:22414514 A G 0.378061 7.3092e-06
14:22416910 T C 0.274240 -6.2385e-05
14:22417972 C A 0.297876 5.5405e-06
14:22428115 T C 0.047211 1.3004e-05
14:22428630 C T 0.895923 1.3706e-05
14:22446573 G C 0.133024 -5.6410e-06
14:22448937 C T 0.406803 -1.0888e-05
14:22451047 T C 0.605350 1.8159e-05
14:22459986 C T 0.068351 -2.2643e-05
14:22460287 A G 0.023990 -1.5975e-05
14:22461595 C A 0.160944 1.1859e-05
14:22464608 A G 0.079643 -3.8694e-05
14:22470428 A C 0.045945 1.1323e-05
14:22471250 G C 0.504216 -3.6160e-05
14:22471333 T C 0.325547 1.0459e-04
14:22473194 T G 0.245696 4.1183e-06
14:22476390 A C 0.022299 2.9636e-05
14:22479773 A C 0.022101 -2.1909e-06
14:22480774 T C 0.062618 3.4671e-05
14:22481528 G A 1.409406 1.4332e-05
14:22482497 T C 0.026684 -1.8485e-05
14:22482509 T G 0.035607 1.4102e-05
14:22487791 T C 0.059710 -1.1773e-05
14:22488509 G A 1.267807 3.1965e-05
14:22488581 C T 0.124682 -2.8092e-05
14:22490722 G A 0.996985 9.3510e-06
14:22491441 T C 0.851283 2.2498e-05
14:22493240 A C 0.129203 -7.6772e-06
14:22494738 G A 1.545503 1.9548e-05
14:22496029 A C 1.298353 1.0076e-04
14:22496414 A G 0.056880 -6.7646e-06
14:22497057 T C 0.150603 -1.3040e-05
14:22497297 A G 0.060398 -2.6693e-05
14:22499160 G T 0.223595 4.8630e-05
14:22503443 T G 0.076916 1.3804e-06
14:22503960 C A 0.046626 4.2439e-05
14:22506691 G A 1.898581 3.4274e-05
14:22508676 C T 0.590107 -5.0159e-05
14:22510774 A C 0.052537 3.6854e-05
14:22511258 C T 0.161499 -9.1219e-06
14:22513116 G A 0.480249 4.4529e-05
14:22517472 T C 0.838903 1.7791e-05
14:22518515 C T 0.058947 3.8991e-05
14:22521051 A G 0.945740 7.2398e-06
14:22532429 A G 0.257676 -4.0170e-05
14:22535262 A G 1.382384 -2.3434e-05
14:22549610 T C 1.154216 -4.0369e-05
14:22553002 C G 0.882764 3.6720e-05
14:22553141 G A 0.101854 -3.6332e-05
14:22555013 C T 0.228058 2.6477e-05
14:22555048 C T 0.042043 -3.3923e-05
14:22562099 A G 0.055364 -6.1554e-05
14:22563362 A G 0.053027 1.6027e-05
14:22564821 T C 0.055997 -5.5798e-06
14:22567812 A G 0.643050 3.9429e-05
14:22569644 C T 0.072814 6.0204e-06
14:22570227 A G 0.036928 -2.3999e-05
14:22573636 C T 0.025499 -5.4958e-05
14:22574374 A G 1.783825 -1.5667e-05
14:22579751 C T 0.023620 -7.0189e-06
14:22581278 G A 0.458207 -1.5925e-06
14:22586115 C T 0.027973 -3.8198e-05
14:22588743 C T 0.218279 6.2164e-06
14:22589018 T C 0.123819 -2.6445e-05
14:22590662 G A 0.920854 7.3230e-05
14:22590877 C T 0.577111 -4.8843e-06
14:22590996 G A 1.616304 4.2899e-05
14:22591988 A C 0.590185 2.0153e-05
14:22592686 G A 0.124046 -5.4433e-06
14:22595674 T C 1.378570 -3.1991e-05
14:22600490 T C 0.443519 6.2898e-06
14:22600863 A G 1.383618 -3.3231e-05
14:22606699 C T 0.064563 -1.8549e-06
14:22606940 T C 0.021189 -8.7522e-06
14:22607417 T C 1.825923 -3.7894e-05
14:22608919 T C 0.801154 -5.0220e-05
14:22609387 G T 1.244982 -4.3631e-05
14:22610878 C T 0.457295 2.5342e-05
14:22611657 C G 0.383043 -1.6263e-05
14:22611797 A G 1.134316 -4.1696e-05
14:22613461 G A 0.875906 2.5360e-05
14:22613574 C A 0.155267 -1.4858e-05
14:22615038 C T 0.100533 -1.4469e-05
14:22616554 A C 0.191033 -1.8570e-05
14:22621069 A G 0.091698 1.7091e-05
14:22623255 A G 0.484021 1.7941e-05
14:22636774 T A 0.051372 -2.5833e-05
14:22651378 A G 0.063284 -2.3475e-05
14:22658034 A G 1.858333 -4.2584e-05
14:22658179 T C 1.176661 -2.6537e-05
14:22658330 T G 0.052144 2.0462e-05
14:22662189 T C 0.540680 -3.4008e-05
14:22662219 A G 0.109985 2.3083e-05
14:22669893 G A 0.546740 -3.6895e-05
14:22670374 A G 0.101263 1.7429e-05
14:22676095 C T 0.052352 -1.4486e-05
14:22687061 C T 0.169370 -2.1862e-04
14:22687944 T C 0.051398 -5.4707e-05
14:22690191 A G 0.159454 -9.2665e-06
14:22691688 A G 0.028865 -8.4896e-06
14:22699182 A G 0.062132 -2.0626e-05
14:22710739 A G 0.523075 1.1738e-05
14:22712835 C T 1.022250 1.4153e-05
14:22714081 G A 0.459132 1.0377e-05
14:22714232 C G 0.306594 4.8623e-06
14:22719549 T C 0.147763 -3.0660e-05
14:22730581 A T 1.212628 9.5682e-06
14:22730641 A G 0.144306 3.9577e-06
14:22731529 G A 0.236952 -2.2950e-05
14:22735897 T G 0.341983 4.1564e-05
14:22736832 A G 0.347589 2.8200e-05
14:22736989 T C 1.114419 4.6398e-05
14:22738051 T C 1.428605 -9.2795e-05
14:22738460 T C 0.023097 -3.0808e-06
14:22738531 C T 0.252210 1.9909e-05
14:22738686 T C 0.029313 5.0193e-05
14:22740245 G A 0.478061 3.5672e-06
14:22747012 G A 0.477377 -2.3139e-06
14:22749189 C T 0.219006 2.4262e-06
14:22750070 G A 0.075245 5.9792e-06
14:22754046 A G 0.042348 1.0295e-05
14:22756111 A G 0.114162 -1.5370e-05
14:22756270 C T 0.736432 2.0607e-05
14:22758396 C T 1.067786 1.0075e-06
14:22762730 C T 0.534250 1.2068e-06
14:22762764 G A 0.098436 2.7743e-05
14:22766123 G C 1.012662 -2.0070e-06
14:22768725 C T 0.275223 -1.4701e-05
14:22772663 C T 0.665972 -5.7712e-07
14:22772923 C T 0.053446 -4.8296e-05
14:22774695 A G 0.426080 3.2004e-05
14:22775479 C T 0.489376 2.1604e-05
14:22775868 A G 0.157436 2.9444e-05
14:22778858 T C 0.061226 -1.8110e-05
14:22780662 T G 0.108472 -2.7387e-05
14:22780955 G T 0.274347 -1.4062e-05
14:22787541 T C 0.668069 2.2028e-06
14:22787907 C G 0.058986 -2.5688e-05
14:22789472 A G 0.943938 1.3102e-05
14:22791074 T C 0.095719 -5.2368e-06
14:22792246 G T 0.052057 1.6255e-05
14:22796384 A G 0.092717 -9.3023e-06
14:22807194 T C 0.040388 -3.4319e-06
14:22809255 G A 1.927449 -2.7114e-05
14:22815122 A G 0.040735 2.8732e-05
14:22832695 T C 0.439371 8.6711e-06
14:22847159 T C 0.033718 -1.3090e-05
14:22851152 T C 0.157588 -5.6237e-05
14:22853638 T C 0.134231 -2.3485e-05
14:22854416 G A 0.216386 -3.4624e-06
14:22869395 A G 0.119044 -3.2817e-05
14:22871740 C T 0.063784 1.9991e-05
14:22875502 A G 0.077540 -2.0501e-05
14:22877780 A C 1.413486 2.0867e-05
14:22882668 G T 0.225228 8.2839e-06
14:22884200 C T 0.055919 -3.5581e-05
14:22890312 C T 1.654560 1.8629e-05
14:22891792 T G 0.080126 -1.5899e-05
14:22891883 C G 0.992090 1.0923e-05
14:22897569 A G 0.438021 -2.0929e-06
14:22899316 T C 1.323654 1.5873e-05
14:22904492 G A 0.994625 1.6890e-05
14:22904588 A C 1.097784 1.4897e-05
14:22911231 T C 0.636967 6.1843e-05
14:22922878 G A 0.156806 -6.2918e-06
14:22924194 A G 0.562683 1.0271e-04
14:22927011 A G 0.068480 9.0759e-06
14:22927818 A C 0.044517 4.4840e-05
14:22930429 A G 0.034782 -2.0918e-05
14:22934914 A G 0.043689 -2.3386e-06
14:22938561 T A 0.515820 -5.9719e-05
14:22939467 C A 0.775639 -2.3167e-05
14:22940842 T C 0.358686 -5.9640e-05
14:22942619 A G 0.208291 2.9737e-05
14:22942890 T G 1.330328 1.8644e-05
14:22946959 C G 0.228331 -3.2354e-05
14:22949670 T C 0.214682 2.7415e-06
14:22950248 T G 0.244849 3.4118e-06
14:22951651 G C 0.176372 -5.5218e-06
14:22952088 A G 1.693338 7.7982e-05
14:22952616 G T 0.040449 5.2183e-07
14:22953607 T C 1.881969 2.7507e-05
14:22954777 T G 0.500734 -2.3390e-05
14:22955238 C T 0.045143 -7.4186e-06
14:22957171 A G 0.535565 6.2656e-06
14:22957488 T G 0.789784 -4.8100e-05
14:22957900 T C 0.578289 8.8892e-05
14:22959603 G C 0.101919 -1.6486e-05
14:22959754 T C 0.022367 2.9377e-05
14:22961010 C T 0.560804 6.8390e-05
14:22964880 C A 0.660659 -7.6066e-06
14:22969453 A G 0.083859 5.3879e-05
14:22971386 G T 0.162369 -4.3718e-05
14:22972608 G A 0.162012 -3.1395e-05
14:22973042 C G 1.372387 4.7710e-06
14:22973309 C T 0.199777 -1.7430e-05
14:22974068 C T 0.037882 1.8522e-05
14:22975728 A G 1.374318 4.9863e-06
14:22978516 A G 0.739497 8.2205e-06
14:22978760 T C 1.004820 -2.8930e-06
14:22979348 G A 1.438709 1.9909e-05
14:22980408 A G 1.147124 -2.0758e-05
14:22981162 A G 0.078581 -1.8488e-05
14:22984559 T C 0.040920 9.9394e-06
14:22989153 C A 0.098618 -2.1345e-05
14:22990099 A G 0.029498 8.1052e-06
14:22990354 A C 0.024821 -2.6892e-05
14:22991715 G T 0.139483 -1.2512e-05
14:22997833 T G 0.787746 2.0189e-05
14:22999523 T C 0.141697 -1.0130e-06
14:23002684 G T 0.302443 -1.5771e-05
14:23006365 G A 0.039492 4.7194e-06
14:23008569 T G 0.163346 2.8110e-06
14:23015874 T C 0.342879 -2.3441e-05
14:23016696 C A 0.176164 2.9877e-06
14:23017901 T C 0.638902 -1.5605e-05
14:23019003 G C 0.025954 -1.2973e-05
14:23019657 G C 0.641904 -1.1121e-05
14:23019822 C A 0.320133 -1.0485e-05
14:23020706 A C 0.196609 4.8402e-05
14:23020919 T C 1.310165 1.4677e-05
14:23021039 A G 0.980447 1.6242e-05
14:23021720 A G 0.251464 2.9778e-05
14:23021852 G A 1.487728 1.7145e-05
14:23022443 C T 1.323044 1.9610e-05
14:23022887 A G 0.118297 3.0624e-06
14:23024977 G C 0.191215 4.8526e-06
14:23028364 T C 0.796074 1.9275e-05
14:23030065 C T 0.186495 -2.5816e-05
14:23032881 G A 0.040404 -1.5461e-05
14:23034339 G A 0.052375 1.3657e-05
14:23041416 C A 0.103110 3.1293e-05
14:23044002 T G 1.403722 -7.1528e-06
14:23047799 C T 0.336680 3.3996e-06
14:23050179 C A 0.054494 8.7034e-06
14:23052885 A G 0.085959 -1.0346e-05
14:23056123 A C 0.255025 6.8560e-06
14:23057791 C G 0.024759 -1.0944e-06
14:23058084 G A 1.553050 1.7781e-05
14:23058214 A C 0.032449 -1.2148e-05
14:23060602 T G 0.255768 4.8852e-06
14:23063614 A G 1.300304 2.3593e-05
14:23064131 G A 0.247657 2.3519e-05
14:23067931 T C 1.421474 1.7554e-05
14:23068435 T C 0.033098 3.8050e-06
14:23071077 T G 1.193568 1.2815e-05
14:23072054 G T 0.170773 2.5461e-06
14:23075116 T C 1.069737 2.9714e-05
14:23077543 G C 0.132994 4.9475e-06
14:23078340 G A 0.253343 4.6612e-05
14:23078849 A G 0.022646 -1.9190e-05
14:23078904 G A 0.086894 1.7990e-05
14:23082418 A C 1.207304 2.2754e-06
14:23093668 A G 0.605707 3.7247e-05
14:23094845 A C 0.192254 9.4436e-06
14:23098917 A G 0.033867 1.6987e-05
14:23100774 A G 0.041391 -1.0877e-05
14:23100959 T G 0.035220 1.7745e-05
14:23102626 A G 0.359212 -3.3677e-05
14:23102882 A C 0.448696 -3.1571e-05
14:23102969 A G 0.939151 -1.5980e-05
14:23103223 G A 0.085787 -3.8663e-05
14:23103544 G A 0.051131 4.5847e-05
14:23114911 C A 0.439722 -1.7982e-05
14:23115160 G C 0.565692 -2.0889e-05
14:23124321 C T 0.229181 -5.5135e-06
14:23132529 C A 0.584307 -3.4777e-05
14:23133511 A T 0.051615 -2.4145e-05
14:23138174 G T 0.148409 -7.9348e-06
14:23168309 G A 0.222102 -1.6124e-05
14:23172419 A G 0.500029 -1.4989e-05
14:23175786 A G 0.064365 2.5955e-05
14:23177202 C A 0.099037 -4.5655e-06
14:23178453 A G 0.086206 -2.4378e-05
14:23188584 T G 0.045799 -1.4124e-05
14:23195747 T C 0.953861 1.9300e-05
14:23207964 T C 0.923532 1.6143e-05
14:23209439 A C 0.316062 1.3078e-05
14:23211670 A C 0.085537 4.8445e-05
14:23213309 T C 0.066147 1.8262e-05
14:23222163 G T 0.063634 -2.1254e-05
14:23222422 G A 0.209206 -1.0082e-05
14:23228159 A G 0.062291 -6.2892e-06
14:23236120 C T 0.039498 4.7938e-06
14:23236142 A G 0.040690 1.6999e-05
14:23236524 T C 1.708207 5.1253e-05
14:23237212 A G 0.040781 2.0676e-05
14:23239880 A G 1.708674 4.6845e-05
14:23245252 G A 0.211952 3.5979e-06
14:23245301 C T 1.302466 2.9681e-05
14:23245674 A C 0.096206 -6.2177e-06
14:23246831 C T 0.093535 3.2760e-05
14:23246975 G T 1.367836 -8.5723e-06
14:23247486 C T 0.447366 2.9242e-05
14:23247687 C T 1.190949 -1.6680e-05
14:23248112 G A 0.267157 -2.1551e-05
14:23249292 G A 0.484887 3.6070e-07
14:23249539 G A 0.736627 4.2210e-05
14:23251130 G T 0.098261 -1.6653e-05
14:23255740 A C 1.257508 -1.6631e-05
14:23256260 G C 1.860293 2.0944e-05
14:23258060 G A 1.542384 -2.2670e-05
14:23258189 G T 0.229133 -2.2876e-05
14:23259258 T C 0.022455 -5.2494e-06
14:23259791 G A 0.071700 -3.5644e-05
14:23262461 A G 1.844957 4.5760e-06
14:23263665 A G 0.965412 1.6468e-05
14:23266443 C T 0.292212 -1.1440e-05
14:23271260 G A 0.322573 4.0160e-06
14:23271690 G A 0.366223 -1.4579e-05
14:23273114 C T 1.285457 1.3287e-05
14:23277893 T G 0.279573 6.7495e-06
14:23282336 A G 0.036149 3.0755e-05
14:23282449 T C 1.202961 2.8799e-05
14:23282512 T C 0.025291 2.6732e-06
14:23283842 A G 0.102484 -5.2582e-06
14:23284572 G A 1.153641 2.9231e-05
14:23286229 G A 0.998448 -2.5899e-05
14:23288409 G A 1.948495 -4.5028e-06
14:23288953 G A 0.458249 -2.9424e-05
14:23289628 T C 0.168449 -5.2629e-06
14:23292248 A G 0.637010 1.6086e-05
14:23299135 T G 1.065919 3.8931e-05
14:23300095 G T 1.684272 4.5700e-05
14:23300771 G A 0.394309 3.9306e-05
14:23303228 C G 0.080938 1.1601e-05
14:23304094 A G 0.470320 9.2904e-06
14:23304829 C T 0.031611 1.7702e-05
14:23306048 T C 1.678306 4.3026e-05
14:23307271 A C 0.213332 1.0883e-06
14:23308986 G A 1.712319 2.6100e-05
14:23310075 C T 0.028589 -8.6305e-06
14:23310239 G C 0.235157 1.6840e-05
14:23311946 A G 0.026122 -2.2263e-05
14:23312208 G A 0.390301 1.7963e-06
14:23312594 A G 0.430880 -2.9601e-06
14:23312863 G C 0.630015 -2.0800e-06
14:23313633 A G 0.051304 4.1561e-05
14:23317196 G C 0.188722 2.4009e-05
14:23317223 C T 1.029329 2.6082e-05
14:23317469 C A 0.449002 2.2251e-05
14:23319442 T C 0.616999 1.1634e-05
14:23321112 A G 0.366103 2.1558e-05
14:23329402 A G 0.050466 1.4549e-06
14:23335744 G A 0.100462 3.1228e-05
14:23340024 A G 0.732567 1.9869e-05
14:23351544 A G 0.179303 1.1258e-05
14:23355067 T G 1.349345 -5.4413e-05
14:23356520 A G 0.022974 -1.0361e-05
14:23363332 A G 1.419637 -2.7739e-05
14:23365756 A C 0.077351 4.8462e-06
14:23369294 G C 0.528018 1.7791e-06
14:23375564 A G 0.084891 1.2676e-06
14:23389479 A C 0.035503 -2.2518e-05
14:23393052 T G 0.124653 -6.5100e-06
14:23403193 C A 1.207726 -1.7931e-05
14:23409909 A C 1.142972 -8.7424e-06
14:23415178 G A 0.051566 4.5701e-05
14:23419036 T C 1.069967 1.9821e-06
14:23422186 A G 1.568156 -3.3613e-06
14:23425536 C A 0.034549 -3.0942e-05
14:23425817 A G 0.034922 1.7073e-05
14:23436369 A C 0.064576 -1.3717e-05
14:23444084 T C 0.165105 2.2312e-05
14:23451345 A G 0.047746 -1.7364e-05
14:23453797 A G 0.029443 -8.6306e-07
14:23456004 G A 0.064761 -8.2327e-06
14:23459101 T G 0.171980 6.8815e-07
14:23467664 A G 0.200816 1.2620e-05
14:23473706 T C 0.054793 -1.6546e-05
14:23476026 A C 0.775489 -1.8653e-05
14:23476461 T C 0.492476 -1.1146e-05
14:23476744 T G 0.361342 1.2729e-06
14:23479967 C T 0.473696 -8.5694e-06
14:23484125 T C 0.028479 5.5378e-06
14:23491284 G C 0.554676 9.0704e-06
14:23494234 T C 0.142557 1.5318e-05
14:23494277 G A 0.554309 7.2216e-06
14:23504021 A G 0.151119 -2.2690e-05
14:23506077 A G 0.141537 2.9388e-05
14:23506110 T C 0.837452 2.1837e-05
14:23508976 T G 0.310087 -1.1763e-05
14:23512041 A G 0.026619 -1.0779e-05
14:23513893 A G 0.168147 1.3468e-05
14:23514849 C T 0.069285 -7.2252e-07
14:23515087 G A 0.810518 1.3922e-06
14:23518918 C T 0.473400 3.5414e-07
14:23520641 G A 0.107135 3.3909e-06
14:23522033 A G 0.199888 5.5356e-06
14:23524466 C T 0.043621 1.2403e-05
14:23531507 A G 0.061028 1.7828e-05
14:23531758 A G 0.185950 6.7422e-06
14:23532865 G A 0.675976 8.7477e-06
14:23536833 G C 0.064186 1.6113e-05
14:23549285 A G 0.113445 4.2956e-06
14:23549319 G A 0.819870 1.3913e-05
14:23549785 C T 0.820217 1.2811e-05
14:23555640 T C 0.322742 3.4824e-05
14:23557006 A C 0.060577 -1.6909e-05
14:23557080 C T 0.046987 1.1288e-05
14:23559902 T G 0.041803 -8.1425e-06
14:23562558 C G 0.020497 1.0863e-06
14:23564437 C T 0.035662 -3.7205e-05
14:23570055 C T 0.040079 -1.4533e-05
14:23571371 A G 0.071704 1.7664e-05
14:23579678 T C 1.491126 -2.1800e-05
14:23580645 G A 0.077796 -4.7338e-06
14:23582569 T C 1.013568 2.3489e-05
14:23584146 A G 0.082093 1.1489e-05
14:23586795 A G 0.035558 -3.5969e-06
14:23587055 T C 0.068360 -2.2920e-05
14:23589057 A G 0.970207 -2.7970e-05
14:23589586 G T 0.605454 -3.7419e-05
14:23590279 A G 0.195051 -2.0177e-05
14:23592517 T C 0.123562 1.4425e-05
14:23594396 T C 0.508413 6.1506e-05
14:23594846 C G 0.227422 2.0419e-05
14:23595721 G A 0.250377 -1.6439e-05
14:23598128 G T 0.272016 -1.6968e-05
14:23598976 A G 0.128814 -6.1727e-06
14:23605973 C T 0.687463 1.4774e-05
14:23607246 A C 0.766070 2.3871e-05
14:23607730 C T 0.796230 -1.8765e-05
14:23609529 A G 0.079085 -1.2122e-05
14:23609554 A G 0.041962 -1.2193e-05
14:23612489 G C 1.548687 1.0011e-05
14:23618776 T C 0.043981 -2.6180e-05
14:23619902 A C 1.632277 2.4765e-05
14:23624391 T C 0.022351 -2.2153e-05
14:23631536 A C 0.328539 -4.7271e-06
14:23632259 A G 0.035879 4.5104e-06
14:23632506 G A 0.247692 9.0116e-06
14:23634896 C T 0.039437 7.6217e-06
14:23635169 A G 0.540209 -2.0104e-05
14:23637092 T C 0.369537 -2.1936e-05
14:23640794 G A 0.417796 2.1402e-06
14:23641898 A G 0.208333 4.3772e-05
14:23645718 A G 0.229925 3.5097e-05
14:23647729 G C 0.035915 -1.6705e-06
14:23649792 G A 0.269361 6.5072e-06
14:23649893 C T 0.141492 -1.7471e-05
14:23649914 G T 0.168565 -5.1101e-06
14:23652004 A G 0.266132 2.4706e-05
14:23652708 A T 1.456564 -1.6149e-05
14:23653188 A C 1.402638 -3.7790e-06
14:23659840 G A 0.034364 2.8435e-06
14:23660909 A G 0.329961 1.3415e-05
14:23662581 A G 0.134179 -2.0006e-05
14:23664646 C T 1.069759 -8.6590e-06
14:23677385 T C 0.384802 -1.1462e-06
14:23682699 T C 0.022101 2.7896e-06
14:23683918 C A 1.306377 1.9890e-05
14:23695095 T C 0.126581 -3.3535e-05
14:23695924 T C 0.033117 -1.3700e-06
14:23696667 G A 0.384910 -6.4823e-05
14:23705294 G A 0.058999 2.0050e-06
14:23706696 G A 0.066883 -1.7271e-06
14:23715765 A G 0.057263 -5.9896e-05
14:23719753 C A 0.786454 -6.3899e-05
14:23722771 C T 0.361760 -7.4347e-07
14:23725147 T G 1.001315 -5.8157e-05
14:23729188 C T 0.413648 -7.3980e-05
14:23731387 A C 0.225637 1.0234e-06
14:23739644 T C 0.042832 -2.2356e-05
14:23744932 T C 0.094853 -5.1819e-06
14:23745533 T C 0.808524 1.3138e-05
14:23746269 G C 0.477192 -3.1446e-05
14:23749037 T C 0.390827 -1.8747e-05
14:23749882 C A 0.090682 -9.8289e-06
14:23766591 A G 0.646448 4.7937e-06
14:23775066 A G 0.038015 9.3120e-06
14:23775111 A G 0.090828 1.7384e-05
14:23775503 T C 0.588780 6.4495e-06
14:23777081 A G 0.029365 -1.0600e-05
14:23780222 G A 0.032504 1.7268e-06
14:23782769 G A 1.855363 3.8238e-06
14:23789955 G A 0.327462 2.1285e-05
14:23792416 C A 0.253934 -7.7630e-06
14:23794066 T G 0.063634 -1.5474e-05
14:23795976 G C 0.476088 -2.1665e-05
14:23806190 A G 0.969421 1.0202e-05
14:23807081 C G 0.090140 -1.4684e-06
14:23812891 C T 0.095862 -1.7626e-05
14:23812998 G A 0.035636 8.1438e-06
14:23815326 T C 0.031786 -1.6584e-05
14:23819813 G C 0.072453 -2.4425e-06
14:23822800 T C 0.040232 -2.9264e-05
14:23823079 G T 1.047999 -8.8274e-06
14:23823265 T C 0.038528 1.2638e-05
14:23824536 T C 1.205737 2.4610e-05
14:23829490 T C 0.038687 2.3445e-05
14:23830042 C T 0.620427 1.0691e-06
14:23836832 T C 0.375685 -1.7114e-05
14:23840033 T C 0.509260 1.3862e-05
14:23841393 T C 0.195967 7.7806e-06
14:23843143 G A 0.071317 -5.3498e-06
14:23845354 T G 0.053365 3.4416e-05
14:23853629 C T 0.525506 -1.5409e-05
14:23855320 A G 0.239389 8.7241e-06
14:23856381 C A 0.276632 9.2137e-06
14:23856896 G A 0.971012 -4.7273e-06
14:23861811 G A 0.738610 -9.5819e-06
14:23865885 A G 0.714624 -3.7067e-06
14:23875741 C T 0.245511 -3.9756e-06
14:23876267 T C 0.161266 -2.0570e-05
14:23883739 G A 0.756449 1.1085e-05
14:23885717 A G 0.151184 -1.2831e-07
14:23886264 T C 0.328533 1.4218e-05
14:23886409 C G 0.028729 -7.7489e-06
14:23892269 A G 0.064514 -4.2732e-06
14:23893453 A G 0.156397 -2.0022e-05
14:23899793 A G 0.058577 -1.1897e-05
14:23901012 C T 0.032692 2.0971e-05
14:23903380 G A 0.958577 7.0326e-06
14:23904988 T C 0.027405 -8.9075e-06
14:23905600 G A 0.038009 2.7416e-06
14:23906866 C G 1.449508 2.8234e-05
14:23907266 G A 0.025022 -1.4007e-05
14:23907608 G C 1.285477 2.6368e-05
14:23910018 T C 0.040446 -3.0446e-05
14:23912361 C T 0.220346 6.3259e-06
14:23915953 C T 0.172723 7.6286e-06
14:23920281 G A 0.195892 -2.1483e-06
14:23923165 C A 0.038590 4.0319e-05
14:23932186 C G 0.021325 5.6327e-06
14:23942741 C T 0.038629 3.3683e-05
14:23944505 A G 1.541443 3.7713e-05
14:23944870 G A 0.055354 -2.2108e-06
14:23945366 G A 1.661230 3.4704e-05
14:23947374 A G 1.812482 3.8087e-05
14:23948719 T C 0.081428 -1.2705e-05
14:23959031 G A 0.091711 -4.1790e-06
14:23964203 A G 1.651486 3.6325e-05
14:23964351 C T 0.224478 -5.4025e-06
14:23973043 A G 1.869940 4.0405e-06
14:23977010 G A 1.487134 5.5393e-05
14:23978240 T G 0.195879 -3.0177e-05
14:23979640 G A 0.265307 -1.7932e-05
14:23985973 G A 0.481405 -5.0992e-05
14:23987990 G A 0.625497 -1.4825e-05
14:23988726 A G 0.110877 2.5717e-06
14:23989097 A G 0.311499 -1.8907e-05
14:23989818 A G 0.052281 -1.8201e-05
14:23990163 A G 0.085875 1.1546e-05
14:23992742 G T 0.457064 -6.0101e-05
14:23994517 G A 0.441809 -5.4193e-05
14:23995928 T C 0.023746 2.2475e-05
14:23996772 G A 0.353084 -1.8565e-05
14:24002887 T G 0.263094 -1.5562e-05
14:24008406 G A 0.383971 -3.2851e-05
14:24014942 T C 0.046357 1.6094e-05
14:24015901 A C 0.511636 -9.5007e-05
14:24016366 G A 0.273957 -5.9988e-05
14:24016873 G A 0.057714 -3.9941e-05
14:24019334 G A 0.050161 1.7699e-05
14:24022304 A G 0.051281 -3.2245e-05
14:24024056 A G 0.042082 1.7550e-05
14:24024120 T G 0.046717 -6.6057e-05
14:24024618 T C 0.069055 9.6604e-06
14:24026493 G A 0.178595 -1.8935e-05
14:24033027 A G 0.294555 -8.8921e-06
14:24033070 T C 0.379112 5.1955e-07
14:24035016 T C 0.020585 2.5797e-05
14:24041624 C T 0.308188 -2.0936e-05
14:24042352 A G 0.077179 -2.8655e-05
14:24045714 A C 0.031215 2.9023e-05
14:24069798 A G 0.248147 -8.0104e-05
14:24071960 C G 0.849390 4.2183e-05
14:24073039 G A 1.927754 -6.5401e-06
14:24080089 A G 1.932863 -2.9955e-06
14:24087979 C T 0.085696 -1.3057e-05
14:24099568 T C 1.592383 1.2329e-05
14:24100933 G T 0.049401 2.4073e-05
14:24105857 A C 0.299158 3.6309e-05
14:24107922 C G 0.244920 3.1136e-05
14:24114754 G A 0.044387 2.9916e-06
14:24115264 A G 0.093327 -3.1623e-05
14:24116404 C T 1.926839 3.2157e-05
14:24117528 T C 0.347699 1.0848e-05
14:24118085 T C 0.107339 -1.8551e-05
14:24118163 G A 0.334294 -1.5588e-05
14:24121632 G A 0.116756 3.8656e-05
14:24125646 T G 0.129849 1.9161e-05
14:24127328 G T 0.130635 -2.3413e-05
14:24129227 T C 0.239867 -3.1258e-05
14:24132615 C T 0.055484 -1.1016e-05
14:24135035 C T 0.234673 1.8641e-05
14:24136587 A G 0.342951 8.5342e-05
14:24137086 A G 0.061421 -1.0699e-05
14:24138015 G A 1.090283 1.8279e-05
14:24138370 G A 0.199144 -2.9198e-05
14:24140597 G T 0.471781 -1.1645e-06
14:24147513 A G 0.268735 1.9256e-05
14:24152732 C T 0.866360 6.4340e-06
14:24153925 C T 0.031134 1.8898e-07
14:24154119 G C 0.081292 -1.1836e-04
14:24156026 G A 0.365964 -3.8385e-05
14:24159635 A G 0.244388 -2.8838e-05
14:24162985 A G 0.504778 -1.3683e-05
14:24168236 G A 0.544536 1.0483e-04
14:24188606 T C 0.202335 -8.0210e-05
14:24195552 G A 0.776421 1.1291e-05
14:24198369 T C 1.103490 -1.4913e-05
14:24199292 T C 0.478818 -5.4746e-05
14:24200000 G T 0.207480 -3.2390e-05
14:24203304 A G 0.085732 -2.9545e-06
14:24217271 T C 0.064417 1.1122e-05
14:24217467 C T 0.221924 -1.8160e-05
14:24220996 G A 0.021121 9.5592e-06
14:24222978 G A 0.323012 -1.3811e-06
14:24223453 C T 0.332905 1.4162e-05
14:24231601 G C 0.126204 4.7632e-05
14:24232688 G A 1.736689 -1.8273e-05
14:24233479 G T 0.031845 1.7325e-05
14:24235420 T C 0.442101 3.0680e-05
14:24238345 G A 0.099540 2.4631e-05
14:24241502 C G 0.024032 1.6367e-07
14:24241644 C G 0.853071 1.8583e-05
14:24243637 G A 0.490045 4.0143e-05
14:24243861 T C 0.024152 1.8379e-05
14:24244134 C A 0.865850 3.5124e-05
14:24244382 T C 0.091675 -1.3399e-05
14:24245000 A G 0.024512 2.2969e-05
14:24250588 T C 0.103824 2.2077e-05
14:24255246 C T 1.172480 -3.0322e-05
14:24257846 T C 1.459959 -2.7927e-05
14:24258440 T C 0.039054 -5.6214e-06
14:24269211 T G 0.199313 2.7455e-06
14:24270092 C T 0.071519 7.4343e-05
14:24272733 T C 0.043945 -1.2444e-05
14:24287053 G T 0.430221 2.8809e-05
14:24293542 G A 0.109868 -2.5642e-06
14:24294206 A G 0.047964 2.0166e-05
14:24301512 C A 0.405540 8.0502e-06
14:24301918 C T 0.169370 -1.4798e-07
14:24302673 T C 0.453039 3.6111e-05
14:24302924 T C 0.021195 2.1642e-05
14:24305510 G A 0.094489 2.0329e-05
14:24308236 A C 0.084171 1.8136e-06
14:24308557 A G 0.420513 5.7051e-06
14:24309093 T G 0.625318 -8.7078e-05
14:24309865 A G 0.408156 2.3587e-06
14:24324170 T C 0.267680 4.5557e-05
14:24331342 G T 0.261656 -5.1186e-05
14:24331939 A G 0.047279 -1.9485e-05
14:24334768 G C 0.157546 -1.3894e-06
14:24345235 G A 0.094304 1.1357e-05
14:24364416 A G 0.077442 1.6111e-05
14:24365806 C T 1.429647 -2.2547e-05
14:24380071 G C 0.464731 1.3573e-05
14:24381515 C T 0.171402 6.6326e-05
14:24386511 A G 1.548584 -2.8931e-05
14:24391314 A G 0.036545 1.4772e-05
14:24391837 A G 0.178533 4.3868e-05
14:24391998 G A 0.031981 -1.4407e-05
14:24406511 G A 0.064143 6.7264e-05
14:24410030 T G 0.097884 -1.2387e-05
14:24420372 A G 0.098183 -1.1071e-05
14:24428141 G A 1.968064 -1.6716e-05
14:24435564 T C 0.035448 -5.9184e-05
14:24447448 G A 0.150343 8.8619e-06
14:24488924 A C 0.135305 6.7202e-05
14:24501848 G A 0.411658 5.7592e-05
14:24505764 A T 0.045341 2.5544e-05
14:24507436 A G 0.059639 -4.8357e-06
14:24507823 G A 0.137704 4.9656e-05
14:24508272 C T 0.203650 5.5245e-05
14:24522829 T C 0.029027 1.0763e-05
14:24525274 A G 0.993359 -1.4908e-05
14:24526466 C T 0.048554 -4.6160e-05
14:24526895 A G 0.078708 -5.6063e-05
14:24529637 G T 0.501409 2.7215e-05
14:24529890 G A 1.761257 1.4421e-05
14:24533474 A G 0.084236 -1.4828e-06
14:24533539 A C 0.917832 -1.7588e-05
14:24534270 T C 0.076777 2.9271e-05
14:24534633 G A 0.061083 3.2548e-06
14:24534781 A G 0.610144 -5.2219e-06
14:24534827 G C 0.047370 4.9708e-05
14:24534990 A G 0.037992 -2.2751e-05
14:24535117 A G 0.151314 -2.2202e-05
14:24541833 G T 0.045558 2.6239e-05
14:24543158 T C 0.074622 1.9595e-05
14:24543873 A G 1.601094 8.1297e-05
14:24545375 T C 1.207444 2.0459e-05
14:24545835 T C 0.586086 -1.7486e-05
14:24546566 C T 0.027255 -1.2866e-05
14:24548359 G C 0.070542 7.4666e-06
14:24552385 G A 0.063868 1.7999e-05
14:24557694 G A 1.346265 8.1363e-05
14:24561247 T C 1.977961 -1.1013e-05
14:24563620 T C 0.077488 4.6594e-05
14:24565172 G A 0.147893 -3.8794e-05
14:24569734 G T 1.500039 3.4003e-05
14:24572812 A G 0.182724 3.8513e-06
14:24572932 A G 0.033611 -1.8110e-05
14:24577476 T G 0.182373 1.5221e-06
14:24578016 T C 0.127817 6.3584e-07
14:24587545 G A 0.659925 -5.4178e-05
14:24587639 A G 0.557188 -6.5963e-05
14:24601171 T G 0.133488 -3.1016e-06
14:24607116 G A 0.065364 5.9845e-06
14:24611217 T C 0.046419 2.8674e-05
14:24611978 T G 0.495543 -3.2960e-05
14:24615435 C T 0.561323 -2.8536e-05
14:24618859 G A 0.179426 -5.9935e-06
14:24624191 A G 0.989565 2.1807e-05
14:24638555 T C 0.269634 -4.1777e-06
14:24643025 C G 0.621141 2.3379e-05
14:24644109 T C 0.180741 -1.2513e-05
14:24646469 C T 0.300859 -1.0699e-06
14:24649669 T C 0.193412 4.0377e-06
14:24653523 C G 0.684645 2.0034e-05
14:24653954 A G 0.622442 3.4424e-05
14:24653965 T C 0.091136 1.3981e-05
14:24654489 C T 0.722868 4.3553e-05
14:24660406 G C 0.911827 1.1372e-05
14:24661706 C T 0.109728 8.4600e-06
14:24662177 T C 0.340987 1.9446e-05
14:24662296 C T 0.020945 -3.5503e-06
14:24674425 G T 0.490357 -8.6493e-06
14:24675569 G A 0.396750 -4.0835e-06
14:24679877 T C 1.016132 -9.6852e-06
14:24680006 A G 0.102672 -1.6932e-05
14:24682767 T C 0.023347 2.2869e-05
14:24683304 A C 0.029440 -1.1122e-05
14:24688989 T C 0.033753 -5.3273e-05
14:24699341 C T 0.064069 1.2477e-05
14:24703595 C T 0.030718 1.3874e-05
14:24707479 A G 0.095827 2.9165e-05
14:24713097 T C 0.035250 7.8007e-06
14:24717450 C T 0.023396 1.4351e-05
14:24717897 C T 0.064138 -8.0901e-06
14:24719540 C G 1.725400 -1.9972e-05
14:24724656 C T 0.020747 1.2269e-05
14:24724663 T C 0.040303 2.8853e-05
14:24728061 A G 0.048210 -6.0869e-06
14:24729687 T C 0.034117 -1.9828e-05
14:24730100 C A 0.388993 -2.7403e-06
14:24731622 T C 0.090072 5.8118e-06
14:24731714 T C 0.114844 2.0571e-05
14:24736961 C T 0.733028 -8.6310e-06
14:24740167 A C 0.159941 8.3128e-06
14:24758008 G A 0.030793 -1.3733e-05
14:24760009 A G 0.496073 -4.0398e-06
14:24760764 A G 0.116149 -4.0383e-05
14:24764114 G A 0.764012 2.8687e-05
14:24772822 A G 1.012808 -3.5623e-05
14:24773387 C T 0.422470 4.2822e-05
14:24777947 A G 0.055296 8.3141e-06
14:24781772 T G 0.039472 -4.1735e-05
14:24783414 C G 0.430708 4.1505e-05
14:24791136 G A 1.563537 -3.3968e-05
14:24795687 T C 0.118619 -4.3366e-05
14:24800778 T C 0.023133 6.0114e-06
14:24803710 A G 0.056536 1.0846e-05
14:24805463 T G 0.108910 -1.9092e-05
14:24805824 T C 0.523026 8.5426e-05
14:24806902 A G 0.085213 -7.2178e-06
14:24808168 A G 1.176291 -3.9365e-05
14:24812694 A C 0.136429 1.2051e-06
14:24814809 T C 0.131790 3.4499e-05
14:24815992 T G 1.573817 -2.6329e-06
14:24816090 A G 1.623854 3.4002e-06
14:24819436 A G 0.150382 -9.5571e-05
14:24821590 C T 0.406549 4.9549e-05
14:24823287 A G 0.204321 1.7500e-06
14:24826474 T C 0.156734 1.4475e-05
14:24830850 C T 1.415771 -3.2478e-05
14:24834291 T C 1.145176 -3.9253e-05
14:24835500 C T 0.134494 -8.4663e-06
14:24845185 T C 0.027219 -1.5335e-06
14:24845841 C T 1.326391 -1.9574e-05
14:24847783 A C 0.166099 5.9306e-06
14:24851202 T C 1.202208 -3.9429e-05
14:24853600 T G 0.073638 1.4816e-05
14:24854692 A G 0.581866 4.2687e-05
14:24858823 A G 1.751986 -4.0634e-06
14:24860887 C T 0.987520 -3.6785e-07
14:24863672 T C 0.246702 -7.5713e-05
14:24864229 G A 1.061492 -1.5112e-06
14:24864799 A G 1.863549 1.3658e-05
14:24866544 T C 0.127499 1.2028e-04
14:24869751 T C 0.480197 1.4842e-06
14:24871290 T C 1.198304 1.8670e-05
14:24871716 T C 0.257871 2.3262e-05
14:24873484 A C 0.233592 -1.0746e-05
14:24874459 A G 0.333207 -7.7736e-05
14:24883887 A G 0.949534 -5.8371e-06
14:24885606 G A 0.107378 4.0721e-05
14:24887024 A G 0.256706 1.3175e-05
14:24890195 G A 1.550440 1.7455e-05
14:24891362 A G 0.167102 -3.8374e-05
14:24891853 A G 0.079980 3.0508e-07
14:24895350 C A 0.023081 -6.5531e-05
14:24896830 T G 0.264885 -6.2016e-06
14:24898355 A C 1.458768 -1.7052e-05
14:24898751 A G 1.462481 -1.7258e-05
14:24898854 C G 0.105476 4.7515e-05
14:24901249 C A 1.098702 -7.5884e-07
14:24901276 T G 1.932896 7.4120e-07
14:24901433 T C 0.266758 -6.3721e-06
14:24901824 T C 0.111381 2.4395e-05
14:24903284 G A 1.464961 -2.0386e-05
14:24903964 C T 1.735069 -3.4266e-05
14:24904602 A G 0.309834 -6.0985e-05
14:24907513 A G 0.032984 4.2168e-05
14:24910076 T A 0.042128 1.0694e-05
14:24910973 G T 1.805737 -1.7446e-05
14:24911138 T G 0.256794 1.8818e-06
14:24911452 C T 0.045795 3.3781e-06
14:24914191 A C 0.078328 -5.1252e-06
14:24925476 A G 0.083561 -2.0882e-05
14:24927100 C T 1.850952 -1.5608e-05
14:24941322 G A 1.608667 -2.1353e-05
14:24941936 A G 0.083580 -2.0680e-05
14:24950831 T C 0.029930 -5.4792e-06
14:24953777 G A 0.152830 1.9939e-05
14:24954102 A G 0.601367 -5.8127e-06
14:24960559 T C 0.521809 -2.2923e-05
14:24967452 T G 0.206464 2.0842e-05
14:24976574 C T 0.038807 -2.9717e-05
14:24979427 G A 0.671961 -7.0068e-06
14:24984392 T C 0.125795 -7.7237e-06
14:25002651 A G 0.068854 2.7982e-05
14:25012115 T C 0.930565 -4.5233e-06
14:25028043 G A 0.170422 3.2243e-06
14:25029295 T C 0.047327 4.3016e-06
14:25043671 C T 0.132271 -1.8031e-05
14:25066658 T C 0.027998 2.5677e-05
14:25073898 A G 0.137165 -1.6851e-06
14:25075057 A G 0.639911 6.9387e-06
14:25075531 G A 0.224381 -7.9940e-06
14:25084515 A G 0.020345 -1.6477e-05
14:25098232 C T 0.051060 2.7388e-05
14:25100282 G A 0.453984 1.5221e-05
14:25101589 C G 0.454159 1.2905e-05
14:25102160 T C 1.553254 -1.2616e-05
14:25108097 C T 0.936749 2.3640e-05
14:25123541 G A 1.828964 -2.7949e-05
14:25131745 A G 0.057639 2.6742e-05
14:25133186 C A 0.122624 3.3093e-05
14:25139414 A T 0.053920 -1.2204e-05
14:25148893 C T 1.778690 -9.1494e-06
14:25149260 A G 0.109167 -7.3893e-07
14:25152208 G A 0.155397 3.4249e-05
14:25156163 A G 0.052177 1.7170e-05
14:25160945 G A 0.928731 4.0441e-05
14:25161163 T C 0.166991 -1.4726e-05
14:25166945 C T 0.071811 -1.3435e-05
14:25167511 G A 1.224718 1.9114e-05
14:25168101 T G 1.137931 -7.7435e-05
14:25178987 A G 0.232025 -4.6178e-05
14:25182876 T A 0.030251 2.3421e-05
14:25184062 C T 0.268235 -2.3789e-05
14:25187855 T C 1.516654 -2.7007e-06
14:25192185 T C 0.213527 -1.0377e-05
14:25202857 T G 0.040907 9.3124e-06
14:25205017 T G 1.793254 5.4850e-05
14:25210937 G A 1.011747 1.5312e-05
14:25212904 G A 0.067146 4.5610e-05
14:25213523 T G 0.097985 -3.2744e-06
14:25213697 G A 0.024986 1.6892e-05
14:25217830 G A 0.064459 -4.5758e-05
14:25227511 A G 1.841805 2.1337e-05
14:25234937 G C 0.116090 -2.3553e-05
14:25243751 T C 0.087585 2.5206e-05
14:25245074 A G 0.360543 -1.1667e-05
14:25246857 G C 0.066319 4.5516e-05
14:25249005 T C 0.065913 2.2989e-05
14:25249811 T C 0.129489 -5.1829e-05
14:25257658 G A 0.826423 -8.9931e-06
14:25262301 G A 0.177719 -1.5336e-05
14:25265632 T C 0.157669 -3.8424e-05
14:25269658 C A 0.134517 9.8671e-06
14:25269883 C A 0.036347 2.4924e-05
14:25270335 A G 1.230295 3.6244e-06
14:25271175 C T 0.199521 2.8343e-05
14:25271520 C T 1.612974 6.0422e-06
14:25273854 G T 0.082220 1.1406e-05
14:25282393 C A 0.069399 3.8568e-06
14:25282786 C T 0.124679 -3.2418e-05
14:25283735 A G 0.056880 -1.9197e-05
14:25287011 G A 0.793017 -8.8693e-05
14:25287599 A G 0.035941 -6.2210e-06
14:25288011 A G 0.157948 5.2838e-06
14:25291975 G A 0.691445 2.5664e-05
14:25295900 C T 0.407825 1.2262e-05
14:25296554 C T 0.126220 -1.4964e-05
14:25301361 A T 0.654443 2.5138e-05
14:25320002 C A 0.169977 -3.1003e-05
14:25329076 T C 1.384994 5.0524e-05
14:25336221 T C 1.949105 -1.0104e-05
14:25338897 T C 0.033929 -3.8607e-05
14:25340849 C A 0.461855 -6.4653e-05
14:25343506 C T 0.042215 -1.7821e-05
14:25360584 C A 0.768855 3.3096e-05
14:25362843 T C 0.056799 3.3826e-05
14:25363819 C T 1.362163 1.3606e-05
14:25367580 G A 1.940916 8.0851e-06
14:25371525 C T 0.202578 8.6826e-06
14:25382295 T C 0.043617 -4.9599e-05
14:25383404 A G 0.248789 -6.6306e-05
14:25387082 G A 0.027411 5.5974e-06
14:25396079 A G 0.757949 4.6867e-05
14:25396351 A G 0.393758 -1.8192e-04
14:25401603 T C 0.033938 -2.3992e-06
14:25408278 G T 0.060428 -2.8068e-06
14:25411831 G C 0.196973 3.1348e-05
14:25412268 C G 0.124899 -3.3479e-05
14:25416198 C T 0.156683 -1.4600e-05
14:25422925 T C 0.042335 5.8701e-06
14:25424477 G A 0.434412 1.9619e-05
14:25424736 C T 1.421613 3.9598e-05
14:25426341 C T 0.403476 1.0671e-05
14:25427787 C T 0.209333 -2.6952e-05
14:25428054 C T 1.302446 2.5382e-05
14:25428111 G A 1.175336 2.2320e-05
14:25429889 T C 0.029368 -1.0088e-05
14:25438196 C T 0.117116 -5.9826e-07
14:25438796 C T 0.395394 1.4116e-05
14:25447887 A G 0.596550 -3.1647e-06
14:25457200 T C 0.022607 4.5431e-06
14:25463896 T C 0.109079 -2.6381e-05
14:25474449 G T 0.969892 2.8820e-05
14:25476170 T G 0.643401 4.0425e-05
14:25479542 T C 0.436904 3.0607e-05
14:25488453 T C 0.149246 2.4521e-05
14:25501058 C G 0.030952 -1.3244e-05
14:25503799 G A 0.768157 3.6764e-05
14:25505604 A G 0.264168 3.2834e-05
14:25507541 A C 0.033046 2.6060e-05
14:25511232 T C 0.060207 1.4281e-05
14:25512257 G A 1.969421 2.1933e-05
14:25516484 A G 0.076176 -2.2181e-05
14:25521550 G C 0.029177 -1.1006e-05
14:25527505 T G 0.041894 2.2896e-05
14:25531663 G A 0.242609 4.6683e-05
14:25532683 C T 0.280264 9.9787e-06
14:25537671 A G 0.066010 -1.8059e-05
14:25538445 G A 0.835745 7.4379e-05
14:25546115 A G 1.127314 4.1518e-05
14:25546805 A G 0.097806 2.3289e-05
14:25561403 T C 0.505817 -3.9566e-05
14:25564201 T C 0.222216 1.2066e-05
14:25572793 T C 0.100040 6.1993e-05
14:25579457 T C 0.271536 -3.4844e-05
14:25580749 G A 0.331918 5.6705e-05
14:25581860 C T 0.057101 5.5445e-06
14:25583817 A G 0.082334 -3.6696e-05
14:25588029 G A 0.891654 -1.8614e-05
14:25590139 T C 0.226458 -3.6029e-05
14:25600287 A G 0.020394 3.0125e-06
14:25600457 C T 0.136539 -4.1298e-05
14:25604403 A C 0.764749 3.0802e-05
14:25609273 C A 0.581814 -1.8640e-05
14:25617135 T C 0.142920 2.5614e-05
14:25622059 A G 1.887821 2.4158e-06
14:25623479 A G 0.040781 -1.7950e-05
14:25624452 G A 0.053160 -9.6163e-07
14:25629226 A G 0.597884 1.9886e-06
14:25631912 T C 1.518349 7.4437e-06
14:25635514 G A 0.098809 -1.1210e-06
14:25645495 G A 1.173074 -1.8046e-05
14:25648305 A G 0.209453 -3.0543e-05
14:25649674 A G 0.045029 -1.8350e-06
14:25662285 A G 0.498854 1.3072e-05
14:25663643 G A 0.671240 -2.7521e-05
14:25663680 C T 0.142485 1.5078e-05
14:25663743 A G 0.081646 -3.7113e-06
14:25664110 A G 0.147568 1.8938e-06
14:25664799 G A 1.401525 -3.1465e-06
14:25670740 A G 0.189719 -2.7290e-06
14:25686081 A C 0.390239 6.6353e-07
14:25687817 C T 0.044805 -2.9964e-05
14:25693298 A G 0.025253 -1.2642e-06
14:25693743 G A 0.020965 2.8962e-05
14:25693744 A T 0.036113 -5.3708e-05
14:25707612 G A 0.218295 1.1893e-05
14:25713464 G T 0.471505 -3.2476e-05
14:25718191 C A 0.730149 1.0074e-05
14:25718290 G A 0.038158 1.3548e-05
14:25723757 A G 0.228620 1.0440e-05
14:25723760 T G 0.028287 -3.0578e-05
14:25730805 A G 0.093090 8.4268e-06
14:25732362 T C 0.253450 2.8432e-05
14:25758525 T C 1.255382 1.0604e-05
14:25759476 A G 0.043358 -2.0541e-06
14:25769813 T C 0.044594 -1.7077e-05
14:25784096 G T 1.701903 -1.2925e-05
14:25817289 A C 0.067870 1.0445e-05
14:25827306 A G 0.961667 -4.6418e-06
14:25840753 C G 0.058850 2.5725e-05
14:25840917 C T 0.068721 1.0293e-05
14:25844097 G A 0.422973 6.1327e-05
14:25850184 G A 0.052823 3.4447e-05
14:25855522 A G 0.046756 -4.8706e-06
14:25856596 T C 0.467474 -7.4609e-05
14:25864459 C A 0.040696 -1.7154e-05
14:25870473 A C 0.868732 2.2296e-05
14:25877575 T C 0.118349 -1.0262e-05
14:25883880 C T 0.048493 8.3429e-06
14:25885926 C T 1.070873 1.2081e-06
14:25890356 A G 1.516310 4.7871e-06
14:25900612 T C 0.072002 6.2666e-06
14:25908012 G A 0.057344 -3.1295e-05
14:25908986 T C 0.074264 1.8397e-05
14:25915614 A G 0.098095 -6.4991e-06
14:25917248 G A 0.045029 1.5739e-05
14:25917415 A G 1.520043 4.2546e-07
14:25920720 A G 0.177112 4.0486e-05
14:25922458 C T 1.353023 -2.8649e-05
14:25924078 A G 0.750925 3.1065e-06
14:25927013 A C 1.959628 1.1246e-05
14:25930661 T C 0.038859 -1.0859e-05
14:25930988 A C 1.355343 -2.4215e-05
14:25934166 A G 0.031923 9.4073e-06
14:25934456 T C 0.082840 2.8710e-05
14:25938275 G A 0.113419 -1.3209e-06
14:25942829 G A 0.538843 2.2817e-05
14:25955360 C T 0.255839 8.3085e-06
14:25956292 A G 1.443049 -4.4177e-05
14:25961593 G A 0.022636 2.4474e-05
14:25974952 G A 0.033328 -7.9376e-06
14:25978324 C A 1.600510 -5.9903e-06
14:25985541 G T 0.890590 -4.2665e-05
14:25990890 G A 0.060019 -1.2612e-05
14:26006557 A G 0.356177 1.0019e-05
14:26008483 A G 0.061041 3.0482e-05
14:26021501 C T 1.855661 -1.3185e-05
14:26036590 C T 0.143212 3.9847e-05
14:26043051 C A 1.544624 5.8548e-06
14:26045247 T C 0.077170 -1.2484e-06
14:26067163 A G 0.033968 4.3934e-05
14:26070770 A G 0.085687 -1.5582e-05
14:26074250 A C 0.145793 1.5810e-05
14:26077226 T G 0.661178 -2.5571e-05
14:26077408 C T 0.710063 -3.4049e-05
14:26077514 G A 0.478023 6.3067e-07
14:26077546 A G 1.468759 1.9063e-06
14:26077577 G T 0.726338 -4.7846e-06
14:26077651 A C 0.874708 1.1751e-05
14:26078261 A C 1.122978 -6.7565e-06
14:26083999 G A 0.065108 -3.5566e-06
14:26092070 C T 1.282997 -3.0754e-05
14:26099397 T C 1.153784 -1.5981e-05
14:26103019 A G 0.128707 -3.7011e-05
14:26109674 A G 0.112117 -3.4800e-05
14:26110015 G C 1.005236 -1.2568e-04
14:26114174 T C 1.686745 2.0649e-05
14:26117237 A C 0.075323 1.7552e-05
14:26120354 C T 0.133433 2.9851e-05
14:26120779 A G 0.884760 -2.2872e-05
14:26122448 G A 1.120423 -5.4557e-05
14:26124398 A G 0.071781 9.2622e-07
14:26125354 G A 0.095710 -3.9304e-05
14:26125815 G C 0.043374 1.7924e-07
14:26127838 G A 0.251240 -3.9965e-05
14:26128986 G A 0.038840 -1.0706e-05
14:26129412 A G 0.940657 -2.7369e-05
14:26129566 T G 0.041170 1.8019e-05
14:26129593 C T 0.056088 2.7661e-05
14:26130404 A G 0.287863 -8.9395e-06
14:26131193 A G 0.892738 1.1145e-05
14:26133970 G C 1.576728 5.1330e-06
14:26134401 C G 0.662856 -1.4178e-05
14:26134815 G T 1.792991 -1.5755e-05
14:26135270 A C 0.432308 4.0242e-06
14:26136246 A C 1.520692 -2.6346e-05
14:26136738 T C 0.058009 -8.1181e-05
14:26137530 T C 0.471787 -6.0806e-05
14:26137820 A C 0.028450 -1.8296e-05
14:26138346 A C 0.590886 -2.9164e-05
14:26152026 C G 0.490461 3.0425e-05
14:26152553 T C 0.076608 -9.0319e-06
14:26152806 T G 0.023247 -8.5183e-06
14:26154145 A G 0.267096 -7.7517e-05
14:26154936 T C 0.053845 -2.2136e-05
14:26164609 C T 1.032361 -5.2040e-06
14:26164759 G A 0.098358 -1.8359e-06
14:26169820 C T 0.125831 -3.8449e-05
14:26176763 G A 0.059266 1.2369e-05
14:26179158 A G 1.534367 -1.5663e-06
14:26179945 G C 0.091068 8.9214e-06
14:26181882 C T 0.049509 4.3676e-05
14:26185741 T C 0.186489 4.8041e-05
14:26191633 T C 0.081058 4.3961e-05
14:26203387 A G 0.086703 -1.9748e-05
14:26205154 G A 1.372387 1.3233e-06
14:26212246 G A 1.603957 -2.4259e-05
14:26216101 T C 0.143595 -1.4241e-05
14:26225563 C T 0.052887 -9.0846e-06
14:26229372 A G 0.062622 3.8596e-05
14:26229620 T C 0.213335 -3.1055e-06
14:26230801 T C 0.101909 4.2457e-05
14:26234338 C G 0.020764 1.5966e-05
14:26239049 A G 0.061638 -3.2048e-05
14:26247977 G A 1.255271 -1.8172e-05
14:26258165 G A 0.042316 3.6345e-05
14:26263259 T C 0.037658 -2.8197e-05
14:26270130 C T 0.037814 -3.0216e-05
14:26273626 T C 1.037506 -1.3984e-05
14:26282962 C T 0.148445 -1.4591e-05
14:26289723 T G 0.030972 -7.8000e-06
14:26290428 G A 0.139911 -3.2926e-05
14:26298126 T C 0.086021 -2.3554e-05
14:26303272 G A 0.118593 2.4711e-06
14:26305964 C G 0.058026 1.0462e-05
14:26308944 C T 0.042913 -6.5035e-06
14:26317302 G C 0.510344 -1.1748e-06
14:26319615 C T 1.198570 7.8470e-06
14:26320661 G A 0.569574 2.1806e-05
14:26329803 G A 0.073437 -2.1594e-05
14:26334591 T C 0.070350 2.3372e-05
14:26340718 A G 1.690033 2.3319e-06
14:26344308 C T 0.400795 -2.7192e-06
14:26346401 C T 0.128032 -9.2198e-06
14:26355839 C T 0.901687 -3.6450e-05
14:26360387 A G 0.049940 -2.7275e-05
14:26364940 T C 0.905355 9.7029e-06
14:26368226 A G 0.043257 1.7685e-05
14:26380930 C T 1.089354 1.7620e-05
14:26384946 G T 0.150496 2.9693e-05
14:26387827 A G 1.658559 -6.7510e-06
14:26389507 C T 0.254564 -7.9400e-06
14:26389969 A G 0.084723 2.7604e-05
14:26390054 T G 0.309788 -2.9626e-05
14:26390775 T C 0.193610 1.5744e-05
14:26390929 G A 0.047266 -1.8464e-06
14:26394584 A G 0.157280 -3.9363e-05
14:26396076 A G 1.126383 -4.0354e-05
14:26396221 A G 1.159792 -3.7681e-05
14:26402948 T C 0.050395 5.2492e-05
14:26405390 T C 0.080483 2.1490e-05
14:26410118 T C 0.040135 -3.7933e-07
14:26412200 G A 0.054030 -7.6813e-06
14:26419730 T C 0.085180 -6.3586e-06
14:26438059 C A 0.208233 -8.3974e-06
14:26444174 T C 1.334041 -7.6414e-05
14:26446060 C T 0.174434 5.0621e-06
14:26446421 C T 0.846297 -4.9918e-05
14:26457672 T C 0.155780 -2.9091e-05
14:26459019 A G 0.083836 7.4341e-06
14:26460144 C T 0.345469 -8.6682e-06
14:26460959 T C 0.111562 -1.5113e-05
14:26461063 T C 0.057493 2.5902e-05
14:26462208 G A 0.575884 -6.9560e-06
14:26465052 T C 1.335748 -4.7795e-05
14:26475586 C T 1.076611 -2.7482e-05
14:26478065 G A 1.015132 3.3586e-05
14:26488591 T C 0.058837 7.6931e-06
14:26491358 C T 0.128645 1.1940e-05
14:26491455 T G 0.382267 1.3362e-05
14:26491574 C T 0.038090 -3.0720e-06
14:26492233 A G 1.891752 1.7431e-05
14:26495897 A G 0.044685 -1.7385e-05
14:26507656 G C 0.047211 5.7795e-05
14:26511089 G T 0.065140 -1.6545e-05
14:26511416 T G 0.107697 -3.5091e-06
14:26518542 A G 0.040560 1.1910e-05
14:26523304 A G 0.195454 -5.7034e-06
14:26527545 C T 0.361520 -5.7476e-06
14:26535524 C G 0.122932 4.5043e-06
14:26536086 G A 0.224082 2.8200e-05
14:26536218 A G 0.138425 1.2246e-05
14:26536968 A C 0.248711 -1.6236e-05
14:26543099 T C 1.086011 -9.8409e-06
14:26543518 C T 0.042241 1.5197e-05
14:26546417 G A 0.736796 4.0696e-05
14:26555821 T C 0.043007 7.8752e-06
14:26556032 G A 0.215623 2.9590e-05
14:26557662 T G 0.035318 5.6440e-06
14:26558936 C T 0.254223 -2.0647e-05
14:26566343 G A 0.902973 -6.5569e-06
14:26570083 G T 0.030602 -2.4424e-05
14:26572379 G C 0.271471 2.0529e-05
14:26573851 A G 0.882177 -1.7776e-05
14:26582852 G A 1.219869 1.8507e-05
14:26584685 G A 0.089556 -7.1926e-06
14:26588699 C T 0.037668 1.7130e-05
14:26589434 C T 0.050203 1.1714e-06
14:26589554 C T 0.338257 5.2014e-05
14:26590856 G A 0.295149 -1.7005e-05
14:26593122 A C 0.091364 -3.0414e-05
14:26596665 G A 1.910165 -1.4039e-05
14:26601906 T C 0.050187 -1.2014e-05
14:26608200 T C 0.230749 8.0256e-05
14:26610128 A G 0.868070 -3.7776e-05
14:26621638 G A 0.275532 -6.3122e-06
14:26621962 A G 0.355635 -2.4750e-05
14:26622263 A G 0.382482 -1.5037e-05
14:26631913 C T 0.053796 -3.6694e-05
14:26631967 G A 0.486075 2.7626e-05
14:26633940 T C 0.041449 -2.3198e-06
14:26639812 T C 0.093032 2.3996e-05
14:26642477 A G 0.124572 -2.8145e-05
14:26644190 A G 0.989370 -7.5495e-06
14:26650022 C T 0.079964 -5.2881e-05
14:26652771 A C 0.065144 4.1255e-05
14:26653445 G A 0.518108 3.2615e-07
14:26658791 G C 0.099569 2.2932e-05
14:26659420 T C 0.322982 -1.5416e-05
14:26661704 A G 0.070649 -2.4171e-05
14:26665402 C T 0.849072 -2.0210e-05
14:26671160 A G 0.436330 -2.3060e-05
14:26680794 C T 1.158844 -6.3623e-06
14:26681540 T C 0.083827 8.9688e-05
14:26682032 T C 0.101997 -1.2085e-05
14:26682168 C T 1.807467 -5.1919e-05
14:26689983 G A 1.349020 -5.4334e-05
14:26690047 A G 0.042871 -4.6818e-05
14:26690604 C T 0.171149 -4.3026e-05
14:26695389 T C 0.542468 1.2359e-05
14:26700321 T C 0.022052 1.1472e-06
14:26704377 T G 1.335901 -2.5181e-05
14:26708629 G A 0.389671 2.3507e-05
14:26713520 C T 1.390768 -8.4312e-05
14:26715261 A G 0.167666 -1.5454e-05
14:26715696 T C 0.477136 -1.9841e-05
14:26716178 G A 0.819986 -2.6310e-07
14:26718656 C G 0.090731 7.7314e-05
14:26723346 G A 0.531731 -4.1177e-05
14:26731722 C T 0.324492 3.7615e-05
14:26734211 T C 0.597774 -8.6629e-05
14:26741204 G C 0.117239 1.4827e-05
14:26746444 T C 0.144738 2.8038e-05
14:26751099 C A 0.920312 -1.1458e-05
14:26754036 T G 0.200232 1.3051e-05
14:26760708 A G 0.125068 -2.9850e-05
14:26764124 C T 0.034669 1.7538e-05
14:26771373 A G 1.536223 -4.2014e-05
14:26771934 T G 0.074550 8.0356e-06
14:26774138 T C 0.169280 -2.0182e-05
14:26787083 T C 0.176420 -1.5188e-05
14:26788591 T C 0.220168 4.0509e-05
14:26803299 A C 0.667738 -4.6737e-05
14:26804397 G C 0.109566 -1.4776e-05
14:26807472 A C 1.742996 -5.2821e-05
14:26807508 T C 0.216571 3.7751e-06
14:26837799 A G 0.906562 -3.9139e-06
14:26839051 C A 0.492512 3.2288e-05
14:26843597 A G 0.081275 -2.3337e-05
14:26845653 T C 0.038690 -9.1741e-06
14:26845777 A G 0.029917 1.9271e-06
14:26851113 A G 0.045143 -7.8492e-05
14:26855850 A C 1.877662 -3.0484e-05
14:26855942 C T 0.156962 4.8148e-05
14:26858262 G A 0.089874 -5.1846e-05
14:26870128 A G 1.593649 -4.3563e-05
14:26871199 A G 0.041657 2.0647e-05
14:26871958 T C 0.044117 1.3261e-05
14:26872222 T C 0.184366 3.3821e-05
14:26873452 T C 1.890573 2.0763e-05
14:26874372 A G 0.097385 2.4948e-05
14:26884508 T A 0.020614 2.5269e-06
14:26885912 A C 0.836219 4.9450e-05
14:26887002 T C 0.062550 -5.5742e-05
14:26889253 A G 0.108599 -1.1470e-05
14:26892419 A G 0.036214 7.6855e-05
14:26894436 A G 0.315881 1.9170e-06
14:26894604 C T 0.181542 1.7168e-05
14:26897234 T C 0.038560 2.1534e-05
14:26900681 G A 0.114815 -2.5671e-06
14:26902067 A G 0.040239 -5.1931e-05
14:26909377 A G 0.325754 2.6487e-05
14:26923025 C T 0.102497 3.0685e-05
14:26945181 A C 0.093571 1.9069e-05
14:26953939 C T 0.031562 -9.5998e-06
14:26964012 T C 0.049317 8.8525e-06
14:26974414 C A 1.504762 4.5466e-06
14:26985796 C T 0.088248 5.5124e-06
14:26994833 T G 0.382238 -2.3684e-05
14:27037487 A G 0.102815 -8.7457e-06
14:27046757 G T 0.095379 -1.0424e-05
14:27068769 A G 0.080123 6.1532e-05
14:27083239 G T 1.481788 2.3824e-05
14:27105358 G A 0.035178 1.9178e-05
14:27106070 A G 0.236744 4.1869e-06
14:27106938 A G 0.072768 -1.0548e-05
14:27124851 C A 0.052560 -3.2996e-06
14:27128695 A C 1.626555 1.7189e-05
14:27132662 C T 1.841334 -5.7003e-05
14:27151960 C T 1.663908 2.4965e-05
14:27172709 A C 0.094262 -5.3794e-07
14:27177764 G T 0.772390 -7.9888e-06
14:27181521 G A 1.503518 -3.0338e-05
14:27183827 T G 0.121783 -2.7038e-05
14:27187833 A G 0.859144 -1.5506e-05
14:27191368 G A 0.857804 1.5168e-05
14:27191404 T C 1.729434 -1.7653e-05
14:27205999 T C 0.594528 2.4349e-06
14:27208456 C T 1.495806 -2.9054e-05
14:27213499 C A 0.252025 1.7875e-04
14:27218316 G A 0.101283 2.1637e-05
14:27219238 A G 0.030186 4.3832e-06
14:27223432 G T 1.854110 -1.2511e-05
14:27231424 C T 0.325599 -2.4460e-05
14:27236682 C T 1.358044 -9.8826e-06
14:27245961 G T 0.084888 3.7991e-05
14:27250541 G A 0.057675 2.6817e-05
14:27251431 C T 0.033601 -1.2015e-05
14:27257994 C G 0.178066 -1.0790e-05
14:27259978 T C 0.163307 1.7902e-04
14:27260043 A T 1.194951 6.4433e-05
14:27264262 G A 0.022182 1.0155e-06
14:27264289 C T 0.520484 -3.7265e-05
14:27271124 A G 0.082577 -1.2375e-05
14:27271491 G T 0.682195 -3.7334e-05
14:27272084 C T 0.052433 7.8528e-06
14:27272685 C T 0.476133 -3.6963e-05
14:27279337 A G 0.125996 1.2430e-05
14:27283653 G C 0.095307 -6.1117e-05
14:27285048 A G 0.210339 2.5596e-05
14:27293902 T C 0.039797 -2.9918e-05
14:27296065 T C 0.072067 -2.2049e-05
14:27296121 T G 0.289615 -6.4012e-05
14:27298826 C T 0.182896 5.7374e-06
14:27302005 C A 0.049775 -1.1713e-07
14:27305789 C T 1.340153 -1.7976e-05
14:27307096 T C 0.083587 -4.4570e-05
14:27326991 G A 1.068351 -1.3377e-05
14:27331110 A G 0.512889 -5.0173e-06
14:27333217 C T 0.290242 -1.0575e-05
14:27336797 C A 0.031014 1.4575e-05
14:27339927 A G 0.062456 -1.5270e-06
14:27342001 A G 0.035727 1.4245e-05
14:27348232 T C 1.764035 -3.5332e-05
14:27352379 A G 0.160756 1.7525e-07
14:27356217 G C 0.180114 9.6691e-05
14:27368132 G A 0.034795 6.5645e-06
14:27376899 C T 0.485472 -3.6183e-05
14:27376942 G T 0.178115 1.0838e-04
14:27383568 C G 0.122903 -1.3511e-05
14:27392208 A G 1.485368 2.7212e-05
14:27396676 G A 0.153713 6.2917e-06
14:27406892 T G 0.022094 -1.2752e-06
14:27407603 G A 0.318058 -1.6857e-05
14:27409533 T G 0.032578 5.2512e-05
14:27410650 A T 0.019981 -8.9480e-06
14:27421440 G A 0.286470 -7.3726e-05
14:27421974 A C 0.128200 -5.3146e-06
14:27435381 A G 1.489049 4.3797e-05
14:27437764 A G 0.022708 -6.0961e-06
14:27453928 A C 1.866658 2.9819e-06
14:27462277 A G 0.049619 1.1764e-05
14:27462601 G A 0.068276 -1.7549e-05
14:27463114 G T 0.020251 3.4484e-06
14:27466461 A G 1.197544 6.3179e-06
14:27469609 G A 0.491713 -4.8325e-05
14:27471056 C A 0.720969 6.6905e-05
14:27473374 C T 0.137136 -1.7327e-05
14:27479416 T C 1.550690 6.7270e-05
14:27479798 T C 0.044085 2.7718e-05
14:27486333 T C 0.221924 -3.3089e-05
14:27487516 C T 1.601848 5.4163e-05
14:27492990 T C 0.032796 1.5141e-05
14:27498841 T C 0.428131 2.0062e-05
14:27506173 A G 0.837920 -2.8459e-05
14:27506378 A G 0.303946 6.3071e-07
14:27508742 C A 1.141129 7.8922e-06
14:27510454 A G 0.107976 -2.1390e-05
14:27513211 C T 1.194759 3.2652e-06
14:27530735 C T 0.076105 2.6784e-07
14:27532293 G C 0.683587 5.9057e-06
14:27540316 C T 0.544864 -4.5088e-05
14:27541103 C T 0.082869 4.9877e-06
14:27546796 G A 1.828198 2.9428e-05
14:27547598 G T 0.061606 -1.7207e-05
14:27547699 A G 0.339783 3.0038e-06
14:27561473 G C 0.031968 -4.6929e-06
14:27564069 G A 1.257170 -2.2997e-05
14:27565065 A T 0.185343 6.8419e-05
14:27566943 C T 1.740652 5.9210e-05
14:27573081 G A 0.281981 5.4485e-05
14:27574366 A G 0.203776 4.0964e-05
14:27586279 A G 0.094726 4.5992e-06
14:27588622 A G 0.023964 -6.3417e-06
14:27592253 C T 1.972264 -1.2591e-05
14:27594541 C T 1.284727 -3.5825e-05
14:27595190 G A 0.195321 4.8798e-05
14:27597998 C T 0.119566 -6.6006e-05
14:27613621 G A 0.606369 -1.9242e-05
14:27621324 G A 0.918280 -1.4455e-05
14:27622585 G C 0.068033 -1.4426e-05
14:27623344 T C 0.089497 -1.3090e-05
14:27625908 C T 0.043871 -4.1979e-05
14:27628410 A G 1.842042 9.6328e-06
14:27629024 T C 0.301015 1.5617e-05
14:27649940 G A 0.053829 2.5131e-05
14:27660064 G A 0.171899 -2.5591e-06
14:27660167 T C 0.142693 1.9536e-05
14:27660485 G T 0.048934 -3.3399e-05
14:27660889 A G 0.081084 2.0904e-05
14:27663373 G A 1.234832 3.0448e-05
14:27667078 T C 0.111144 -9.5318e-07
14:27668615 T C 0.045906 6.3697e-06
14:27669536 T C 0.302900 -1.0175e-05
14:27672144 T C 0.030371 -7.7875e-06
14:27681534 A G 0.069886 -4.7934e-05
14:27681833 A G 0.020906 -1.5254e-05
14:27689332 T C 0.169218 3.7214e-05
14:27701359 A C 0.056779 1.4378e-05
14:27701866 C T 0.243525 -2.2120e-05
14:27704523 C T 0.113464 4.0818e-05
14:27704700 T C 0.049661 -1.2576e-05
14:27706256 A G 0.068412 3.8143e-05
14:27714462 A G 0.476046 -2.0610e-05
14:27723800 C T 0.500964 -3.4327e-05
14:27725240 T C 0.029621 9.0657e-06
14:27738160 G A 0.150483 2.6736e-05
14:27738450 G A 0.062089 3.6519e-07
14:27740521 G T 1.678436 -2.0570e-05
14:27742425 G A 0.560142 2.1733e-05
14:27748306 A C 0.239133 4.1588e-06
14:27750711 G A 0.080315 1.9319e-05
14:27750890 A G 0.485569 1.1108e-05
14:27751193 T C 0.159344 -1.2818e-05
14:27762433 A G 0.293069 -5.2354e-05
14:27771170 A G 0.195470 8.7309e-06
14:27771297 A C 1.424716 4.5915e-05
14:27772450 G A 0.089423 -3.7094e-06
14:27779991 G A 0.058201 -1.2335e-05
14:27784439 G T 0.933477 1.6522e-05
14:27800177 T C 0.252038 -7.9100e-06
14:27803360 A C 0.080295 1.1334e-05
14:27815116 T C 0.215562 6.3904e-06
14:27824645 G A 1.730785 6.7140e-06
14:27844850 A G 0.046393 1.6918e-06
14:27864638 A G 0.046448 3.9476e-05
14:27864781 G A 0.314316 -9.9684e-06
14:27865330 C T 0.040485 2.3131e-05
14:27867786 C T 0.025782 -5.7549e-06
14:27869441 C T 1.770033 -1.5753e-05
14:27870524 C T 0.424982 -3.8865e-05
14:27876319 T C 0.093282 2.3824e-05
14:27877177 A C 1.813790 2.1598e-06
14:27882732 C T 0.127564 6.0565e-07
14:27889567 T G 1.819107 2.4624e-06
14:27894318 T C 0.096287 3.9214e-05
14:27895041 A G 0.071090 1.1467e-05
14:27904805 G T 0.031881 -2.2854e-05
14:27910872 C A 0.453435 6.5220e-06
14:27924401 T C 0.031799 2.7048e-05
14:27927932 C T 0.303877 -6.2793e-06
14:27939522 A G 0.023068 9.8384e-06
14:27941714 A G 0.081623 -1.7343e-05
14:27941845 T C 0.047620 -5.2434e-05
14:27955844 T C 0.055867 -1.9776e-06
14:27956543 T C 0.049184 1.4574e-05
14:27958830 C T 1.269141 4.1015e-07
14:27975140 A G 0.037691 -4.8929e-05
14:27981624 T C 0.038622 1.7418e-05
14:27986018 A C 0.713140 -1.0053e-05
14:28004548 A C 0.071642 -5.7095e-06
14:28004630 A G 0.524237 5.8101e-06
14:28012250 A G 0.020458 -1.7136e-05
14:28037498 T C 0.024379 -3.8579e-06
14:28058065 T C 1.328452 -8.1265e-06
14:28065012 A G 0.224806 -2.0451e-05
14:28080806 C T 0.060879 1.3256e-05
14:28093185 C T 0.222647 -2.7888e-05
14:28109936 A C 0.031134 8.6182e-06
14:28119470 G A 0.494284 8.1826e-06
14:28122062 G A 0.088394 -1.4511e-05
14:28123949 G A 0.085690 8.0004e-06
14:28126549 C T 0.170205 1.2746e-05
14:28128224 C T 0.146990 6.2908e-06
14:28128483 A G 0.087439 1.9968e-05
14:28148419 C T 0.355321 2.5600e-06
14:28156456 C T 0.041082 -6.1396e-06
14:28164745 T C 0.582437 -1.5512e-05
14:28167643 T C 0.086264 1.1073e-05
14:28182783 G A 0.082116 4.3950e-06
14:28196158 G T 0.083914 -5.8694e-06
14:28199466 A G 0.108566 -1.2939e-05
14:28206650 C T 0.054618 -9.4950e-06
14:28211200 T G 0.343856 4.2603e-05
14:28235346 C G 0.201767 -1.4448e-05
14:28252785 C G 1.589192 3.6145e-06
14:28260166 C T 1.532267 -4.4252e-06
14:28275219 A G 0.084401 2.2198e-05
14:28278077 A G 0.378791 -1.2800e-05
14:28307595 G C 0.171574 2.1086e-05
14:28317455 A G 1.548967 -3.8797e-06
14:28325409 A G 0.815627 1.6610e-05
14:28339673 C T 0.027054 -1.7905e-05
14:28341653 G A 0.094976 -9.0885e-06
14:28345096 T G 0.035019 2.1259e-05
14:28370785 G A 0.051401 9.9425e-06
14:28379457 C A 0.120339 -4.5153e-06
14:28385413 T C 0.688985 -1.7278e-05
14:28390936 A G 0.040349 -2.0702e-06
14:28397014 C T 0.872965 8.5662e-06
14:28415101 C G 0.175557 5.0194e-06
14:28424206 C T 0.231700 -1.6913e-05
14:28426666 G T 0.027590 1.1433e-05
14:28443348 C T 0.363029 1.4134e-05
14:28445049 C T 0.043728 6.8044e-07
14:28449775 G A 0.244132 -1.0611e-05
14:28452878 T G 0.485011 1.5497e-05
14:28454327 C T 1.584242 -9.0292e-07
14:28456595 G A 0.084823 1.3581e-05
14:28457557 G T 1.526564 -2.1804e-05
14:28464613 A G 0.203624 3.4941e-05
14:28466225 T C 0.831334 2.3514e-05
14:28466823 A G 0.379070 -1.0823e-05
14:28467026 T C 1.309334 -2.8443e-06
14:28467299 T C 0.337897 -1.2624e-05
14:28467611 T C 0.134124 -1.3635e-05
14:28469070 G A 0.077020 -1.1387e-05
14:28473408 C T 0.703666 3.0093e-05
14:28474858 C T 0.837592 -2.1315e-06
14:28476698 A G 0.872439 -1.4507e-05
14:28477198 A G 1.864071 -5.4011e-06
14:28480782 G A 0.076874 4.4833e-05
14:28486535 A C 0.244820 -3.1986e-05
14:28487308 C T 0.508634 -5.3166e-05
14:28493039 C T 0.063978 -3.1464e-05
14:28497378 C T 0.117249 -3.3245e-05
14:28515559 A G 0.042092 1.0781e-05
14:28516404 A C 0.039894 -2.1976e-05
14:28517524 A G 0.117944 1.8074e-05
14:28521898 T G 0.503986 -4.5912e-06
14:28522305 T C 0.973043 -1.7421e-05
14:28522363 G A 0.137370 1.6861e-05
14:28531115 G T 0.628992 -1.7101e-05
14:28538565 G T 0.137532 -7.1589e-06
14:28538595 C T 0.062317 3.0405e-05
14:28574719 C T 0.414833 1.4699e-08
14:28575567 A G 1.539339 -1.2003e-05
14:28592470 T C 0.085732 1.1504e-05
14:28600315 A G 0.124617 2.8518e-05
14:28606101 A G 0.952085 -2.8215e-05
14:28614067 A G 1.526022 -2.1090e-05
14:28652999 G A 0.043799 -2.0847e-05
14:28657255 G A 0.890200 -2.8586e-06
14:28657388 T C 0.126909 -1.1874e-05
14:28669164 C T 0.041835 -4.2531e-06
14:28669278 G T 0.031306 -8.5480e-06
14:28675283 C A 0.124156 2.8423e-05
14:28692283 T C 0.028644 -7.7492e-06
14:28696298 C T 0.023987 4.4604e-05
14:28714405 G T 0.050914 4.3995e-05
14:28722279 C A 1.947434 5.2214e-05
14:28722661 T G 0.041053 -5.7927e-06
14:28726466 T G 0.647776 -2.5426e-05
14:28729650 G A 1.077251 4.5018e-05
14:28736907 T C 0.186346 -3.4001e-05
14:28750123 A G 0.032604 -4.0264e-06
14:28762220 C A 0.024652 4.8303e-05
14:28765364 A G 0.047999 -2.6510e-05
14:28765634 A G 0.050314 4.0876e-05
14:28769451 G A 0.874617 -3.6335e-05
14:28779657 C T 0.397571 -5.0641e-06
14:28788825 T C 0.077137 -5.5158e-06
14:28799020 G A 0.070584 -8.9721e-06
14:28818141 G A 1.915875 1.8145e-05
14:28822289 A C 0.060661 -4.1773e-05
14:28824751 G A 0.291719 -9.7708e-06
14:28826014 A G 0.051865 -1.9301e-06
14:28832783 C A 0.023633 1.8718e-05
14:28834081 C T 0.095086 8.4237e-05
14:28837590 A G 0.373819 -9.3524e-06
14:28868211 T C 0.481966 4.1155e-06
14:28877226 A T 0.054247 3.6870e-05
14:28878139 C T 0.023808 3.0029e-05
14:28895034 C T 0.087887 -1.9644e-05
14:28895888 T G 0.047249 -3.7055e-05
14:28896281 G A 0.107180 5.5197e-06
14:28908688 T G 0.049502 -9.7435e-06
14:28914556 T C 0.048934 -4.9053e-05
14:28914915 G A 0.752600 -9.2706e-06
14:28925742 A G 0.172133 2.8920e-06
14:28940037 C T 0.038590 5.0411e-05
14:28944223 A G 1.697074 9.1738e-06
14:28957927 C T 0.971479 1.4335e-05
14:28958393 A C 0.049830 -4.9099e-06
14:28962151 T C 0.068682 1.4557e-05
14:28963677 C T 0.587332 6.2529e-05
14:28965561 A G 0.072830 -3.2886e-05
14:28971309 A G 0.022429 1.3215e-05
14:28982622 A C 0.029819 1.2734e-05
14:28986877 T C 0.069418 1.1361e-05
14:28990427 T C 0.728899 -2.7297e-05
14:28995169 G A 0.092753 6.3649e-06
14:28997689 C T 0.201277 4.6600e-07
14:28997977 C A 0.072736 6.1042e-06
14:29011616 G A 1.005904 5.4578e-05
14:29012066 C T 0.858278 4.0640e-05
14:29019151 T C 0.021510 1.2955e-05
14:29019845 C T 0.048272 3.8673e-06
14:29021928 T C 0.860287 5.0199e-05
14:29024101 T C 0.168393 1.8557e-05
14:29024313 T C 0.092016 6.6340e-07
14:29025356 G A 0.747851 6.0579e-06
14:29028489 T C 0.259942 -3.1293e-05
14:29029142 C T 0.082298 4.3185e-05
14:29030067 C T 0.573729 -6.4739e-05
14:29031654 A C 0.393910 5.2042e-06
14:29036737 C T 1.467444 2.3308e-05
14:29038578 T C 0.644647 1.5515e-05
14:29044409 T C 0.022341 1.5508e-05
14:29044666 T C 1.687943 -7.4367e-05
14:29046550 G A 0.266054 2.1877e-05
14:29052406 C T 1.176304 1.3800e-05
14:29054166 C T 0.510598 -5.4040e-05
14:29065181 A G 0.254895 2.5725e-05
14:29065689 G T 0.503093 -3.5216e-05
14:29066276 T C 1.424720 -2.2275e-05
14:29066692 T C 0.859592 -2.0118e-05
14:29071794 C T 0.322960 1.3184e-05
14:29072662 A G 0.936203 1.4118e-05
14:29079874 A G 1.833152 2.5446e-05
14:29082530 G A 0.047074 -4.3290e-05
14:29083382 C T 0.400684 -2.1912e-06
14:29088119 T C 0.077118 -4.3980e-06
14:29098292 A T 0.103548 9.0838e-06
14:29098360 A G 0.701124 -2.6478e-05
14:29098928 A G 0.025090 -3.0992e-06
14:29103202 G A 0.585050 -5.7949e-07
14:29112917 T C 1.104009 -2.4574e-05
14:29129540 T G 0.115581 -2.1535e-05
14:29139646 G A 0.310106 2.4612e-05
14:29162473 A C 0.385344 3.4663e-06
14:29169096 T C 0.053520 2.5689e-05
14:29186491 C T 0.943974 -2.1776e-05
14:29190516 T G 1.776694 2.6789e-05
14:29198203 C A 1.241811 1.1266e-05
14:29198485 G A 0.427813 3.5085e-05
14:29198624 C G 0.061716 1.8156e-05
14:29200174 G A 0.072479 -4.2154e-05
14:29200520 T C 1.339114 3.2111e-05
14:29200907 G A 0.269296 -8.7693e-06
14:29202030 G A 0.108057 -1.1187e-05
14:29213100 T C 0.121475 8.7700e-07
14:29213976 A G 1.213095 1.6559e-05
14:29216738 G A 0.489344 1.2433e-05
14:29218722 G A 0.041076 4.4697e-05
14:29223074 C A 0.601481 6.0026e-06
14:29224175 G A 0.285094 -2.2022e-05
14:29225492 A G 0.081983 2.7389e-05
14:29228901 T C 0.072710 -2.7369e-05
14:29230860 C A 0.142589 4.4818e-05
14:29240395 C G 0.084200 -1.4658e-06
14:29249349 G T 0.367356 -5.0911e-05
14:29250993 T C 0.061693 2.7194e-05
14:29261946 G A 0.129771 1.0856e-05
14:29261974 C T 1.262334 4.4291e-06
14:29262632 G T 1.927397 2.0519e-05
14:29264552 A G 0.498621 -9.4468e-06
14:29272237 A G 1.749523 9.3196e-06
14:29279777 G A 0.677625 -3.8382e-05
14:29290554 C T 0.056571 8.5101e-06
14:29291946 G A 0.062677 -3.0538e-05
14:29295249 A G 0.041203 1.0941e-05
14:29297621 A G 0.054988 -8.6433e-06
14:29307267 A G 0.031705 -1.9566e-05
14:29309811 T C 1.746134 -3.1491e-06
14:29335593 T C 0.056636 2.5212e-05
14:29337231 T C 0.093048 -8.7378e-06
14:29340464 G A 0.057834 1.0349e-05
14:29342800 T C 0.029771 1.9934e-05
14:29380290 G A 0.039008 3.3347e-05
14:29383170 A G 0.046685 1.3650e-05
14:29383787 T A 0.086780 1.3458e-05
14:29396922 T G 0.055176 1.4515e-05
14:29401447 A G 0.332418 1.4572e-05
14:29404590 G A 0.044766 -4.9191e-05
14:29433065 C A 0.141456 -5.8547e-06
14:29441014 C T 0.055377 7.8361e-06
14:29469373 C T 1.324015 -2.7547e-05
14:29470355 G A 0.106541 -3.8768e-05
14:29475724 C T 1.936291 1.5376e-05
14:29476736 T C 0.042108 1.0133e-05
14:29479866 G A 0.060716 5.9582e-05
14:29482915 T G 0.034474 -9.0916e-06
14:29485731 T C 0.026746 2.2553e-05
14:29487829 G A 0.079279 -7.9744e-06
14:29488447 C T 0.373939 8.3737e-06
14:29489230 G T 0.091970 3.3942e-06
14:29502262 A G 1.662506 -7.4665e-07
14:29507657 T C 0.394822 -1.3310e-06
14:29525676 T C 0.044367 -4.9943e-05
14:29561599 G T 0.080724 -1.6562e-05
14:29573740 T C 0.059045 2.4354e-05
14:29574263 G A 1.333444 -8.3991e-06
14:29579407 C T 1.348365 -7.3926e-07
14:29587561 A G 0.021851 1.4327e-05
14:29594419 C T 0.053089 1.7803e-05
14:29599901 T G 0.057893 -2.4753e-05
14:29615950 G A 0.084817 2.6247e-05
14:29625584 C T 0.044912 1.2813e-05
14:29629951 T G 0.069321 6.2456e-05
14:29646043 T C 0.125996 -1.1135e-04
14:29647200 A G 0.056841 1.8272e-05
14:29650365 G A 0.272435 1.1667e-05
14:29655136 A G 0.102838 -1.8274e-05
14:29655327 T C 0.045704 1.7295e-05
14:29657285 T C 0.043270 -1.0777e-05
14:29659737 A G 1.624854 2.8665e-05
14:29663281 G A 0.562631 4.7780e-05
14:29664525 G C 0.130878 1.8864e-05
14:29667038 G A 0.079347 -1.0931e-05
14:29670290 G A 0.381589 -1.0557e-05
14:29678837 G A 0.241067 -3.7599e-05
14:29682012 A G 0.600877 1.3535e-05
14:29685328 A G 1.543332 2.9076e-05
14:29695661 T G 0.627957 -1.3900e-05
14:29705948 G A 0.061093 4.5203e-06
14:29711805 C T 1.955000 -5.0188e-06
14:29722624 A C 0.070032 -6.0176e-06
14:29723233 T C 0.053141 -1.9956e-05
14:29731282 C A 1.086362 -1.5821e-05
14:29742409 G A 0.068101 1.3727e-05
14:29744314 C T 1.895553 -2.2962e-05
14:29744357 G A 0.106583 -1.9165e-05
14:29755868 A C 1.284902 3.4502e-05
14:29758837 C T 0.037713 -2.1975e-05
14:29760690 T C 0.045789 7.5974e-06
14:29770754 T C 0.113338 -7.9723e-06
14:29771761 T C 0.032572 9.6659e-06
14:29774860 C A 0.037311 -1.0089e-05
14:29788586 A G 0.229353 7.4653e-06
14:29789610 C G 0.086816 4.1270e-06
14:29796042 A G 0.075891 1.4695e-05
14:29807595 A G 0.381002 1.5829e-05
14:29807759 A G 0.201027 1.7346e-05
14:29817634 C T 0.069298 8.2270e-06
14:29819524 G A 0.042572 -1.6742e-05
14:29827085 C T 1.263834 1.5219e-05
14:29834740 T C 0.196665 1.7034e-05
14:29839066 T C 0.039761 4.5269e-06
14:29840838 G A 0.074303 3.9589e-06
14:29853841 A C 0.048411 1.1605e-05
14:29857214 A G 0.028430 -5.5433e-05
14:29866165 C T 0.192539 4.3622e-05
14:29880701 T G 0.132134 -6.0150e-06
14:29885363 A G 0.147659 1.5612e-05
14:29888156 G T 0.031004 7.2314e-06
14:29889177 G A 0.384932 -3.2958e-05
14:29891005 T C 0.168004 -2.5381e-05
14:29896342 C T 0.066059 -2.7400e-07
14:29899685 G A 0.665372 2.9131e-06
14:29904426 T C 0.874221 2.1923e-05
14:29905760 T G 1.267278 5.6818e-05
14:29907469 G C 0.049294 2.6061e-05
14:29910571 A G 0.154323 2.2249e-05
14:29910990 G A 0.057409 -1.1166e-06
14:29911388 C A 0.261795 -1.4139e-06
14:29912534 C T 0.059473 2.6748e-05
14:29915551 T C 0.089913 -3.5281e-05
14:29916395 A G 0.091928 4.3721e-05
14:29916912 C T 0.241632 6.7327e-05
14:29931291 A G 0.164547 6.0808e-05
14:29932870 A G 0.056461 -7.7270e-06
14:29936108 A G 0.091581 -1.2748e-05
14:29942649 C T 0.965396 -6.4662e-05
14:29945203 C T 0.227386 2.3347e-05
14:29956489 A G 1.139113 -2.6584e-05
14:29967193 C T 0.246774 -8.2162e-06
14:29969601 T C 0.206503 -1.5209e-05
14:29970279 A G 0.164593 5.7429e-05
14:29970372 C G 1.181477 -4.2682e-07
14:29970690 G A 0.111462 -2.0271e-05
14:29972145 G A 0.071879 -3.0296e-06
14:29975157 C T 0.789086 2.3115e-05
14:29977529 A G 0.049918 -5.3864e-07
14:29978687 A G 0.036649 -3.4891e-06
14:29978861 C T 0.547915 -1.6094e-05
14:29988181 T C 0.140535 -1.1928e-05
14:29994378 C T 0.021065 -2.5967e-05
14:29994410 A G 0.239805 6.8073e-05
14:29995029 G A 1.064118 9.5315e-06
14:30000682 G A 0.573096 -2.8790e-05
14:30003272 C T 0.069545 3.7807e-05
14:30005216 T C 0.046152 -2.6331e-05
14:30009114 G A 0.046717 5.4357e-07
14:30009328 C A 1.413285 -9.7213e-06
14:30014363 C A 0.363883 4.1130e-06
14:30015651 T C 0.028206 -4.1721e-06
14:30017695 T C 0.453221 2.2358e-05
14:30018024 G A 0.023808 -1.3504e-05
14:30022094 C T 0.555195 -1.5078e-05
14:30022920 A G 0.094622 -2.3653e-05
14:30026463 C G 0.115055 4.2469e-05
14:30055819 T A 0.842237 -1.2580e-06
14:30056131 A C 0.020131 -1.3222e-05
14:30063774 C T 0.428585 3.3240e-06
14:30064370 A G 0.024659 3.0923e-05
14:30078329 A C 1.181773 1.0539e-07
14:30080636 T C 0.072330 -2.7227e-05
14:30082544 A G 0.050122 2.7839e-05
14:30096598 C T 1.957123 1.8165e-06
14:30105364 A G 0.050164 2.0107e-05
14:30106184 T A 0.022250 5.4643e-06
14:30113632 T G 0.111692 3.7337e-06
14:30127532 A G 0.227432 -3.8921e-06
14:30128884 C A 0.064754 1.7050e-05
14:30134400 G A 0.033429 -2.1940e-05
14:30142583 G C 0.023928 -7.8653e-06
14:30149560 C T 0.100478 -1.1212e-05
14:30149904 T C 0.161821 -1.0529e-05
14:30152689 C T 0.067799 1.6157e-05
14:30153674 A C 0.829659 -1.4224e-05
14:30154387 T C 0.072366 1.4091e-05
14:30159565 A C 0.250000 8.6166e-06
14:30160472 A G 0.068565 -5.5761e-07
14:30173569 G A 0.043708 3.7526e-06
14:30174361 G A 0.026109 -3.7808e-05
14:30175754 T C 0.073453 -1.2495e-05
14:30189532 C T 0.118375 1.4737e-05
14:30189605 G A 0.075761 2.6085e-06
14:30191677 A G 0.035246 -1.6548e-05
14:30209708 C T 0.070688 -2.8660e-05
14:30211596 A G 0.020975 -1.8795e-06
14:30212887 G C 0.078273 -4.7217e-06
14:30221103 T C 0.094194 2.3455e-06
14:30235934 A G 0.402025 7.2082e-06
14:30241539 A G 0.036038 2.2266e-05
14:30266324 T C 0.034691 1.4072e-05
14:30275556 C T 0.119245 1.9721e-06
14:30282403 T C 0.037632 1.0740e-05
14:30287870 C T 0.483190 -1.4374e-05
14:30298774 T C 1.466626 -1.5676e-06
14:30302188 C T 0.410441 -2.9845e-06
14:30302922 G A 0.045351 3.7552e-05
14:30305861 G A 0.694636 2.1679e-05
14:30317133 G A 0.692581 2.7636e-05
14:30319193 A G 0.173236 -2.0601e-05
14:30322765 G A 0.099790 5.7121e-06
14:30332962 T C 0.287817 -3.1492e-05
14:30333057 T C 0.033695 1.5618e-05
14:30334646 C T 0.065738 1.4498e-05
14:30337037 G A 0.084807 -1.0224e-05
14:30337233 A G 0.026450 -2.0349e-05
14:30355273 T C 0.713783 4.0694e-06
14:30360712 G A 0.097031 3.4521e-05
14:30361892 A C 0.144384 -3.0423e-05
14:30364061 G C 1.418432 -5.1730e-07
14:30370764 A G 0.028732 7.5930e-06
14:30370930 C T 0.080227 -1.0993e-06
14:30375787 G T 0.075758 9.0196e-07
14:30376396 T C 0.172129 -6.6158e-06
14:30387520 T C 0.184042 -4.3937e-06
14:30391548 A G 1.901226 2.6503e-05
14:30395066 C T 1.210755 -2.6962e-05
14:30395204 A G 0.208103 4.2678e-05
14:30398527 C T 0.139149 2.3238e-05
14:30402136 T G 0.031371 2.0275e-06
14:30405179 G A 0.042514 -2.8202e-05
14:30407021 T C 0.814754 3.8135e-05
14:30409550 C T 1.283228 -3.7124e-05
14:30414501 C T 0.568669 2.0742e-05
14:30454138 G T 0.597225 -9.8042e-05
14:30454892 C T 0.933123 2.2625e-04
14:30465948 T C 0.022558 2.9418e-05
14:30468542 T G 1.625617 3.3351e-05
14:30486988 C T 0.084690 7.9836e-06
14:30494365 G A 0.476458 -3.5523e-05
14:30495790 C T 0.049038 -2.1578e-05
14:30501639 G T 1.445516 1.9724e-07
14:30503317 T C 0.077046 -2.6888e-05
14:30506448 G A 0.133429 -6.4893e-07
14:30515112 T C 0.087066 -6.0501e-05
14:30523875 G A 0.064472 5.6190e-07
14:30524129 T C 0.146406 2.7231e-05
14:30532417 C A 0.073680 2.8514e-05
14:30533024 C A 0.091136 7.8664e-06
14:30533835 C T 0.101796 -3.1336e-05
14:30536086 C T 0.225549 2.7043e-05
14:30543794 A G 1.543854 1.9121e-05
14:30547193 A G 0.116993 -1.1424e-05
14:30550921 A G 1.578776 3.6513e-06
14:30553297 A G 1.933181 3.4707e-06
14:30553607 C A 0.395030 2.1535e-05
14:30556514 G T 1.184608 -1.6505e-05
14:30573619 T C 0.024230 -9.0881e-06
14:30575613 G C 0.469119 3.9223e-05
14:30575835 C T 0.088050 -2.1061e-05
14:30579109 T C 0.026356 1.1229e-05
14:30591931 A T 0.034425 4.3703e-05
14:30597459 A G 0.020471 -2.7499e-05
14:30602542 C T 0.085540 -2.8411e-05
14:30602994 A G 0.614620 2.6748e-06
14:30603743 T C 0.444707 4.3262e-05
14:30605576 G A 1.859878 4.3015e-05
14:30627145 T G 0.025649 -1.1949e-05
14:30628221 T C 1.198336 4.1603e-05
14:30634808 C T 1.352753 3.1983e-05
14:30636177 C T 0.065582 1.1256e-05
14:30639505 A G 0.045727 5.0664e-05
14:30650492 T C 0.101276 1.3046e-05
14:30661917 T G 0.092493 -1.6128e-06
14:30662307 C T 0.025623 -2.2802e-05
14:30670806 C T 0.045218 1.9932e-06
14:30673999 C T 0.269916 -4.3226e-05
14:30675206 T G 0.185570 4.2239e-06
14:30675207 T C 1.522328 -3.1244e-05
14:30676457 G A 0.173100 2.6218e-05
14:30687621 A G 0.037454 -1.4649e-05
14:30691706 C T 1.061544 5.4794e-06
14:30692051 T C 1.822804 -1.7033e-05
14:30704673 G A 0.046753 -2.3237e-05
14:30706482 A G 0.119891 1.3073e-05
14:30718857 T C 0.043273 5.7388e-06
14:30735255 T C 0.030443 -2.9064e-05
14:30738384 T G 0.043134 -8.7350e-06
14:30742876 A G 0.049561 2.1668e-05
14:30761985 C A 0.114477 -1.2036e-05
14:30765002 G A 0.041683 -6.6992e-06
14:30769195 A G 0.160571 -2.7366e-06
14:30773350 G A 0.287759 1.0425e-06
14:30775197 T C 0.103759 -3.1498e-06
14:30776270 A G 0.109576 -7.2083e-06
14:30780729 T G 0.952488 2.5966e-06
14:30783163 T C 0.264230 8.8073e-06
14:30783528 C T 0.584544 -6.4925e-06
14:30789879 C A 0.027713 -3.2156e-06
14:30792118 T G 0.590143 -1.2649e-05
14:30792163 C T 0.102480 4.5665e-05
14:30793169 A C 0.029498 2.2608e-05
14:30801657 T C 0.251915 -5.4807e-07
14:30802062 T G 0.072109 -1.0916e-05
14:30802490 A C 0.617035 -3.6035e-05
14:30805351 C T 0.038119 1.4337e-05
14:30806831 G A 1.924957 -7.5844e-06
14:30807799 T C 0.629161 -3.5398e-05
14:30810667 C T 0.667997 3.8107e-06
14:30811321 T C 0.143634 2.9574e-05
14:30814958 C G 0.035529 -4.2725e-06
14:30827014 C T 0.034084 1.3023e-07
14:30828766 T G 0.071411 -7.6972e-06
14:30830737 G A 0.303774 7.9183e-07
14:30841107 A G 0.064284 -1.6159e-06
14:30841857 T C 0.056010 -7.5890e-06
14:30843276 A G 0.037934 -1.5999e-05
14:30846875 G A 1.817387 -3.6716e-05
14:30848146 C A 0.104645 4.8470e-06
14:30848490 A G 0.297947 1.3191e-05
14:30849475 G A 0.146838 -5.7338e-06
14:30857723 T C 0.136003 2.6201e-06
14:30858389 G A 0.156708 3.6618e-06
14:30861717 T C 0.101357 3.7674e-06
14:30864923 G A 0.904092 -3.1194e-05
14:30871509 A G 0.083522 -1.8489e-05
14:30872657 C T 0.148574 -2.2227e-05
14:30873210 C T 0.263876 -1.1596e-05
14:30881572 G C 0.090344 -6.4253e-06
14:30881639 T G 0.023782 8.5607e-06
14:30881874 A C 0.106048 1.0475e-05
14:30888721 G A 0.052508 -5.2512e-05
14:30888955 G A 0.124510 9.1209e-06
14:30890348 A G 1.754940 8.9896e-06
14:30890842 G A 0.127389 -1.7547e-05
14:30893512 T C 0.080084 -3.0541e-06
14:30910596 C T 1.790988 2.1889e-05
14:30929126 G A 0.038051 1.0433e-05
14:30932217 A G 1.466360 -2.6792e-05
14:30933561 A T 0.382939 4.2671e-06
14:30949575 T C 0.024289 -1.5731e-05
14:30949620 T G 0.120355 -4.8625e-06
14:30959900 G A 1.681630 -6.2742e-05
14:30973592 G A 0.043848 5.5737e-06
14:30977472 C T 0.118353 -1.2254e-05
14:30978701 C T 0.044740 -2.7953e-05
14:30987078 C T 1.118969 -3.1632e-05
14:30989820 C A 0.678277 -1.6793e-04
14:30991685 C A 0.035071 -2.2558e-05
14:30992649 G A 0.107414 8.0925e-05
14:30992691 A G 0.079435 -2.2341e-05
14:30994570 T C 0.089273 7.3172e-06
14:31000470 T C 0.496683 -4.2489e-06
14:31000608 G A 0.039654 -2.0478e-06
14:31001589 A C 0.088575 1.9843e-05
14:31007356 A G 0.020432 1.8134e-05
14:31019400 A G 0.054637 -5.9617e-05
14:31019522 A C 0.233907 6.6044e-06
14:31028799 G A 0.070899 7.0088e-06
14:31029912 G T 0.094613 -2.9379e-05
14:31030304 G A 0.075313 -1.1461e-05
14:31058283 T C 0.022166 1.6196e-05
14:31061778 C T 0.090539 3.0475e-05
14:31068090 A G 1.593022 -5.7638e-05
14:31072181 T C 0.022380 6.9022e-07
14:31078574 C T 0.107833 -3.9355e-05
14:31085525 A G 0.022270 -3.2556e-07
14:31088207 G C 0.106057 2.7079e-06
14:31090143 C T 0.129836 1.1704e-05
14:31091083 G A 0.043247 2.7977e-05
14:31124502 C T 0.087744 8.2957e-07
14:31129533 G A 0.081207 -1.8270e-05
14:31138378 A G 0.218847 1.3726e-05
14:31144957 G T 0.073492 -1.5949e-05
14:31153199 G A 1.954412 -7.7447e-06
14:31160823 A G 0.033221 -5.1474e-06
14:31161417 G A 0.647756 -2.3248e-05
14:31163515 C T 0.061895 1.6172e-06
14:31164033 G A 0.045046 -2.3701e-05
14:31165832 A G 0.055614 -4.4916e-06
14:31168934 A G 0.444169 -9.9511e-06
14:31175573 A G 0.171636 9.4683e-06
14:31189112 A G 0.029115 3.9594e-06
14:31195870 T C 0.027914 -2.8926e-06
14:31211177 C G 0.021620 -1.5410e-05
14:31211357 C T 0.024590 -8.5282e-06
14:31225025 A G 1.581126 2.8609e-05
14:31230553 C T 0.176187 -1.0260e-05
14:31231910 C T 0.066796 3.7942e-05
14:31235515 C T 1.691475 3.6754e-05
14:31237170 A G 0.109654 -6.9642e-06
14:31237820 C T 1.956233 3.6994e-05
14:31240107 T C 0.088799 1.3566e-05
14:31242422 G A 0.144491 -1.3496e-05
14:31242697 A G 0.555270 1.6865e-05
14:31242929 G C 1.334619 1.3463e-05
14:31244490 A G 0.310022 7.9958e-06
14:31245971 A G 1.448856 2.9471e-05
14:31246858 T C 0.703367 8.5963e-05
14:31250666 C T 1.530342 2.0287e-05
14:31251070 C T 0.202458 -4.0225e-05
14:31251643 A G 0.104720 -3.1855e-07
14:31254023 C T 0.044559 1.7086e-05
14:31256109 A G 0.205451 1.5260e-06
14:31257862 G C 0.118181 -7.0982e-06
14:31258311 C T 0.191556 3.7087e-05
14:31265093 A G 0.309395 -8.4885e-06
14:31266586 C G 0.028057 1.2004e-05
14:31266892 G A 1.077689 2.6379e-06
14:31268243 T C 0.126279 1.0116e-05
14:31269381 T G 0.403661 -3.9811e-05
14:31276450 C A 0.403820 -2.9385e-05
14:31276545 A G 0.044981 2.4528e-05
14:31276732 T C 0.056094 -1.0888e-05
14:31293652 A C 0.031689 2.2840e-05
14:31294920 C A 0.097839 9.9191e-06
14:31305706 A C 1.066130 -3.0113e-05
14:31306079 A G 0.022750 -6.2301e-06
14:31314666 C A 0.049122 -3.1838e-05
14:31321906 G T 0.249507 7.5489e-05
14:31324667 A G 0.042923 8.5381e-06
14:31325508 A C 0.297603 4.8297e-05
14:31327804 C T 0.683126 3.2722e-04
14:31328575 T C 0.033721 -5.2953e-06
14:31328871 A G 0.385335 3.8713e-05
14:31329322 G A 0.092052 5.3412e-05
14:31330282 G A 0.683246 3.9407e-06
14:31331309 C T 0.248108 -4.7880e-05
14:31334942 T C 0.929793 6.2215e-05
14:31349470 A C 0.050015 4.5177e-05
14:31352185 T C 0.097982 -1.1099e-05
14:31352863 G T 0.051807 2.6246e-05
14:31353247 C A 0.396504 -3.8074e-06
14:31353551 C A 0.091175 1.0180e-05
14:31355096 G C 1.287207 -1.3097e-07
14:31355527 A C 0.108138 3.6366e-06
14:31357217 C T 0.467740 -1.8470e-05
14:31358044 C T 0.053345 4.4423e-05
14:31358377 C T 0.227906 -9.1211e-06
14:31358529 A G 0.082386 -2.6270e-06
14:31359859 C T 0.074833 2.6685e-05
14:31360443 T C 0.044857 3.5918e-05
14:31368061 T C 1.800161 3.2461e-05
14:31368063 A G 0.507004 -4.3590e-05
14:31381351 C T 0.955565 2.5972e-05
14:31396002 G A 0.176540 5.4430e-06
14:31407363 A G 0.289485 3.3766e-05
14:31413011 T C 0.064274 7.3430e-07
14:31418375 C T 0.107359 1.3301e-06
14:31433086 G A 0.073674 3.5948e-05
14:31434415 C T 0.044562 -3.3959e-05
14:31447057 T G 1.456074 -6.3849e-06
14:31458519 A G 0.043987 -1.4718e-05
14:31466738 T C 0.215305 1.1419e-05
14:31469887 G C 0.063946 1.6380e-05
14:31478515 T C 0.171113 1.9232e-06
14:31492095 A G 0.499143 -4.7885e-05
14:31493263 G A 0.044095 3.4588e-05
14:31505795 G A 0.200969 1.7126e-05
14:31506505 C T 1.842045 1.0764e-05
14:31513614 T C 0.130515 -2.7018e-05
14:31514017 T C 0.104019 4.8439e-06
14:31526395 A G 1.587238 2.1628e-05
14:31526804 C T 0.030378 -1.6784e-05
14:31531855 C T 1.017310 3.5723e-05
14:31549745 G T 1.717993 -5.4817e-05
14:31552620 C T 0.113964 -5.1008e-05
14:31570052 A G 0.064248 -2.1403e-05
14:31578027 C A 0.789648 -1.3121e-05
14:31591994 G A 0.032588 3.6164e-05
14:31593549 T C 0.068802 -1.8327e-05
14:31596501 A C 0.060298 1.4820e-06
14:31614373 C T 0.300317 -3.9525e-05
14:31621374 C T 0.258942 -1.1130e-05
14:31639111 T C 0.523808 2.5890e-06
14:31645344 C T 0.031124 -5.8623e-05
14:31677816 A G 0.046574 3.2068e-05
14:31678236 A C 0.028950 -2.8032e-05
14:31686696 G A 0.427524 -1.5223e-06
14:31708029 G C 0.853776 -8.5095e-05
14:31711001 G A 0.510835 1.7756e-05
14:31720844 T C 0.326180 1.8859e-05
14:31723626 C T 0.143216 2.1803e-05
14:31725711 C T 1.214143 -2.8861e-05
14:31727524 G C 0.033341 2.3921e-05
14:31733807 C G 0.045461 3.0136e-05
14:31738519 A G 0.065991 3.5875e-05
14:31780574 C T 0.817796 6.7364e-06
14:31790886 G T 0.131904 2.5855e-05
14:31794076 C T 0.098637 -6.8830e-07
14:31819047 T C 1.866016 -2.1816e-05
14:31819145 G A 0.056955 -4.2347e-06
14:31823484 A G 0.045088 -2.9551e-05
14:31825300 G A 0.035328 -8.0883e-06
14:31832701 A G 0.030212 8.2915e-06
14:31852790 G A 0.036960 2.0572e-05
14:31858025 T C 1.867479 -2.2576e-05
14:31858187 T C 0.038655 -4.1640e-05
14:31858209 T C 0.843301 -3.4205e-05
14:31882473 A G 1.133874 3.3873e-05
14:31883968 G A 0.182334 -2.9130e-05
14:31885951 T C 0.781660 1.2598e-05
14:31892644 G A 0.241136 1.1760e-05
14:31895598 C T 0.091506 9.3066e-07
14:31899674 G T 1.050469 1.2802e-05
14:31913401 A G 0.081827 -6.8634e-06
14:31915216 C T 0.251717 1.2314e-05
14:31919287 C T 0.831821 -1.4833e-05
14:31921538 A G 0.069302 3.5730e-06
14:31925929 A G 0.173973 -4.6556e-06
14:31934141 G A 0.050765 1.1756e-05
14:31941157 A G 0.127064 -3.7097e-05
14:31949890 G A 0.034179 1.5133e-05
14:31952744 T C 0.224296 -3.9506e-05
14:31958202 T C 0.137221 1.0598e-05
14:31958728 C T 0.995044 2.2057e-05
14:31960514 A C 0.056448 1.3349e-06
14:31972654 G A 0.084353 3.3812e-06
14:31974472 G A 0.048934 -7.9542e-05
14:31985837 T C 0.187768 -3.4877e-05
14:31993501 C T 0.026937 -3.1641e-05
14:31997450 C T 0.229720 9.7763e-06
14:31999775 A C 1.482077 -5.1001e-06
14:32003962 T C 0.318896 -6.7417e-06
14:32006120 G T 0.106697 7.2023e-06
14:32006872 A G 0.255440 -2.5029e-05
14:32019884 A G 0.387610 1.0477e-05
14:32020545 A G 0.138172 1.5328e-06
14:32021438 C T 0.305900 3.8139e-06
14:32045408 G C 0.052242 1.5142e-05
14:32074331 A G 0.713079 -6.7316e-07
14:32093548 A G 1.078270 1.8160e-05
14:32100902 C T 0.051589 6.9779e-06
14:32115013 T C 0.059739 1.4733e-05
14:32117119 C G 0.046633 3.2762e-05
14:32128316 G A 0.067646 2.3668e-05
14:32147710 T C 0.050563 2.3015e-05
14:32150720 A G 0.027492 1.6627e-05
14:32165668 A C 0.713134 -7.1796e-06
14:32194024 G A 1.875798 -1.9580e-05
14:32199063 C T 0.043906 3.2336e-05
14:32199267 A G 0.059765 -9.3022e-06
14:32208824 A C 0.113098 -3.3199e-06
14:32231895 A G 0.851117 1.2128e-05
14:32240738 C T 1.269257 3.1983e-06
14:32241035 A G 0.058045 -6.8231e-06
14:32243469 G T 0.962173 2.0030e-06
14:32253869 T G 0.070301 4.3341e-06
14:32269553 C T 0.189381 -2.0114e-05
14:32270266 G A 0.234946 1.0569e-06
14:32288386 G A 0.804705 1.9621e-06
14:32299798 C A 0.070580 -3.1820e-06
14:32307339 C T 0.023071 -1.6922e-05
14:32311447 G A 0.332288 2.8742e-05
14:32313692 A G 0.061674 -1.0601e-05
14:32317358 T C 0.294854 -2.1311e-05
14:32317391 T C 0.048476 -1.2706e-06
14:32323706 G A 0.981002 3.9613e-06
14:32327950 T C 0.070678 4.4965e-06
14:32329837 T C 0.024499 5.5060e-06
14:32345198 G A 1.023938 5.0039e-06
14:32345850 A G 0.208791 -1.5591e-05
14:32353250 C T 0.455376 2.5410e-05
14:32364723 T G 0.086258 1.7120e-05
14:32372331 C T 1.003752 -1.0650e-05
14:32373430 T C 0.559392 1.5587e-05
14:32380305 T C 0.066332 3.5875e-06
14:32381916 A G 0.557938 2.0570e-05
14:32381974 C T 0.050576 -4.5426e-06
14:32382468 A G 0.277628 -2.7144e-05
14:32383598 T G 0.036298 -1.7613e-05
14:32384626 G A 1.674278 -2.4347e-05
14:32385747 T C 0.620368 -4.1570e-06
14:32387323 A G 0.263272 -4.0186e-05
14:32388216 C T 0.460816 9.5383e-06
14:32388247 G A 0.149087 3.8734e-06
14:32388774 G C 0.310239 -3.2360e-05
14:32389856 G A 0.493810 3.5401e-05
14:32391695 A G 0.049070 5.1682e-06
14:32392531 A C 1.277194 -2.1580e-05
14:32395427 C A 0.041491 5.3785e-06
14:32408102 C T 0.709921 -4.2474e-05
14:32411843 A G 0.060330 1.6617e-05
14:32413699 A G 1.210498 -1.9855e-05
14:32413910 G A 0.110757 9.0946e-06
14:32414211 T C 0.051807 2.5044e-05
14:32416469 T C 1.536915 -7.4765e-06
14:32416819 T C 0.304475 -4.4992e-05
14:32418509 T C 0.545078 2.4488e-05
14:32420322 C T 1.365000 2.7442e-07
14:32420957 T C 0.072690 4.8544e-06
14:32427778 C A 0.564611 1.1520e-05
14:32429622 G C 0.042942 -2.5453e-05
14:32431086 A C 1.230730 -6.2036e-07
14:32433858 T C 1.004664 -1.1571e-05
14:32437017 G A 0.067390 8.6436e-06
14:32448647 T C 1.156046 -4.7261e-05
14:32452629 T C 0.402116 -4.7282e-06
14:32456524 A G 0.426787 -4.8162e-05
14:32470936 T C 0.059090 3.6949e-05
14:32473796 A G 0.603772 2.9121e-05
14:32478244 G A 1.512263 -4.8807e-05
14:32479218 G A 0.279712 -8.2888e-07
14:32484320 G A 0.423408 -1.4051e-04
14:32485703 T C 1.498887 -1.0291e-05
14:32487809 C T 0.031452 -3.6757e-06
14:32493840 A G 0.031176 8.7409e-06
14:32494330 T C 0.063858 7.8450e-06
14:32494332 G T 0.151655 1.2726e-05
14:32494507 A G 0.078913 -4.0536e-05
14:32497038 C T 0.135120 -1.2845e-05
14:32509543 G T 0.429273 -6.2314e-05
14:32510018 C T 0.046337 1.4457e-06
14:32517552 A G 0.029858 3.8206e-05
14:32519158 C A 0.566689 1.1188e-05
14:32534297 A G 1.158672 7.4101e-06
14:32534857 A G 0.026077 -1.2143e-05
14:32539302 G A 0.159643 3.2075e-06
14:32544664 C T 0.118440 1.2147e-06
14:32545316 A C 0.030413 -1.0780e-05
14:32548639 G C 0.075784 5.8140e-06
14:32553797 G T 0.058594 1.1642e-05
14:32555130 T C 0.143264 -2.8220e-05
14:32568007 G A 0.386536 3.8873e-05
14:32568311 C T 0.035376 -1.0546e-05
14:32568475 C T 0.073907 1.1842e-05
14:32593237 C G 0.070509 -1.4482e-05
14:32613062 A G 0.072285 6.9064e-06
14:32615887 A G 0.162340 9.4847e-06
14:32620050 T G 0.040073 -1.6518e-05
14:32620144 G A 0.040768 -5.5364e-06
14:32625852 C G 0.195298 8.8943e-06
14:32637503 C G 0.400006 -6.4200e-06
14:32638655 G A 1.264668 1.9220e-05
14:32651796 C T 0.087533 -1.1338e-05
14:32652119 A G 0.040660 7.1792e-06
14:32661232 T C 0.357901 -3.0954e-05
14:32667056 C T 0.022098 2.4723e-05
14:32673428 G A 0.411548 -3.7705e-05
14:32678286 G A 0.336654 -2.2606e-05
14:32681428 G A 0.046224 -1.2372e-05
14:32683347 T C 0.416313 2.6350e-05
14:32694104 G A 0.433665 2.8389e-05
14:32697327 C T 0.040485 -1.1726e-05
14:32699698 A G 1.684600 8.6864e-06
14:32714300 C A 0.730074 1.2760e-05
14:32717761 A G 0.118911 6.3420e-05
14:32721367 T C 1.273798 2.1733e-05
14:32725762 A G 0.020059 -1.2323e-05
14:32728083 G A 0.059317 -9.6542e-06
14:32729020 G A 0.098475 1.6190e-05
14:32756157 T C 0.094613 -4.9300e-05
14:32765872 C T 0.642028 -5.2980e-06
14:32768110 T C 0.395166 -2.7973e-05
14:32769018 T C 0.040544 -2.8008e-05
14:32774899 A G 0.162333 2.9275e-05
14:32775823 G A 0.264707 1.8014e-05
14:32779347 A G 1.034425 6.3292e-06
14:32780576 A G 0.811492 4.4601e-06
14:32782791 A C 0.092662 1.6771e-05
14:32787433 G T 0.079708 -8.5663e-06
14:32787754 G A 0.118314 2.6842e-05
14:32791654 C T 0.937258 7.4148e-06
14:32801848 C T 0.026580 -6.1843e-05
14:32803635 C T 0.083606 -2.2892e-05
14:32803947 A G 0.625912 2.5252e-05
14:32812578 A C 0.394942 -3.3045e-06
14:32826315 A G 0.177238 3.0740e-05
14:32827616 C T 0.022490 -5.8467e-06
14:32831881 G A 0.433980 6.7644e-06
14:32835275 G A 0.084609 -1.7071e-06
14:32835317 C A 0.085057 2.7058e-05
14:32837029 A C 1.961722 2.5712e-05
14:32842189 A G 0.090964 2.9089e-05
14:32844098 G T 0.801359 -4.2772e-05
14:32844576 G A 1.453575 -4.6820e-05
14:32848471 T C 0.074884 9.3633e-06
14:32849540 T C 0.066066 2.7574e-05
14:32851025 A G 0.073700 3.2164e-06
14:32851114 T C 1.858310 2.6698e-06
14:32851603 C A 0.326774 -9.3074e-06
14:32854561 G A 1.950949 -1.7428e-06
14:32860683 C T 1.782179 -1.8144e-05
14:32863519 G T 0.111582 2.8979e-05
14:32869155 C G 0.052605 7.5518e-06
14:32876789 T G 0.197323 1.1415e-05
14:32878062 A G 1.480369 -3.6870e-05
14:32883750 T C 1.500393 -2.1922e-05
14:32884137 A G 0.123763 -2.4810e-06
14:32887042 G A 0.766693 -1.9089e-05
14:32889182 C T 0.125954 -4.3440e-06
14:32890444 C T 0.415612 -1.4960e-05
14:32891088 C A 0.081626 8.3240e-06
14:32891501 G A 0.040537 -7.8852e-06
14:32896974 T G 0.668527 1.7239e-05
14:32897417 T C 0.137847 3.9049e-06
14:32901536 A G 0.040057 1.5559e-05
14:32902252 A G 0.037853 -9.3567e-06
14:32905352 G A 1.028534 2.7897e-06
14:32908192 G A 0.987708 -5.2398e-06
14:32909048 A G 0.055607 -4.5505e-05
14:32909977 C T 0.203283 -1.7838e-05
14:32912038 G A 0.070165 9.2366e-06
14:32914506 C G 1.397088 -6.4942e-06
14:32925445 C T 0.102182 2.2212e-05
14:32926953 G T 0.352889 -1.3959e-05
14:32927925 G A 0.965153 -7.6814e-06
14:32928865 C A 0.035019 8.1751e-06
14:32937567 C T 0.119888 5.4782e-06
14:32939228 C T 1.405378 -4.7773e-06
14:32943474 A C 0.078419 2.7328e-05
14:32944137 C T 0.026554 -1.9153e-06
14:32947512 C T 0.776366 -1.8538e-05
14:32948091 C G 0.036967 -5.9011e-06
14:32951556 C T 1.074320 -1.8149e-05
14:32958068 T C 1.110501 -2.2580e-05
14:32960493 A G 0.707029 1.4156e-06
14:32963837 T C 1.497368 6.6971e-06
14:32965980 T C 0.151392 -3.6097e-06
14:32968346 G T 1.369057 5.4665e-05
14:32969932 C T 0.056250 1.5459e-05
14:32973881 T C 0.560996 -1.9147e-05
14:32974136 T C 0.081610 7.8822e-06
14:32976219 T C 0.171100 -3.2281e-05
14:32976382 A G 0.210803 -3.1474e-05
14:32977664 T C 1.512496 -3.5490e-06
14:32998938 G A 0.042007 4.0150e-05
14:33002428 A G 0.723021 3.0287e-05
14:33003445 G A 0.307175 -4.1815e-06
14:33004641 G A 0.109511 3.0060e-06
14:33005513 A G 0.145767 -2.0511e-05
14:33010518 C T 0.091445 5.4209e-06
14:33011580 T C 0.175284 -1.8231e-05
14:33012886 G T 0.373991 -5.2038e-05
14:33014549 T C 0.084950 -5.0013e-05
14:33015014 A G 1.341250 -5.2999e-05
14:33015082 G A 0.183211 7.4215e-06
14:33015397 T G 0.107297 4.2833e-07
14:33015531 G A 0.020712 1.3044e-06
14:33024109 A G 0.125532 3.8417e-05
14:33030293 G T 0.107995 -7.0619e-05
14:33033695 G A 0.560914 -1.3067e-05
14:33034852 T C 0.060356 -3.5428e-05
14:33037822 C G 1.240691 2.3770e-06
14:33037863 C T 0.132865 1.6804e-05
14:33038036 A G 1.316247 -5.8462e-05
14:33039833 T G 1.635695 -1.3333e-05
14:33041232 A G 0.442068 3.8549e-06
14:33044575 G A 0.075141 -1.0782e-05
14:33048583 G A 0.214857 -2.3656e-05
14:33054034 C T 1.200378 -1.2723e-05
14:33059370 G A 1.611942 -2.5198e-05
14:33065432 T C 0.131849 -1.0042e-04
14:33066359 T C 0.039735 2.3000e-05
14:33070507 T G 0.040881 1.1419e-06
14:33070570 T C 0.250951 -7.8366e-05
14:33072781 A G 0.048369 1.7572e-05
14:33075706 C T 0.669344 -1.9882e-06
14:33079995 G A 0.072051 2.3835e-05
14:33086732 A G 0.033429 2.5812e-06
14:33092727 G A 0.111247 4.7162e-05
14:33105540 T C 0.423350 -5.3025e-06
14:33105732 G T 1.105269 -9.9877e-07
14:33111792 A G 0.045419 3.9000e-05
14:33112397 A G 0.039940 -1.1300e-05
14:33121374 T G 1.788898 -7.4641e-06
14:33130057 C G 0.579562 1.6147e-05
14:33133475 T G 0.216870 7.0606e-05
14:33140345 G A 0.146504 1.0848e-04
14:33145230 G A 0.300070 3.5021e-06
14:33148212 G T 0.072528 2.2217e-05
14:33154649 A C 0.050541 6.5019e-05
14:33156122 T C 1.027125 -1.9723e-06
14:33162914 A G 0.624085 -1.2483e-05
14:33173145 T C 0.127077 -1.4908e-05
14:33180351 A G 0.623961 1.4696e-05
14:33184890 A G 0.170727 -2.8457e-05
14:33186546 C T 0.479081 2.1031e-05
14:33190555 A G 0.020510 1.6674e-05
14:33198189 A G 0.056864 -1.1022e-05
14:33199041 C T 0.322947 2.2273e-05
14:33202964 A G 0.034364 2.7154e-05
14:33205784 C T 0.486127 -3.0912e-05
14:33207522 A C 0.337342 -1.1763e-04
14:33218286 C T 0.185090 2.0223e-05
14:33221668 C T 1.496293 3.2587e-05
14:33221815 G C 0.058175 1.3804e-05
14:33225986 C T 0.208031 1.7329e-05
14:33230590 G C 0.167631 1.0746e-05
14:33234473 A G 0.070155 3.4762e-07
14:33234898 C T 1.378639 9.6640e-05
14:33236759 G A 0.106622 6.6542e-05
14:33237947 G A 0.026820 -1.3190e-06
14:33244286 C G 0.022042 3.5564e-05
14:33245114 T C 0.073554 -1.5697e-05
14:33246097 G A 0.772529 4.3897e-04
14:33249806 G A 0.045672 -1.2191e-04
14:33249819 A C 0.063303 4.0058e-07
14:33250930 T G 0.197655 -7.1845e-05
14:33254318 C T 0.189378 -1.0553e-04
14:33254867 C T 0.057737 -5.4036e-06
14:33255298 T C 1.149837 3.4676e-05
14:33257914 A G 0.256927 4.6184e-05
14:33269788 A G 1.363153 2.5892e-05
14:33270990 G T 0.849549 1.6252e-05
14:33271488 G A 0.225484 1.7941e-05
14:33277595 G T 0.839633 1.1222e-05
14:33282470 A C 0.801852 -8.4363e-06
14:33283260 C T 0.068195 -2.2752e-05
14:33285042 G A 0.109102 -8.8171e-06
14:33289342 C T 0.169578 -6.9982e-06
14:33291494 T C 0.193201 3.9424e-05
14:33291583 A G 0.083450 -9.3798e-06
14:33293122 G A 1.071902 -1.1454e-05
14:33293531 A T 0.598660 -3.3543e-05
14:33298151 C G 0.117304 -5.5799e-06
14:33304431 C T 1.078289 8.4581e-06
14:33305499 G T 0.950693 1.1587e-05
14:33310234 A G 0.435996 -2.6055e-05
14:33310288 A G 1.744459 6.8442e-06
14:33311005 G A 1.422493 3.3562e-05
14:33313878 C T 0.110942 -4.4291e-05
14:33315424 T C 1.585648 6.5116e-06
14:33326637 T G 1.573479 1.1658e-05
14:33328818 T G 1.726458 1.3348e-06
14:33334866 G A 0.053663 -1.3724e-05
14:33336881 G A 0.640817 -1.1613e-05
14:33348459 C A 0.214802 -1.4350e-05
14:33351769 T C 0.067776 -2.8991e-05
14:33357856 C T 0.116762 -5.2510e-05
14:33359973 T C 0.705461 4.4146e-05
14:33361578 C T 0.516174 1.3578e-05
14:33364845 C A 0.809038 8.9126e-06
14:33366346 T C 1.428348 8.6087e-06
14:33367266 A G 0.282186 -2.7307e-05
14:33368609 T C 0.124182 -1.3292e-05
14:33368778 C T 0.053634 -6.7948e-06
14:33369457 T C 0.038690 1.0474e-05
14:33370691 G A 0.132199 4.8169e-06
14:33371093 C T 0.282241 -2.3627e-05
14:33372035 C T 0.559983 -6.8789e-06
14:33372051 A G 0.591893 2.2432e-05
14:33372759 T C 0.711027 -2.2582e-06
14:33374928 A G 0.647140 3.3154e-06
14:33378798 T C 0.741535 1.7053e-05
14:33381098 C T 0.999487 2.9619e-05
14:33381862 A G 0.748085 7.3294e-06
14:33385835 A G 0.089169 -2.3981e-07
14:33393386 G A 0.106840 -2.5087e-05
14:33397375 G T 0.049940 -1.7755e-05
14:33403769 T C 0.099364 -1.1931e-05
14:33406379 C A 0.630998 2.9276e-05
14:33410749 C A 0.382128 7.8901e-06
14:33421747 T C 0.621994 -9.3595e-06
14:33427617 A G 0.777132 2.0944e-05
14:33430768 G A 0.122037 -5.9942e-05
14:33435024 A G 0.051794 2.4152e-05
14:33438600 C T 0.292566 -9.3464e-06
14:33438846 T G 0.222407 -2.0841e-05
14:33441791 G T 0.372127 2.4514e-05
14:33441966 G A 0.263538 9.4164e-05
14:33442259 C T 1.311801 6.9202e-05
14:33445698 A G 0.231762 -8.5649e-06
14:33452144 A G 0.037265 2.9736e-05
14:33453438 C T 0.025778 2.7603e-05
14:33454343 T C 1.381433 3.0864e-06
14:33457893 C G 0.197272 -2.0772e-05
14:33470092 C T 1.695580 2.2693e-05
14:33473177 C G 0.041345 1.8803e-05
14:33476266 A G 0.056244 2.6986e-07
14:33480922 T C 0.056662 5.5130e-07
14:33481525 C T 0.213919 7.3959e-06
14:33486279 G A 0.036116 2.9354e-05
14:33486825 T C 0.046656 9.3824e-06
14:33486999 C T 1.723884 -1.1181e-06
14:33487363 T C 0.020975 1.8284e-05
14:33488345 T G 0.025866 6.8919e-06
14:33489372 G A 0.537746 2.2710e-05
14:33491084 A G 0.061950 -3.2285e-05
14:33493965 C T 0.036733 -7.0636e-06
14:33496159 T C 0.607031 4.9830e-06
14:33500575 A G 0.212147 6.7833e-06
14:33501778 G A 0.064894 -2.4349e-05
14:33504047 A G 0.045617 3.0860e-06
14:33508657 T C 0.202637 7.7722e-06
14:33511670 G T 0.020533 4.0555e-06
14:33513371 A G 0.037801 -5.2039e-06
14:33514609 T C 0.029625 -2.6032e-05
14:33516335 A G 0.212245 3.6761e-05
14:33516718 C T 0.319821 -7.8958e-06
14:33519935 G A 0.230635 3.3369e-05
14:33525951 A C 0.435096 3.6669e-05
14:33526641 G A 0.667046 1.0795e-05
14:33530057 G A 0.431899 1.6149e-05
14:33530195 G A 0.530225 1.5607e-05
14:33530308 G A 0.937791 2.7619e-05
14:33530379 C G 0.146523 -1.8815e-05
14:33530555 A G 0.968954 -1.5823e-06
14:33530797 G A 0.978159 1.9755e-05
14:33530901 T C 0.077303 -6.3143e-06
14:33531170 A G 0.657991 7.9376e-05
14:33532144 G A 0.663499 -7.5336e-06
14:33533937 C T 0.367191 1.8664e-05
14:33534056 G A 0.060369 2.1819e-05
14:33534493 T C 0.938550 1.1461e-05
14:33534494 A G 0.096021 -5.6016e-05
14:33534535 T C 0.552475 2.7403e-05
14:33536896 G C 1.853902 3.1573e-05
14:33537669 G A 0.116551 -6.6295e-05
14:33539507 C T 0.044439 1.0199e-05
14:33539762 G A 0.913005 -1.7730e-05
14:33540102 T G 1.473819 -3.4599e-05
14:33541824 G T 0.922318 -5.5353e-05
14:33542588 C A 0.151593 -2.0534e-05
14:33550386 T C 0.545688 4.7385e-05
14:33553504 G A 0.092039 3.1398e-05
14:33553941 G A 0.046496 2.2533e-06
14:33554140 A G 0.296763 -7.1484e-06
14:33564266 T C 1.597910 -1.1462e-05
14:33568250 T C 0.075891 2.4269e-05
14:33569590 C A 0.095304 1.4723e-05
14:33571275 T C 0.032244 1.4823e-05
14:33571797 T C 0.438164 1.8065e-05
14:33574670 G A 0.347485 1.2270e-05
14:33577754 C T 0.049885 -7.4678e-06
14:33578139 T C 0.091539 2.8282e-05
14:33583928 G A 0.633485 -2.2924e-05
14:33584428 C T 0.054887 -1.1145e-05
14:33584752 A G 1.434081 -1.0347e-05
14:33586364 G A 0.677482 1.0732e-05
14:33586625 T C 0.131768 3.5381e-05
14:33588771 G T 0.114834 4.2387e-05
14:33589201 C A 0.086586 -8.3434e-06
14:33589558 C T 0.304773 -1.2975e-05
14:33592437 T C 0.703020 1.8269e-06
14:33595247 A G 0.097797 -1.1773e-05
14:33597135 C T 0.573622 -1.5698e-06
14:33600978 C T 0.460521 3.4190e-05
14:33601193 C A 0.332171 -3.3842e-05
14:33603722 T C 0.106343 7.4355e-05
14:33603946 G A 1.956525 1.3341e-05
14:33604467 G A 0.483420 1.8307e-05
14:33605665 G A 0.062274 1.6855e-05
14:33609434 T C 0.603753 1.4141e-05
14:33614549 T C 0.054046 -1.1033e-05
14:33616636 G A 0.099553 -1.9706e-05
14:33621115 C T 0.159753 1.3395e-06
14:33621512 T G 0.433363 2.2522e-05
14:33624103 G A 0.683607 -2.8271e-05
14:33625591 C T 0.077192 3.0830e-05
14:33627404 C T 1.227286 -5.5329e-06
14:33631893 T C 0.151178 -7.8274e-06
14:33636315 A G 1.838079 2.3033e-05
14:33637065 C T 0.045854 2.8565e-05
14:33652051 G C 0.059827 4.2751e-07
14:33654922 G A 0.099011 2.8510e-05
14:33655557 A G 0.099835 -2.0079e-06
14:33658549 C T 0.083976 2.0628e-05
14:33661841 T C 0.034143 2.8713e-06
14:33662102 G A 1.961836 4.5396e-05
14:33665396 C T 0.399155 2.8080e-06
14:33665919 G A 0.044958 2.4270e-05
14:33673712 C A 0.710537 2.7670e-05
14:33683839 A G 0.229886 -1.9941e-05
14:33698117 T C 0.049476 -2.3308e-06
14:33698334 G A 0.091039 1.5964e-05
14:33699017 A G 0.274292 -1.2730e-05
14:33705207 G A 0.269848 -4.2867e-05
14:33709003 A G 0.059074 -3.6032e-05
14:33711369 T C 0.023909 -5.0584e-06
14:33715332 A G 0.044822 -7.8358e-06
14:33725590 G A 0.059236 -2.3270e-05
14:33726532 T C 0.540544 -4.9003e-06
14:33727927 A G 0.048304 -5.8680e-06
14:33729108 G A 0.025438 -2.3958e-05
14:33740086 T C 0.385861 6.5597e-07
14:33742135 G T 0.319711 4.1315e-05
14:33743657 T C 0.131339 -8.1766e-06
14:33743849 G A 0.912817 3.4475e-05
14:33744739 A G 1.524714 -2.8262e-05
14:33747674 A G 0.424372 2.1149e-06
14:33752832 G A 0.693289 -1.0202e-05
14:33766517 C A 0.023510 1.3080e-05
14:33778684 T C 0.037437 -2.3418e-05
14:33784957 C T 0.108446 2.7684e-05
14:33786641 A G 0.071259 -5.4473e-05
14:33791664 A G 0.375471 -2.8809e-05
14:33797206 T C 0.052719 -2.4839e-05
14:33803767 C T 0.144864 -5.8346e-05
14:33807653 G A 1.446863 8.8720e-06
14:33808868 T G 0.058808 3.2498e-05
14:33811222 G T 0.044299 -7.0360e-06
14:33817553 G A 0.773152 -1.6142e-06
14:33819649 A G 0.246764 1.6352e-05
14:33820153 G T 0.050891 -1.1713e-05
14:33821753 A G 1.152986 1.4994e-05
14:33824451 C A 0.316663 3.9287e-05
14:33826676 A G 0.064550 -4.1364e-05
14:33828026 A G 0.029011 3.3624e-05
14:33829068 G A 1.722501 -1.0833e-05
14:33832140 A G 0.404378 -2.8655e-05
14:33832381 C T 0.104470 -3.5605e-05
14:33832911 G A 0.149685 5.2400e-05
14:33838909 A G 0.604824 -4.7773e-06
14:33842053 T C 0.290362 1.1158e-05
14:33842910 A G 0.051722 3.8007e-06
14:33844684 T C 0.058795 -8.0477e-06
14:33845199 C T 0.056331 -1.4296e-05
14:33846320 T C 1.597758 2.2689e-05
14:33850155 C T 0.455769 3.7249e-05
14:33851414 T C 0.300067 8.1241e-06
14:33851744 T C 0.086183 -4.6735e-05
14:33856249 A G 0.070918 2.2661e-05
14:33856336 C T 0.037051 -3.0809e-05
14:33856533 T G 0.369407 1.4216e-05
14:33857055 G C 1.414758 7.5174e-07
14:33859612 G A 0.870556 1.4067e-05
14:33861413 T C 0.197765 -3.2077e-06
14:33862154 T C 0.779599 3.7644e-05
14:33862517 A G 0.156114 -5.8675e-06
14:33864428 A G 0.030757 7.5934e-07
14:33867774 A G 0.121576 -1.8921e-05
14:33877000 G A 0.047068 -7.2313e-06
14:33883076 C T 0.374815 3.6371e-05
14:33885682 G A 0.150389 8.9967e-06
14:33887575 G T 0.124318 -2.6364e-05
14:33888667 T C 0.166014 1.4001e-05
14:33890414 A G 0.156377 -1.9953e-07
14:33898566 T C 0.054494 9.9481e-06
14:33898972 G A 0.143037 -3.1472e-05
14:33899112 T C 0.052670 1.8064e-05
14:33902503 A G 0.166881 -7.0035e-06
14:33907269 A G 0.282130 -3.2343e-05
14:33907458 C T 0.421130 1.7534e-05
14:33907747 G A 0.280569 -1.3040e-05
14:33909795 A G 0.221148 5.8572e-05
14:33911148 G T 0.756501 -1.7808e-06
14:33912069 C A 0.536240 -3.2415e-05
14:33912835 C A 0.143975 -1.9425e-05
14:33914037 C T 0.287278 -2.9120e-05
14:33915181 A G 0.147753 2.8571e-05
14:33915360 G A 0.061632 4.6887e-05
14:33916758 A G 0.312190 6.0593e-07
14:33917776 G A 0.025467 5.9915e-05
14:33918000 T C 1.615980 2.2966e-05
14:33924157 A G 1.671639 7.5215e-05
14:33925609 G A 0.096989 2.8244e-05
14:33926425 C T 1.502892 1.8650e-05
14:33930078 C T 0.205678 -2.8843e-05
14:33930210 A G 0.748458 8.2979e-07
14:33930439 C T 1.534289 -4.3106e-07
14:33931590 A G 0.268566 2.7134e-05
14:33933329 T C 1.825216 1.1876e-05
14:33938199 T C 0.082941 -5.4154e-05
14:33938896 A G 0.134699 -1.5668e-05
14:33939486 A G 0.030498 2.0250e-05
14:33940069 T C 0.250685 -3.8214e-05
14:33940710 T C 0.138194 -1.2587e-05
14:33946857 T C 0.052024 3.0945e-05
14:33948609 A G 0.034714 -1.7347e-05
14:33950290 G A 0.069889 2.9115e-05
14:33950855 T C 0.422321 -2.4732e-05
14:33955825 T C 0.252311 -2.8335e-05
14:33956209 A C 0.027106 -2.5871e-06
14:33956739 G A 0.096722 -1.8662e-05
14:33959696 A G 0.029767 2.5787e-05
14:33962819 A G 0.040644 -1.9871e-05
14:33963632 A G 0.096057 -9.8974e-05
14:33963646 A G 0.052303 2.1109e-05
14:33968109 G T 0.668131 -7.8856e-06
14:33968264 A G 0.796331 -6.5110e-06
14:33970872 A G 0.143673 -4.1518e-06
14:33972183 C T 0.443747 5.2692e-05
14:33976987 A G 0.598222 6.1702e-05
14:33980865 G A 0.751863 3.4803e-05
14:33984115 G A 0.399954 -1.8199e-05
14:33984314 G A 0.029927 -1.0132e-05
14:33984422 G A 0.171782 -2.3382e-05
14:33985724 C A 1.272250 7.3032e-06
14:33990238 C T 1.149613 1.7422e-05
14:33993518 G A 1.501811 -2.9217e-05
14:33997022 A C 0.066533 -9.0221e-06
14:33998519 G A 0.050044 4.2843e-07
14:33998747 C T 1.954753 -5.3725e-06
14:34000861 A G 0.101786 5.8172e-06
14:34002719 C T 0.598121 -4.9450e-06
14:34004080 G A 0.045328 1.2251e-07
14:34004665 A G 0.234819 -7.7010e-06
14:34012925 T C 0.674957 9.5784e-06
14:34015820 G A 0.235660 2.7080e-07
14:34021028 A G 0.846167 4.0512e-05
14:34021298 T C 0.027739 3.5032e-05
14:34022352 G T 0.044413 8.5363e-06
14:34025230 T C 0.069821 -4.5230e-06
14:34026503 G A 1.663638 9.5686e-06
14:34030869 A G 0.035915 -4.4698e-05
14:34035846 G A 0.045552 4.8972e-06
14:34036007 G A 0.471369 1.4286e-05
14:34036241 A G 0.160996 -6.4146e-06
14:34036876 T C 1.675411 -1.9593e-06
14:34039640 G A 0.356966 1.1370e-05
14:34039657 C A 0.172866 -2.3081e-05
14:34041115 G T 0.186207 3.7692e-05
14:34043055 G A 0.676498 4.9596e-06
14:34046997 G A 0.099238 4.7351e-05
14:34048277 G A 0.865957 5.5301e-05
14:34051690 T C 0.037213 -1.1742e-05
14:34052293 C T 0.193984 3.5011e-05
14:34052473 T C 0.032572 6.7823e-05
14:34052995 G A 0.080260 1.4037e-05
14:34053267 C T 0.522331 1.6030e-05
14:34053321 A G 0.068185 -2.8524e-05
14:34053975 G A 0.815536 -2.1897e-05
14:34056091 G T 0.048239 -2.2892e-05
14:34061647 C T 0.516327 2.2437e-05
14:34061928 G A 0.068724 6.2395e-05
14:34063004 T C 0.149178 -3.3124e-06
14:34067429 C T 0.137993 -1.4429e-06
14:34067761 A G 0.033867 4.5822e-06
14:34068361 T G 0.163330 -5.4289e-06
14:34069045 C A 0.333801 2.1680e-05
14:34086795 A G 0.032234 -2.1310e-05
14:34087216 A G 0.249227 -1.2609e-05
14:34091233 T C 0.045484 -3.0945e-05
14:34106848 T G 0.113718 -4.6112e-06
14:34107853 A G 0.114415 1.8214e-05
14:34110774 A C 0.205201 5.7329e-07
14:34115818 C T 1.075959 1.0569e-05
14:34116206 G A 0.123208 5.8183e-05
14:34119371 G A 0.231239 9.9648e-05
14:34121869 T C 1.037973 2.1340e-05
14:34125312 T C 1.003648 1.2692e-06
14:34125314 A G 0.867759 5.0392e-06
14:34126490 A G 0.137139 1.0669e-05
14:34126835 A G 0.087446 2.2392e-06
14:34127428 C A 0.038502 8.4259e-06
14:34136476 G A 1.195331 -9.6528e-06
14:34136989 A G 0.151466 1.6765e-05
14:34138233 T G 1.302576 1.2242e-05
14:34144403 G A 0.206986 3.7887e-06
14:34147571 G T 0.569918 1.8709e-06
14:34148256 T C 0.174551 1.5928e-04
14:34150357 G T 0.703854 1.5234e-05
14:34153059 T C 0.059454 1.8289e-05
14:34155683 G A 0.705769 1.5025e-05
14:34158215 C T 0.154128 1.5837e-05
14:34158297 G A 1.338439 -2.3124e-06
14:34158683 T C 1.258722 1.9799e-05
14:34159760 G A 0.103474 -7.5853e-07
14:34162510 C T 0.339335 -4.9605e-06
14:34162773 G A 0.795425 -8.2861e-06
14:34163277 C G 0.637263 3.9177e-05
14:34165193 T C 0.034020 1.7852e-05
14:34166586 G A 0.297480 -2.8249e-06
14:34166707 C T 0.307545 -1.0069e-04
14:34167110 T G 0.065673 -1.7130e-05
14:34168932 T C 0.499562 -6.3543e-05
14:34173326 C A 0.534172 -6.9305e-05
14:34175791 T C 0.476052 -3.9386e-06
14:34182414 G A 0.923827 1.6266e-05
14:34187924 T C 0.085313 -9.9902e-07
14:34190494 A G 0.994988 9.8182e-06
14:34195244 A C 0.388986 -4.2019e-05
14:34195257 T C 0.063287 -5.8055e-06
14:34195326 G C 0.613737 -4.2363e-05
14:34195814 G T 0.745696 1.2083e-05
14:34196570 A G 0.054118 2.8903e-05
14:34197424 G A 0.576196 -1.1691e-05
14:34198519 C T 0.676995 -5.6460e-05
14:34198597 A G 0.066182 -2.4825e-05
14:34201689 A G 1.087322 1.2039e-04
14:34201725 G T 0.023746 7.4328e-06
14:34207733 C A 0.022779 -1.0892e-08
14:34208220 T G 0.047895 2.7320e-05
14:34208633 C T 0.311323 1.0961e-05
14:34210840 G A 0.030202 3.1585e-05
14:34217145 A C 0.074693 1.5106e-06
14:34220910 C T 0.080613 3.5602e-05
14:34222024 T C 0.064748 -5.0786e-05
14:34224032 C A 0.479522 2.1016e-05
14:34232711 T C 1.422090 3.9032e-06
14:34232787 G A 0.044091 -1.6993e-05
14:34232881 G C 0.072002 8.4524e-06
14:34233894 A G 0.443578 -6.2061e-06
14:34235259 G A 0.681627 -1.3200e-05
14:34237791 A G 1.543192 7.1549e-06
14:34237985 T C 0.027379 1.1774e-05
14:34238829 G T 0.755894 3.6764e-06
14:34241223 T G 0.168712 3.4507e-06
14:34242623 G A 1.547159 -3.4165e-06
14:34244566 G A 0.399902 1.2883e-05
14:34246601 A G 1.046062 4.0049e-06
14:34247280 G C 0.057305 2.8115e-05
14:34252177 A T 0.042923 -4.8352e-06
14:34257954 A G 0.045779 -3.9921e-05
14:34258239 A G 0.758540 2.0494e-06
14:34262647 A G 0.050086 5.0285e-06
14:34262701 G A 0.112315 8.9184e-06
14:34269167 C G 0.339364 3.2262e-05
14:34269721 T C 0.335738 3.6509e-05
14:34271414 C T 0.574131 -2.0418e-05
14:34275535 T G 0.047616 -3.2678e-05
14:34275677 T C 1.790307 -6.9892e-06
14:34275727 G C 0.209684 -1.3779e-05
14:34277178 G A 0.606590 2.3131e-05
14:34277634 G A 0.360257 -2.3053e-05
14:34277687 A G 1.663450 2.0533e-05
14:34278187 C T 0.087572 -1.4013e-05
14:34278781 T G 1.273526 9.3381e-06
14:34281471 A G 0.099945 -1.5666e-05
14:34283710 C G 0.042222 -2.9798e-05
14:34283803 T C 0.828185 4.4305e-05
14:34285755 A G 0.028232 4.6635e-05
14:34286388 A G 0.157004 -3.9832e-05
14:34289438 A C 0.632972 -7.1186e-05
14:34295074 C A 1.432584 -7.2885e-06
14:34303237 T C 0.261399 -5.6590e-05
14:34306451 C G 1.422026 -5.6299e-06
14:34307720 C T 0.615259 7.2504e-06
14:34310413 T C 0.251782 -9.2146e-06
14:34310833 C T 0.337322 -1.4079e-05
14:34313949 C T 0.083918 -3.4709e-06
14:34314522 T C 0.053283 2.4492e-05
14:34314634 G A 0.062138 -4.8491e-05
14:34314839 G A 0.096651 3.3468e-05
14:34314886 G A 0.020997 9.6900e-06
14:34318125 A G 0.027028 8.0305e-06
14:34318276 A G 0.021874 4.2774e-06
14:34319139 G C 0.088721 -1.8326e-05
14:34325511 G A 0.032663 1.9028e-05
14:34328568 C T 0.036590 3.7923e-06
14:34331350 C T 0.030323 -3.6238e-06
14:34331485 T C 0.044159 -2.0774e-05
14:34332142 T C 0.058217 7.3774e-06
14:34337947 C A 0.085829 -2.2802e-05
14:34346798 A C 0.039722 -5.5645e-06
14:34357599 C A 0.117275 4.3484e-06
14:34365940 C T 0.089896 -6.0957e-06
14:34367270 G A 0.081097 -4.0720e-06
14:34369278 G T 0.112202 1.4796e-05
14:34380132 T A 1.295023 -1.5680e-05
14:34382185 T C 0.037626 -6.7874e-07
14:34386149 G A 0.062940 -4.4500e-05
14:34386335 G A 0.051495 8.8333e-06
14:34398253 A G 0.099056 4.4195e-05
14:34398928 T C 1.068870 -4.7561e-05
14:34398937 T C 0.357365 -2.2053e-05
14:34401758 A G 1.958220 -3.2098e-05
14:34403241 G T 1.941023 -3.2961e-05
14:34403574 A G 0.020374 4.7725e-06
14:34410156 T C 1.184561 1.6906e-05
14:34410797 C A 0.127730 -2.5024e-05
14:34410892 C T 0.716672 6.0945e-05
14:34416894 G T 0.105473 6.8879e-06
14:34417917 G A 0.063732 2.5025e-05
14:34417987 A G 0.036155 -7.3047e-06
14:34420681 G A 0.079734 1.9044e-05
14:34422396 A C 0.443331 -1.1319e-04
14:34426323 G C 1.517865 4.4343e-05
14:34430712 T C 0.740512 3.8562e-06
14:34440611 C T 0.442835 1.4443e-05
14:34441865 A G 1.672152 -1.2703e-06
14:34443165 G A 1.823914 -3.2523e-05
14:34451956 T C 0.309808 3.5353e-06
14:34456008 A G 0.622446 1.9059e-06
14:34457384 T C 1.730749 -1.3453e-05
14:34457396 T C 0.209252 -3.6547e-05
14:34459827 G A 0.465568 1.4384e-05
14:34461871 G C 0.679975 2.8267e-05
14:34462066 C T 0.051024 1.7885e-05
14:34464370 A G 0.094262 -2.9426e-05
14:34465232 C T 0.029946 -1.2414e-05
14:34467816 C T 0.233281 4.8990e-05
14:34470154 T C 0.496144 1.6363e-05
14:34474169 A G 0.031598 -1.4561e-06
14:34474704 A G 0.314439 -2.2588e-05
14:34476077 G T 0.048019 -4.1807e-05
14:34484228 T C 0.045057 -2.5028e-05
14:34484259 C T 0.592772 -9.2960e-05
14:34488232 C T 1.143154 -7.0603e-05
14:34489962 C T 0.335868 -1.1081e-05
14:34492734 T G 0.029930 -5.8994e-05
14:34499356 C T 0.420646 -1.9719e-05
14:34504313 T C 0.106560 -3.8605e-06
14:34506408 C T 0.221002 5.1254e-06
14:34506557 C T 0.162681 -2.9472e-06
14:34506831 C T 0.037691 4.8040e-06
14:34507353 T C 1.064170 -1.8674e-05
14:34509293 A G 0.494949 2.6436e-05
14:34511534 C T 0.037781 -6.6168e-05
14:34516580 G C 0.282306 -2.6133e-05
14:34520209 C T 0.032049 -1.8178e-05
14:34522365 T A 0.267248 -9.2107e-07
14:34523423 A C 0.416105 -6.8469e-06
14:34526819 C A 1.397360 -9.2132e-05
14:34529033 C T 0.100023 -3.7332e-05
14:34530592 A T 0.092698 -2.2084e-05
14:34531889 T C 0.062950 8.8008e-06
14:34534057 C T 0.251662 -3.9286e-05
14:34535266 T C 0.270111 -2.9941e-05
14:34536539 C G 0.644381 -7.7503e-06
14:34537236 A G 0.136000 2.2535e-06
14:34537313 T C 1.408026 -5.3004e-06
14:34537809 G T 0.310272 1.3986e-05
14:34538309 T C 0.168562 2.8536e-05
14:34540895 C T 1.543166 -1.7009e-05
14:34543349 A G 0.127944 -5.6028e-06
14:34544804 A G 0.050891 -8.5416e-06
14:34547558 T C 0.047535 -3.0056e-05
14:34552042 C T 0.036279 -5.4981e-05
14:34555711 A G 0.069204 1.6317e-05
14:34556888 G A 0.577939 2.7460e-05
14:34562893 C T 0.463559 6.0141e-06
14:34564404 T C 0.335375 -1.7923e-05
14:34565738 C T 1.729483 6.1656e-05
14:34567138 G A 1.797759 2.5253e-05
14:34573556 T C 1.032251 -9.6955e-06
14:34573794 A G 0.098378 1.5671e-06
14:34574794 C T 0.033081 3.5071e-05
14:34575028 T C 1.123991 -5.9583e-06
14:34576767 C T 1.504843 3.8150e-05
14:34582779 C T 1.602539 3.9156e-05
14:34589273 A G 0.562258 -1.9656e-04
14:34589518 A G 0.099579 -1.9102e-05
14:34591760 T C 0.055504 3.5769e-05
14:34591871 A G 0.905884 -1.6700e-04
14:34592326 C A 0.222719 -7.4328e-05
14:34594395 A G 0.482667 -3.2106e-07
14:34594507 T C 0.278537 -3.6941e-05
14:34595938 A C 0.419867 4.0276e-05
14:34596273 G C 1.183938 5.3771e-05
14:34598886 C T 0.460164 -1.1205e-05
14:34599660 T G 0.062164 -6.0325e-06
14:34606014 G A 0.061755 1.6055e-05
14:34608093 A G 0.273545 -3.9232e-05
14:34608508 A C 0.024831 -1.0734e-07
14:34618608 T C 0.087449 9.5005e-07
14:34618856 T C 0.259919 -4.0527e-05
14:34625828 C A 0.707976 3.3847e-06
14:34626656 C A 0.080308 -3.0072e-05
14:34627202 C T 0.487750 3.7881e-05
14:34630903 C T 0.342834 -1.1878e-04
14:34632233 A G 1.641946 6.0438e-05
14:34638094 T C 0.827614 3.1610e-05
14:34638971 T C 1.283185 3.7513e-05
14:34641963 C T 0.030167 -5.6944e-06
14:34645430 G A 0.143806 9.1816e-07
14:34646269 T C 1.361893 3.7134e-05
14:34647943 T C 0.126149 -1.7191e-05
14:34654112 G T 0.086975 1.2861e-06
14:34659230 G A 0.551615 -3.4114e-06
14:34660205 C G 0.034406 7.1389e-06
14:34660396 A G 0.044559 -1.2752e-05
14:34665355 T C 1.964221 4.6361e-05
14:34669724 T C 0.028349 1.4518e-05
14:34671541 T C 1.594694 2.9609e-05
14:34673635 A G 0.033812 1.4193e-05
14:34673982 A G 0.196580 1.6073e-06
14:34675692 A C 0.038862 2.5397e-05
14:34676577 C T 0.504658 -2.5512e-05
14:34678571 T C 0.031037 -4.3930e-06
14:34678663 T C 1.751977 -3.6333e-07
14:34679728 C T 0.073112 -3.3676e-05
14:34680351 C T 1.249455 1.9860e-05
14:34684903 A G 0.069136 -7.3714e-06
14:34687173 C T 1.289998 1.3530e-05
14:34689216 A G 0.271078 3.6492e-05
14:34690850 A G 0.058957 3.1135e-05
14:34691557 A G 0.392745 -1.8468e-05
14:34697753 G T 1.851244 1.1081e-05
14:34697832 A C 0.454782 1.5380e-05
14:34701325 A C 1.909107 -3.0687e-06
14:34710711 C T 0.410769 -3.6065e-05
14:34718173 A G 0.736439 -2.6924e-05
14:34720312 C T 0.058344 2.4913e-05
14:34723099 T C 0.191423 7.5857e-06
14:34723988 A G 0.250224 8.1708e-06
14:34730718 C G 0.326420 -4.0666e-05
14:34733898 C T 0.174979 3.5542e-07
14:34736390 G A 0.087738 1.5296e-05
14:34748605 G A 1.307191 -1.2448e-05
14:34755751 T C 0.032627 -9.9877e-06
14:34762507 T C 0.040187 8.9352e-05
14:34767100 G A 0.101922 -3.1392e-07
14:34771560 C T 0.113685 9.9043e-05
14:34772362 A C 0.045052 -1.2268e-05
14:34772495 G T 0.055893 -3.3114e-06
14:34772972 C T 0.179481 -1.0815e-05
14:34773287 T C 1.046071 4.9778e-05
14:34776715 C A 1.441919 3.4268e-05
14:34778004 C T 0.407364 -1.3977e-05
14:34780658 T C 0.234021 -4.1845e-06
14:34783204 A G 0.759507 6.7555e-06
14:34787942 C T 0.235033 -7.3089e-06
14:34787987 G A 0.427349 7.0748e-06
14:34789418 C G 0.047993 3.9764e-06
14:34793839 G A 0.093847 7.8089e-06
14:34797594 T C 1.932503 -2.2992e-05
14:34801599 C G 1.927995 1.2638e-05
14:34804884 A G 0.032780 -3.0856e-06
14:34806837 A G 0.785853 -5.0413e-06
14:34809159 C T 0.061482 -2.9408e-06
14:34810720 C T 0.297301 -1.1995e-05
14:34813775 T C 0.078211 -2.3095e-05
14:34826327 A G 0.529005 1.7759e-05
14:34830904 A G 0.090163 -1.9375e-06
14:34831951 G T 0.166271 3.5838e-05
14:34832445 G A 1.879310 -1.5057e-05
14:34832585 G T 0.052556 3.4633e-05
14:34833694 A G 0.078017 3.4510e-05
14:34835801 T G 1.960355 2.2511e-05
14:34838295 A G 1.572664 -3.5206e-05
14:34838383 G C 0.236361 1.1376e-05
14:34839062 C T 0.058084 1.0032e-05
14:34844376 C T 0.283380 3.1254e-05
14:34846809 C T 0.212988 -4.5581e-05
14:34847610 A G 1.301229 3.9756e-05
14:34847661 T C 1.231158 -4.5086e-06
14:34848942 C G 0.512902 2.6286e-05
14:34856416 C T 0.154229 -3.2456e-05
14:34857088 C A 0.200657 1.1084e-05
14:34873755 A G 0.130174 1.0659e-05
14:34885778 T C 0.262451 1.7061e-05
14:34890846 C T 0.158004 -3.7263e-05
14:34891068 T C 0.091380 -1.3233e-05
14:34892524 C T 0.061103 5.4028e-06
14:34897939 G A 0.094100 -3.9973e-06
14:34908894 A G 0.225040 -2.0528e-05
14:34909771 A G 0.062976 2.9525e-05
14:34911680 C T 0.087770 -2.5701e-05
14:34926596 T C 0.447479 1.5855e-05
14:34930523 T C 0.338192 -3.7646e-05
14:34935645 A G 0.784974 -2.9010e-06
14:34935962 A G 0.313842 -1.3301e-05
14:34937528 A C 0.756599 1.4666e-06
14:34939742 A T 0.073609 8.4468e-06
14:34941762 C T 0.071246 1.5014e-06
14:34952633 G A 0.419747 -2.1311e-05
14:34958589 A G 1.320947 -5.4892e-05
14:34958661 A G 0.054043 2.7205e-05
14:34960398 A G 0.753713 1.1103e-06
14:34962461 A G 0.508001 -6.5421e-05
14:34969433 C T 1.407961 -3.8423e-05
14:34974379 T C 0.063735 1.7685e-05
14:34987906 C T 0.027762 3.5062e-05
14:34989034 C T 0.035853 1.8105e-05
14:34991625 A G 0.787415 -7.5472e-08
14:34993982 C G 0.051041 3.3299e-06
14:35001762 T G 0.305117 2.6088e-05
14:35006915 C T 0.062219 4.2889e-05
14:35009633 G T 0.845249 -4.1335e-05
14:35023193 G A 0.033841 1.1876e-05
14:35063261 C T 0.126558 1.9863e-05
14:35063316 A G 0.169896 -1.6649e-05
14:35087218 A C 1.254603 7.6102e-06
14:35091019 C T 0.299810 2.5036e-05
14:35092018 T C 0.841487 -3.5050e-05
14:35093244 C T 0.057386 4.3477e-05
14:35099986 A G 1.262685 3.0211e-06
14:35100835 T C 0.048665 -8.1435e-06
14:35101898 G C 0.066166 6.0791e-05
14:35103863 A G 0.055831 2.8663e-06
14:35110512 T C 1.125325 2.1322e-05
14:35116289 A G 0.259494 -3.4050e-05
14:35120180 A G 0.118473 -1.1329e-08
14:35124426 T C 0.129482 -2.7271e-05
14:35124467 T C 0.365918 2.7316e-05
14:35129558 G A 0.053352 -1.8358e-05
14:35130209 T C 0.215974 -1.1293e-05
14:35132687 G T 0.699459 3.2891e-05
14:35139682 T G 1.100030 8.7836e-05
14:35139957 A G 0.066835 2.0431e-05
14:35150948 G A 0.080915 -1.5778e-06
14:35152084 G A 0.334158 5.9675e-06
14:35157751 A G 0.036688 2.4482e-05
14:35158184 C T 0.182987 1.2338e-05
14:35160401 C G 0.127863 -4.5118e-06
14:35160471 C A 1.099274 3.2436e-06
14:35173624 C T 1.581042 -5.1351e-06
14:35177251 T G 1.276768 9.6537e-06
14:35179381 A G 0.022383 2.5622e-05
14:35181786 C T 0.303926 -1.9484e-05
14:35184541 C T 1.178394 4.1261e-05
14:35185345 G A 0.302287 -2.0793e-05
14:35186880 G A 0.102844 7.5822e-08
14:35187089 G A 0.048528 4.9079e-05
14:35191538 G A 0.502006 2.3804e-05
14:35194286 A G 0.591380 1.6207e-05
14:35194682 A G 0.163888 6.7748e-06
14:35205248 G T 0.352760 3.2764e-07
14:35231108 T A 0.205458 -2.6057e-06
14:35234582 T C 0.051463 5.3927e-07
14:35242828 A G 1.015327 1.3539e-05
14:35247567 G A 0.030975 -1.0177e-05
14:35259151 A G 0.202936 2.8779e-05
14:35263983 C T 0.187313 -4.1728e-05
14:35266904 T C 0.959476 -2.2081e-05
14:35290480 G A 1.220586 1.3282e-05
14:35293185 T C 1.915891 -2.5210e-05
14:35322561 A C 0.354850 2.2127e-05
14:35336880 T C 0.066098 2.8436e-05
14:35347020 A G 1.301417 -2.2930e-04
14:35350318 A C 0.525100 -8.1389e-07
14:35350579 G A 1.304024 -2.5426e-04
14:35353218 C T 1.564495 -5.6978e-05
14:35353543 T C 0.050112 -1.7960e-05
14:35367889 A G 0.414265 9.4282e-05
14:35374484 T G 0.477532 -2.3225e-06
14:35389930 A G 0.024743 -2.1109e-05
14:35396645 G A 0.064595 1.6468e-07
14:35425012 G T 0.533120 2.1455e-05
14:35425457 T G 0.032822 -1.9219e-05
14:35435525 A G 0.356866 1.1211e-05
14:35439569 T C 0.433113 -7.0037e-05
14:35442205 C T 0.887824 3.2486e-05
14:35443162 A G 0.094846 2.7693e-05
14:35452257 C T 1.132615 3.8561e-05
14:35466584 G T 0.576774 -4.6136e-05
14:35467199 A G 0.041907 -7.7373e-06
14:35468886 G C 0.024168 -1.6369e-05
14:35470754 C T 0.089741 -2.2464e-05
14:35472513 C T 0.023165 -2.9950e-05
14:35478921 T G 0.739497 2.1140e-05
14:35483957 T C 0.020481 -4.0949e-05
14:35485748 A G 1.698885 1.0261e-05
14:35490446 T C 0.067049 2.2340e-05
14:35512335 G A 0.303098 -5.7727e-05
14:35515096 T C 0.377720 7.9540e-06
14:35517610 C G 1.696051 8.1231e-06
14:35523487 T C 0.137727 3.0193e-06
14:35530618 G T 0.305205 -7.8812e-06
14:35547063 G A 0.024782 -6.1141e-06
14:35549073 C T 0.055565 -8.4866e-06
14:35554376 C A 0.597138 -2.2813e-05
14:35575513 T C 0.130972 -2.4713e-05
14:35580504 A G 0.226072 8.4817e-06
14:35597149 T C 0.687203 -1.0001e-05
14:35604892 C A 0.329474 3.6040e-06
14:35630388 G A 0.846219 1.1798e-05
14:35636369 C T 0.320386 -1.9340e-05
14:35636611 C A 1.167624 -3.5918e-06
14:35651090 G A 0.055371 -5.3191e-06
14:35661293 G A 1.816971 -2.5851e-05
14:35662319 T C 0.146935 2.5094e-05
14:35675427 G A 0.043689 4.5425e-06
14:35682172 C T 0.503726 1.2749e-05
14:35700562 T C 1.619885 -1.8580e-05
14:35704667 T C 0.330915 2.0704e-06
14:35711971 T G 0.067088 -1.0443e-06
14:35718076 G A 0.195184 -7.4032e-06
14:35725094 C T 0.051164 -1.8043e-05
14:35735967 G A 0.333522 -9.1345e-07
14:35736273 T C 0.031027 2.6475e-06
14:35757792 G A 0.074690 3.2939e-06
14:35759510 G A 0.054754 -1.4914e-05
14:35779739 G T 0.072502 2.4506e-06
14:35801114 C A 0.041196 -2.2181e-05
14:35801346 A G 0.049184 4.3692e-05
14:35801851 T C 0.076806 1.4683e-05
14:35809244 C T 1.520390 -1.5944e-05
14:35813502 A G 0.192305 -2.1407e-06
14:35813556 T C 0.067698 2.3762e-06
14:35821950 C T 0.825297 2.5730e-06
14:35825436 C A 0.224134 -3.0179e-05
14:35831811 C T 0.592266 -1.1747e-05
14:35832666 G T 1.125643 -1.8399e-05
14:35834558 T C 0.361962 -9.7670e-06
14:35836159 A G 0.297090 -2.8475e-05
14:35837825 A C 0.094694 -3.7642e-06
14:35841193 G A 1.960342 -2.8909e-05
14:35841404 T G 0.025509 4.0762e-06
14:35847819 C T 0.221700 -4.3536e-07
14:35848513 G A 0.747695 1.0904e-05
14:35850184 A G 0.048538 3.7442e-05
14:35857405 G A 0.385968 7.1907e-07
14:35857714 A C 0.262678 -2.4785e-05
14:35858656 T C 0.072830 -2.2132e-05
14:35860660 T C 0.090234 -3.1802e-05
14:35861565 G A 1.668205 -1.5553e-07
14:35862956 T C 0.059603 -2.4580e-05
14:35863074 T C 0.734465 2.6942e-05
14:35863871 T C 0.132800 -5.2189e-05
14:35866802 T G 0.045283 -1.3040e-07
14:35867430 A G 0.044604 -2.4421e-05
14:35871217 A G 0.721667 6.0767e-05
14:35872765 A G 0.105781 2.5233e-05
14:35872792 G A 1.505726 -1.2688e-05
14:35872926 A G 0.471307 -1.2571e-05
14:35873770 A G 0.584168 3.6399e-05
14:35874854 C T 0.591789 -2.4832e-05
14:35875407 A T 0.047636 1.3988e-05
14:35877721 C T 0.426917 -6.7041e-05
14:35883678 C T 0.162538 3.1191e-05
14:35885286 C T 1.287642 2.4160e-05
14:35885785 T C 0.738805 7.5838e-05
14:35888987 G A 0.992830 4.3027e-05
14:35888993 A G 0.062706 5.3897e-06
14:35896228 C T 0.324092 -5.4839e-05
14:35903866 G A 0.597729 -4.9103e-05
14:35905281 T C 0.025512 -2.2947e-05
14:35908656 A G 0.517933 -3.1959e-05
14:35911045 A G 0.324829 6.0251e-05
14:35915944 T C 0.374731 6.0090e-05
14:35916197 A G 0.063115 -3.9368e-05
14:35918814 G T 0.050619 6.5476e-06
14:35925523 G A 0.407955 -3.7800e-05
14:35926076 G T 0.202507 3.9115e-05
14:35930295 T G 0.111942 6.8980e-06
14:35936786 T C 0.565601 8.7757e-06
14:35942242 G T 0.025373 5.8967e-06
14:35945684 G A 0.072664 3.6331e-05
14:35947295 A G 0.804997 2.8408e-06
14:35948532 C T 0.509199 3.2076e-05
14:35950863 A G 0.122601 9.3247e-07
14:35974803 A C 0.038619 2.2119e-05
14:35975341 G A 0.824858 7.4856e-05
14:35979532 T C 0.061236 2.1267e-05
14:35983503 T C 0.295292 -3.9377e-05
14:35992878 T C 0.291092 1.2149e-05
14:36030155 A G 0.112796 1.9232e-05
14:36034126 C T 0.020494 -5.9247e-06
14:36035306 G T 0.099709 -4.1833e-06
14:36092934 T C 0.341772 -3.9876e-05
14:36099366 T C 0.175752 -2.3357e-06
14:36103679 C G 0.042050 -1.8383e-05
14:36119671 C T 0.040696 -1.4584e-05
14:36134730 C T 0.080266 -1.5393e-05
14:36140550 T C 0.074131 -2.0295e-05
14:36141615 T C 0.041222 -2.9989e-05
14:36163635 A G 0.060320 1.1710e-05
14:36180534 T C 0.047467 3.6110e-05
14:36181828 T C 0.239688 -2.7438e-05
14:36184388 A C 0.098647 -7.8002e-07
14:36185921 A C 0.040998 -3.1183e-05
14:36190177 G A 0.083064 2.9932e-06
14:36197089 G A 0.042965 2.1660e-05
14:36210844 T C 0.051469 -1.5599e-05
14:36220313 G A 0.032890 -5.3196e-08
14:36232826 T G 0.303014 6.9600e-07
14:36236282 G A 0.024217 -3.2639e-06
14:36247283 A G 0.041650 9.4672e-06
14:36254076 A G 1.895692 -3.4928e-06
14:36254670 T C 0.082467 5.8390e-06
14:36279543 A G 0.113432 1.5530e-05
14:36320639 A G 0.311070 -5.0875e-05
14:36324332 C A 0.026613 -5.7368e-06
14:36346552 T C 0.047675 4.9687e-06
14:36347291 T G 0.059814 1.2874e-05
14:36352323 G A 0.119726 3.8896e-05
14:36367330 C T 0.033877 2.6127e-05
14:36371632 A G 0.185713 4.6294e-05
14:36372573 G A 1.938212 4.4704e-06
14:36387684 G A 1.654118 -5.8710e-05
14:36397680 T C 0.123267 -1.5384e-05
14:36398888 A G 1.447051 -5.6633e-07
14:36400741 G A 0.114188 -1.0419e-05
14:36409827 A G 0.222959 -5.4694e-08
14:36420032 A G 0.186310 2.3481e-05
14:36420953 T C 0.033442 -1.2390e-06
14:36422275 G A 0.115934 -1.2919e-05
14:36424147 A G 0.045633 2.1908e-05
14:36425999 G A 1.969434 -1.9457e-05
14:36427230 A G 0.159380 2.6027e-06
14:36429783 C A 0.057204 -2.7121e-05
14:36430463 C T 0.257835 -1.9073e-05
14:36432323 A G 0.040469 6.7181e-06
14:36438473 C A 0.444623 -2.8742e-05
14:36442110 A G 0.534889 -3.1113e-05
14:36444053 T C 0.109699 -1.0374e-05
14:36449424 C T 0.351812 -1.0089e-05
14:36454651 T G 0.254304 -3.2123e-05
14:36456085 C T 0.057617 -1.0646e-05
14:36456323 T C 0.034130 1.7104e-05
14:36458373 G A 0.184603 -1.9758e-05
14:36462769 A G 0.024775 -2.0574e-05
14:36463090 C G 0.076397 3.2623e-06
14:36465641 G A 0.166741 -1.0219e-05
14:36471214 G A 1.899895 -6.0139e-05
14:36471544 C G 0.698713 -4.6192e-05
14:36485635 C G 0.093892 -1.5713e-06
14:36487078 G A 0.653420 1.2948e-06
14:36487408 C T 0.119200 -1.2302e-06
14:36487665 C T 0.119005 6.2129e-06
14:36488753 C T 0.831701 7.9009e-06
14:36498512 G A 0.042920 3.5220e-05
14:36502543 G A 0.073794 -2.5190e-05
14:36514190 C G 0.122955 -3.0003e-05
14:36519852 C T 0.888081 -2.9925e-07
14:36522802 T C 0.033052 4.6759e-06
14:36523990 G A 0.027499 -3.6987e-06
14:36524437 G A 0.030508 -1.9264e-05
14:36534464 A G 0.037674 1.2373e-05
14:36534649 T C 0.044763 -5.2203e-05
14:36535851 A G 1.940676 -1.7758e-05
14:36537424 C T 0.138662 7.6961e-06
14:36563799 A C 0.082071 7.7629e-06
14:36564374 A C 0.168134 2.8202e-05
14:36566919 A G 0.054403 1.6634e-05
14:36568222 A C 0.055166 1.5537e-06
14:36573959 T C 0.043965 8.2030e-06
14:36575919 C T 0.066702 9.4513e-05
14:36579248 C A 0.266193 -1.0526e-05
14:36582940 A G 1.422370 -1.7555e-05
14:36583310 A G 0.025963 -3.6360e-05
14:36586496 T A 0.052508 2.6002e-05
14:36587887 C A 0.024425 -1.7971e-05
14:36603728 G A 1.380674 -8.7698e-06
14:36603838 T C 0.162421 -2.9134e-05
14:36624902 C T 1.368810 -5.1454e-06
14:36634225 T G 1.407332 -8.3743e-06
14:36649246 T C 1.180134 1.3907e-05
14:36653021 T C 1.598780 1.8314e-05
14:36660440 G A 0.046389 1.0120e-05
14:36662854 G T 0.065533 6.8621e-06
14:36664062 T G 0.060849 -8.3200e-06
14:36664270 A G 0.036652 1.5690e-05
14:36668704 C G 0.123354 -4.0552e-06
14:36670115 G A 0.061294 -1.6765e-06
14:36674527 T C 1.628233 -1.2332e-05
14:36676866 G A 0.046636 -3.7036e-05
14:36681619 C T 0.094259 3.8649e-06
14:36682200 G C 0.082090 -7.4770e-06
14:36683409 A G 0.048619 6.8787e-06
14:36683920 G A 0.171477 4.3628e-05
14:36684779 G A 0.059911 1.3745e-05
14:36684958 T C 0.022081 2.7505e-05
14:36685635 T C 0.236147 3.3811e-06
14:36687926 C T 0.037015 -3.2914e-06
14:36687974 C A 0.643874 -8.3564e-06
14:36697519 C T 0.093025 -6.2928e-05
14:36711129 A G 0.040002 1.8672e-05
14:36712785 C T 0.075592 -1.8969e-05
14:36714009 C T 0.120699 3.1222e-05
14:36719782 T C 1.196846 5.8437e-05
14:36721730 C A 0.040018 -2.3508e-05
14:36722498 T C 1.153148 4.8079e-05
14:36722507 A G 0.039404 -3.6556e-05
14:36724415 C A 0.041478 -2.0008e-05
14:36724607 C T 0.867411 2.9301e-05
14:36729864 C T 0.090117 -4.3466e-05
14:36731108 C T 0.022792 3.7039e-06
14:36732149 G A 1.568799 2.5114e-05
14:36733852 T G 0.103944 -5.4511e-06
14:36738361 T C 0.078575 -2.6949e-05
14:36758468 A G 0.075248 -1.6502e-05
14:36761065 C A 1.899831 4.9345e-05
14:36765507 A G 0.036772 -1.3702e-05
14:36766832 C T 0.087296 -4.3550e-05
14:36767945 C T 0.031569 -1.7179e-05
14:36770451 G A 0.026051 -2.0387e-06
14:36780416 A C 0.253535 -1.9910e-05
14:36783118 T C 0.037398 -2.4735e-05
14:36789021 C T 0.023084 -2.3596e-05
14:36789729 G T 1.902375 5.0113e-05
14:36789775 T A 1.899934 4.8171e-05
14:36791410 G A 0.610231 2.5018e-05
14:36793365 C T 0.066286 6.2026e-05
14:36806433 T G 1.047957 6.3558e-06
14:36810703 G C 0.024123 -1.5075e-05
14:36832139 C G 0.075388 -1.3383e-05
14:36832215 A G 1.038405 5.8277e-07
14:36840063 G T 0.068107 1.6135e-05
14:36840162 A G 0.076968 -2.3450e-05
14:36848098 A C 0.069694 -2.7950e-05
14:36860815 A G 0.046993 -2.3990e-05
14:36868831 G A 0.843671 7.6185e-06
14:36870342 T G 0.026879 -4.9987e-06
14:36872084 G A 0.032582 -2.4646e-05
14:36874986 G A 0.045971 4.5436e-06
14:36875912 A C 0.315523 1.7572e-06
14:36886845 T C 0.253992 -7.9754e-06
14:36887168 A C 0.081084 -1.7266e-05
14:36887280 C T 0.561375 2.8734e-05
14:36888334 C T 0.602620 -3.1516e-05
14:36897503 T C 0.627937 -3.8950e-05
14:36897836 G A 0.812382 2.4262e-05
14:36900126 G A 0.056623 -2.1615e-05
14:36924063 G A 0.036009 2.9032e-05
14:36924547 C A 0.044841 1.2102e-05
14:36929876 G A 0.499215 1.5643e-05
14:36936403 C T 0.131712 -3.0099e-05
14:36941156 C T 0.098258 -2.7060e-06
14:36946282 T C 0.068763 7.3326e-06
14:36947065 A G 0.036071 -8.4852e-06
14:36951248 A G 0.505089 -1.4168e-05
14:36961169 C A 0.147023 -5.7299e-06
14:36965083 G A 1.919198 -4.0935e-05
14:36967653 A C 0.031290 4.4829e-06
14:36969462 A C 0.525152 1.3612e-05
14:36979091 A G 0.186044 -2.2501e-05
14:36979626 T G 0.097745 2.6631e-06
14:36984511 T C 0.721248 -1.6502e-06
14:36991098 G C 0.084632 2.3221e-05
14:36998898 G A 0.499055 -1.3405e-05
14:37000049 G A 0.186421 -4.1524e-06
14:37000896 G A 0.094911 4.3205e-05
14:37015887 C A 1.211407 1.2750e-05
14:37018022 T G 0.137600 -4.5478e-06
14:37018050 G T 0.028011 -3.9548e-06
14:37022816 G A 1.747387 -1.2903e-05
14:37024417 T C 0.029696 1.5596e-06
14:37024488 G A 0.821911 3.1442e-05
14:37039630 A G 0.695447 -7.0317e-05
14:37050642 G C 0.028070 1.3103e-05
14:37059525 G A 1.189495 4.2497e-05
14:37059846 A G 0.058117 6.8964e-06
14:37061187 G T 0.020802 5.4158e-06
14:37066751 T C 0.888954 4.2785e-05
14:37067288 T G 0.038255 1.3485e-06
14:37069192 T C 0.168144 6.0780e-06
14:37069682 A G 0.046879 3.3190e-05
14:37074056 C T 0.067773 -1.4284e-05
14:37078409 G A 0.139545 1.5952e-05
14:37086422 T C 1.249539 1.5649e-05
14:37087658 A C 0.064585 1.6938e-06
14:37104797 A C 1.092181 -2.0204e-06
14:37116281 C T 0.425421 2.0482e-05
14:37119760 G A 1.255706 -1.8935e-05
14:37123793 A G 0.030553 -2.6788e-05
14:37129874 G A 0.748442 -1.9968e-05
14:37137046 C T 0.131748 -1.5261e-05
14:37140180 A C 0.100770 4.5525e-05
14:37142554 A G 0.273211 -1.9573e-05
14:37142627 T C 0.023136 2.0443e-05
14:37143145 G A 0.213150 5.9537e-06
14:37143742 T G 0.113669 2.5837e-05
14:37145916 T C 0.043871 -4.7694e-06
14:37146086 C T 0.224501 -4.4813e-06
14:37146211 C G 0.200576 -9.8433e-06
14:37148962 C T 0.987156 4.4041e-05
14:37151905 T C 0.067783 2.0454e-05
14:37152350 C T 0.829305 1.2761e-05
14:37153862 G C 0.079185 -1.2066e-06
14:37157010 C T 0.588455 4.9211e-05
14:37157245 A C 0.033107 -2.4388e-06
14:37160114 T C 0.154540 -2.9525e-05
14:37171951 C T 0.133166 2.6231e-05
14:37172516 G A 0.117067 1.2176e-05
14:37173458 A G 1.883322 3.5595e-06
14:37176342 T C 0.995021 -1.3720e-05
14:37178569 G T 1.067611 3.6863e-06
14:37178908 T C 0.109556 -7.7571e-06
14:37180685 C T 0.108527 1.6123e-05
14:37187059 C T 0.546821 1.6036e-05
14:37188932 C T 0.465393 -8.1622e-07
14:37189871 T C 0.052793 1.7921e-05
14:37190298 T C 0.084716 -1.6074e-05
14:37190613 G T 1.008524 1.3130e-05
14:37197706 A G 0.049528 -1.0677e-05
14:37200750 C T 0.078766 -7.8080e-06
14:37200920 C T 0.074245 -1.0269e-05
14:37202985 A C 0.136795 1.9930e-05
14:37203237 G T 0.063920 -2.6886e-05
14:37206166 C T 0.225948 -3.9874e-05
14:37207785 G A 0.467431 4.8442e-05
14:37209574 C G 0.049817 -9.9979e-06
14:37210151 T C 1.011513 -4.0884e-06
14:37219269 G A 0.843136 -4.3357e-05
14:37226055 C T 0.610563 -2.3855e-05
14:37229479 A G 0.070941 1.0805e-06
14:37232243 C G 0.381488 1.8460e-05
14:37241250 C T 0.296558 -5.0359e-06
14:37243034 C T 0.047967 5.8486e-05
14:37243138 T G 0.380570 1.9803e-05
14:37247672 T G 1.108787 -6.8064e-07
14:37251537 C T 0.727867 -2.0906e-05
14:37256116 A G 0.429757 -1.7391e-05
14:37266810 C T 0.381015 3.1294e-05
14:37270768 A G 0.026976 -2.2378e-06
14:37273601 A C 0.163070 3.2425e-06
14:37276962 G T 0.058694 -9.5222e-06
14:37280489 A G 1.342353 1.0176e-05
14:37286729 T G 1.520926 1.1053e-05
14:37293146 G A 0.270913 -2.2224e-05
14:37293168 C T 0.567828 -1.4314e-05
14:37296231 T C 0.083677 -2.8776e-05
14:37297702 A G 0.029917 -2.1982e-05
14:37300028 A C 1.890681 1.7321e-05
14:37310353 A C 1.476588 2.1188e-05
14:37310551 T C 0.122910 8.6613e-06
14:37310934 T C 1.322849 1.4758e-05
14:37310951 T C 0.059593 2.0517e-05
14:37311516 G T 0.032062 -3.2348e-06
14:37311723 T C 0.557487 9.5445e-06
14:37319744 C T 1.094122 -5.3941e-06
14:37323254 C A 0.078851 4.8552e-05
14:37324893 A C 0.057889 1.1365e-05
14:37325761 T C 0.545370 5.8336e-06
14:37327512 A C 0.132540 -5.2724e-05
14:37327850 C T 0.978146 1.1572e-05
14:37330989 C T 0.371397 1.1022e-06
14:37332552 A G 0.045211 -1.6188e-05
14:37335713 G C 0.023915 -1.4406e-05
14:37337889 T C 0.798136 5.1181e-05
14:37338593 G A 1.045500 -4.2330e-05
14:37342413 G A 1.893212 7.1864e-06
14:37346425 T C 1.024532 -2.8243e-05
14:37346807 G A 1.843386 7.5036e-06
14:37350651 T C 1.144147 -1.5662e-05
14:37351960 T C 0.145692 -1.4231e-05
14:37354182 T C 1.735429 -1.6101e-05
14:37355006 A G 0.242869 1.8691e-05
14:37377808 G T 0.031063 1.0265e-06
14:37379274 G C 0.123549 -5.1558e-06
14:37385108 A C 0.061852 3.9487e-05
14:37385687 T C 1.426696 -1.0700e-05
14:37387775 C A 0.157754 2.1758e-05
14:37389739 C T 0.070645 -2.7375e-05
14:37405908 T G 1.238773 -1.9200e-05
14:37414281 T C 0.042825 2.5711e-05
14:37414545 G A 1.385974 -9.9608e-06
14:37415923 G A 0.074570 6.9419e-06
14:37423566 T C 0.514541 -3.2905e-05
14:37427767 G A 0.040044 8.4079e-07
14:37428206 C T 0.033630 -6.0039e-06
14:37429733 T G 0.796873 -5.5041e-05
14:37431901 G T 0.072044 4.2871e-07
14:37432392 T C 0.695266 -1.2826e-05
14:37434262 G T 0.270686 -8.7351e-06
14:37434384 C T 0.048622 1.8219e-05
14:37437528 A C 0.226533 4.7139e-05
14:37445440 T C 0.660428 -4.9420e-05
14:37446205 C T 0.101082 2.1435e-05
14:37446855 T C 0.425369 1.3202e-05
14:37446906 T C 0.209356 2.8671e-05
14:37448052 C T 0.403226 2.8444e-05
14:37448950 T C 0.057204 3.4014e-05
14:37455764 A C 0.040683 -9.8992e-06
14:37460312 C T 0.151174 -6.2557e-06
14:37462847 T C 0.565397 1.9853e-05
14:37480900 C T 0.063832 -2.7180e-05
14:37481091 C T 0.192838 8.0685e-06
14:37486002 G A 0.659789 1.8043e-05
14:37490517 C A 0.038333 -3.5063e-05
14:37493518 C T 0.025691 3.6112e-06
14:37499712 C T 0.250088 8.6175e-06
14:37521522 T G 0.659714 1.9152e-05
14:37522693 C T 0.063953 4.3401e-05
14:37527616 G A 0.037645 -1.1468e-05
14:37528421 T C 0.198443 1.5146e-05
14:37529573 T C 0.041478 -1.0077e-05
14:37532789 G T 0.049739 -8.2102e-07
14:37539922 C A 0.075141 -4.4338e-08
14:37540465 C T 0.072103 -2.8479e-05
14:37541668 A G 0.074336 1.4954e-05
14:37550822 G A 0.038148 -3.7914e-05
14:37553608 C T 0.410639 -1.6302e-05
14:37556357 C T 1.874838 -4.0055e-06
14:37562845 A G 0.023931 -1.6257e-06
14:37576989 T C 0.534951 2.8066e-05
14:37579711 G C 0.163327 -1.8029e-05
14:37583758 T C 0.043030 -1.8581e-05
14:37601679 C T 0.032078 4.5789e-06
14:37603588 C T 0.084015 2.7384e-05
14:37612010 T C 0.121430 -3.1811e-05
14:37620170 C T 0.251081 -1.8956e-06
14:37623501 T C 0.663018 1.2703e-05
14:37641765 T G 0.023386 3.8600e-05
14:37643627 G C 0.032835 -1.7490e-05
14:37671231 C A 0.059571 -2.9496e-05
14:37673336 G A 0.316783 -7.1547e-05
14:37677338 G A 0.134312 -1.2029e-05
14:37679205 T C 0.027979 1.3588e-05
14:37696779 G A 0.066689 -1.2255e-05
14:37700656 G A 0.033951 -2.1040e-05
14:37701510 A G 0.099884 8.7542e-06
14:37705483 T G 0.654797 2.9640e-05
14:37714662 T C 0.531689 4.0434e-05
14:37717598 T G 0.029599 4.2115e-05
14:37723494 A G 0.639071 2.3042e-05
14:37756150 G A 0.037700 -2.8791e-06
14:37762067 G A 0.067643 4.6467e-05
14:37778747 T C 0.176196 -1.4660e-05
14:37782273 G T 1.329159 -3.1487e-05
14:37783093 G A 1.972050 -1.6072e-05
14:37786924 G A 0.027528 1.6738e-05
14:37819840 T G 0.052050 2.7673e-05
14:37842077 G C 0.052300 -6.5731e-06
14:37848069 C A 1.331460 -3.1519e-05
14:37858832 C A 0.511542 -1.8390e-05
14:37867759 G A 0.032647 -1.6698e-05
14:37880275 G A 0.052891 -6.8353e-06
14:37886374 T C 0.049853 2.1445e-06
14:37886597 A G 0.050125 1.1596e-05
14:37923454 A G 0.573505 5.3664e-05
14:37941257 T C 0.039005 1.7837e-05
14:37942390 T C 0.043514 -3.8378e-05
14:37968371 G A 0.073339 1.0325e-05
14:37977655 A G 0.293974 -4.1882e-05
14:37988556 C T 0.042082 3.4748e-05
14:37989431 A G 0.050466 -8.8272e-06
14:38013787 A G 0.088131 -4.2970e-06
14:38026912 T C 1.178423 -3.0775e-05
14:38042438 T C 0.185577 -1.9950e-05
14:38045304 G A 1.963975 -2.6509e-06
14:38055445 T C 1.366603 -7.0833e-05
14:38057515 A G 0.182568 -1.6827e-05
14:38058064 C T 0.029294 -2.1221e-05
14:38060646 T C 0.174561 -2.1610e-05
14:38061547 C G 0.043296 1.0010e-05
14:38065813 G T 1.190647 -3.3964e-05
14:38066575 G A 0.054244 -1.1425e-05
14:38069192 T C 0.038681 -9.9837e-06
14:38081422 T C 0.045756 3.6806e-05
14:38088472 C T 0.108686 -2.3555e-05
14:38116255 T C 0.493505 2.7984e-05
14:38124413 G A 0.047181 -1.4509e-05
14:38125029 G A 0.028394 7.3520e-07
14:38139214 A G 1.119278 -4.2193e-05
14:38146748 A G 1.215438 -4.3503e-06
14:38147708 G A 0.222998 -3.1454e-05
14:38150253 A G 0.176498 -1.1081e-05
14:38165143 T G 0.187489 1.3956e-05
14:38180294 G A 0.044747 -2.7234e-05
14:38181929 T C 0.050690 -1.4305e-05
14:38198000 G A 0.044974 8.6073e-06
14:38199334 G A 0.513999 3.7158e-05
14:38199627 A G 0.928452 8.0661e-05
14:38203837 T C 0.051291 1.1053e-05
14:38205231 A G 0.137798 -1.6514e-06
14:38210202 C T 1.389973 -1.8954e-05
14:38218343 G A 0.328026 -2.4097e-06
14:38221639 G T 0.094931 -3.2296e-05
14:38221992 G A 0.983709 6.0000e-05
14:38222746 T C 0.423421 -3.1822e-05
14:38232760 A G 0.080483 2.2387e-05
14:38243295 G T 1.907799 3.8019e-05
14:38248058 G A 1.354175 1.3333e-05
14:38248103 T C 0.039541 2.4203e-05
14:38256143 T C 1.568201 -6.1757e-05
14:38258285 T C 0.320438 3.8510e-05
14:38261632 T C 0.054046 5.9423e-06
14:38262762 G A 0.936567 -2.3090e-05
14:38263095 T A 0.034948 1.5057e-06
14:38263777 T C 0.035909 8.4956e-06
14:38266074 T C 0.932860 -1.9878e-05
14:38271650 G A 0.649646 -2.7512e-05
14:38273954 A G 0.097816 3.5167e-05
14:38274693 C G 0.188199 1.0664e-05
14:38279008 T C 0.729626 -8.4611e-06
14:38280370 G A 0.541375 -1.7922e-05
14:38281269 G A 0.055497 1.5325e-05
14:38285615 A C 0.055890 2.7728e-05
14:38286198 G A 1.303826 -2.1986e-05
14:38289012 A G 0.739114 -9.7289e-06
14:38299272 G T 1.885293 3.5734e-05
14:38310038 G A 1.893014 3.1798e-05
14:38313179 T C 1.832080 2.5857e-05
14:38313987 A C 0.063193 5.6173e-06
14:38316760 G T 0.275142 -7.4021e-07
14:38323854 G A 0.104363 2.0233e-05
14:38325442 A G 0.076842 -3.4889e-05
14:38326888 G A 0.035354 1.9364e-05
14:38339196 G T 0.047733 -1.0521e-06
14:38358430 A G 0.118106 -2.3658e-05
14:38358789 A G 0.089666 2.3042e-05
14:38368168 C T 0.046347 1.2963e-05
14:38375371 T C 0.093986 -7.5553e-06
14:38393476 A G 0.024740 3.5709e-05
14:38394009 A C 0.795347 3.8407e-06
14:38414977 T C 0.234345 2.0098e-05
14:38428172 G A 1.243645 1.7156e-05
14:38443309 A G 0.079666 -3.3312e-05
14:38455293 G T 1.192429 1.4648e-05
14:38469584 G C 0.234881 4.2755e-06
14:38474744 G T 0.040196 -9.9428e-06
14:38476390 A C 0.093743 -4.4041e-05
14:38481516 A G 0.781079 -2.2257e-05
14:38487844 T C 0.700832 2.2995e-05
14:38491547 C A 0.166647 -1.7980e-05
14:38502279 T C 0.340909 2.9054e-05
14:38505195 G A 1.430023 -4.2681e-05
14:38506772 C T 0.043877 8.6491e-06
14:38508633 T G 0.108897 1.4894e-05
14:38514524 A G 0.164966 -3.3740e-05
14:38516683 A G 0.038612 -1.8613e-05
14:38533095 C T 1.964935 -5.0992e-06
14:38551981 G A 1.109534 -7.2799e-05
14:38555227 C T 0.503489 1.4504e-06
14:38562499 A C 0.772653 -1.7613e-05
14:38577801 G T 0.386318 1.7222e-06
14:38581915 G A 1.248978 -1.4561e-05
14:38585056 A G 0.062433 -1.7806e-05
14:38586759 T G 0.748036 -9.7819e-06
14:38591046 T C 0.109599 2.9974e-05
14:38595630 A G 0.040998 -1.6693e-05
14:38604470 G A 0.739276 1.1122e-05
14:38604736 A G 1.940861 -7.0028e-05
14:38605929 G A 0.033688 -4.3233e-05
14:38607278 C T 1.655527 1.4684e-05
14:38607368 A G 0.061804 -8.4008e-06
14:38610357 T C 0.038265 -1.9456e-05
14:38611761 A G 0.115071 2.3819e-05
14:38616018 A G 0.333174 -1.3727e-05
14:38632531 C T 0.367827 4.5734e-06
14:38636665 C T 0.107674 -1.1134e-05
14:38640272 G A 0.128220 -1.3261e-05
14:38644669 C T 0.470814 -2.2506e-06
14:38646832 T C 1.716938 9.0651e-06
14:38655081 A G 0.037168 -2.1797e-05
14:38655211 G T 0.529115 2.6462e-06
14:38658673 G A 0.068451 -1.3693e-05
14:38668993 A G 1.221878 2.4299e-06
14:38673291 A G 1.883085 -2.8573e-06
14:38673881 G A 1.943042 -1.5206e-05
14:38675060 G A 0.040420 3.4714e-05
14:38679473 T C 0.610848 -4.7309e-06
14:38682693 A G 0.289180 -3.3934e-05
14:38682906 A G 0.545007 1.5767e-05
14:38683981 T C 0.026924 -5.8658e-06
14:38687273 G T 1.272789 -4.5900e-06
14:38687337 T C 0.158017 1.0621e-05
14:38688418 T C 0.663090 -1.6582e-06
14:38691569 A G 0.218129 9.2061e-07
14:38705522 T C 0.035003 -1.3658e-05
14:38708944 T G 0.032046 9.5344e-06
14:38709066 T C 0.059545 -6.9790e-05
14:38709670 C T 0.353282 2.1146e-05
14:38711065 G T 0.553426 1.8233e-05
14:38713443 G A 0.401181 -1.5238e-05
14:38714814 T G 0.871056 2.9796e-06
14:38715739 C A 0.121751 -1.9886e-05
14:38716249 A C 0.027440 -1.2143e-05
14:38717111 A G 0.091412 -1.2503e-05
14:38717988 C T 1.038495 -2.4921e-05
14:38731891 C G 1.101974 9.7459e-06
14:38740995 T C 1.694909 -1.3380e-05
14:38745184 T G 0.503045 -2.8980e-06
14:38748994 T C 0.094454 1.9628e-05
14:38751656 T A 0.428374 -1.0760e-05
14:38756434 G C 1.618917 -1.0895e-04
14:38756561 T C 0.965520 -1.2585e-05
14:38757459 C T 0.392329 7.0189e-05
14:38776420 T C 0.071905 -6.2734e-06
14:38780265 G C 0.050460 -3.6888e-06
14:38804256 A C 1.294510 -8.6002e-06
14:38822190 G A 0.498419 8.9348e-06
14:38830053 T C 0.812992 -2.0612e-05
14:38832611 T C 0.092759 -4.2853e-06
14:38832906 A G 0.201238 -9.7219e-06
14:38840612 G A 0.062570 -1.3194e-05
14:38844207 T C 0.821285 -1.1181e-05
14:38864728 C T 0.066085 -1.7601e-05
14:38866014 T C 0.077215 -2.1095e-05
14:38866333 C A 0.084518 5.3569e-05
14:38881507 T G 0.353363 -7.9675e-06
14:38902513 T C 0.164752 -4.2203e-06
14:38907471 C T 0.040858 -5.7818e-07
14:38907535 G A 1.716578 -1.8422e-04
14:38926032 C A 0.900879 -6.6502e-05
14:38944766 A G 0.077234 -6.8040e-06
14:38970344 C T 0.539190 -1.3012e-06
14:38972989 T C 0.062677 -5.3270e-06
14:38976562 A G 0.894170 -3.0976e-06
14:38981435 T C 0.286727 2.1348e-04
14:38996493 A G 0.069266 9.7767e-06
14:38997774 A G 0.158426 -3.6228e-05
14:38999959 A G 0.366243 3.3248e-05
14:39004284 A G 0.047360 -1.4425e-05
14:39017146 G A 0.029219 -8.5924e-07
14:39029875 A C 0.065751 -2.4736e-05
14:39030399 A G 0.510815 3.9577e-05
14:39039248 T C 0.104639 4.6112e-05
14:39040391 T G 0.947927 2.4229e-05
14:39047784 A G 0.072239 -3.0417e-05
14:39051053 T C 0.039365 1.0102e-05
14:39058280 G A 0.040962 -1.5516e-05
14:39058790 G A 0.064219 6.1613e-05
14:39062778 A G 0.688186 -9.8277e-06
14:39080842 A C 0.037963 -3.6853e-07
14:39081318 T C 0.292754 8.6110e-06
14:39084912 G T 0.036081 4.7018e-06
14:39092511 T C 0.071165 -2.2519e-05
14:39095926 C A 0.089835 -3.5885e-05
14:39121670 C T 0.877142 3.4823e-06
14:39124739 A G 0.030673 4.9508e-05
14:39126427 T C 0.078549 1.2919e-05
14:39130107 A G 1.472264 8.9315e-06
14:39153948 T C 0.334177 -1.8998e-05
14:39163889 G A 0.263645 1.0925e-05
14:39171669 A G 0.562498 6.8127e-06
14:39177261 G A 0.087959 1.9665e-05
14:39179991 T C 0.375990 7.5458e-07
14:39181128 T C 0.072460 3.2276e-05
14:39194835 C T 0.030929 4.3473e-05
14:39207003 C T 0.060791 1.5649e-06
14:39213053 G A 0.210764 -1.6971e-05
14:39221824 C A 0.210216 -1.9406e-05
14:39223953 C A 0.593853 -9.7394e-06
14:39224366 T C 1.970294 3.4862e-06
14:39247701 G A 0.132887 -1.0508e-05
14:39260562 A G 0.210466 1.1680e-05
14:39261431 T C 0.197002 1.8305e-05
14:39262710 A G 0.023841 3.6854e-05
14:39264849 T C 0.189189 -1.4664e-05
14:39266153 A G 0.045471 1.0373e-05
14:39292385 T C 0.106963 2.0744e-05
14:39312643 G T 0.025275 7.2052e-06
14:39320094 C G 1.678936 -1.0477e-05
14:39320164 G A 0.040381 -5.7846e-06
14:39320707 C T 0.354941 -9.2472e-06
14:39337684 C T 0.231541 -1.3514e-05
14:39370296 T C 0.379736 8.3762e-06
14:39371596 G A 0.038570 3.4090e-05
14:39371879 C T 0.074102 1.1863e-05
14:39371909 A G 0.113101 -4.2141e-05
14:39372231 A G 1.399305 1.6047e-05
14:39378533 C T 0.560256 -1.0957e-05
14:39379626 T C 0.072930 1.7366e-06
14:39380387 C T 0.021835 -1.1784e-05
14:39387757 A G 0.154505 -1.7670e-05
14:39399946 G A 0.425518 -3.4227e-05
14:39411154 T C 0.197311 1.1334e-05
14:39412570 C T 0.140275 -1.6361e-05
14:39414315 A C 0.479438 2.4005e-06
14:39414894 C T 0.724971 1.3797e-05
14:39419482 A G 0.027654 -2.5325e-05
14:39430915 T C 0.069029 -2.0972e-05
14:39432023 A G 0.044552 -9.2014e-06
14:39453073 G A 0.201686 -1.0587e-05
14:39468697 A G 0.044789 -9.1678e-06
14:39471525 G A 0.095937 2.3656e-05
14:39471937 A G 0.183756 1.7561e-05
14:39477158 T C 0.046256 2.7860e-05
14:39480031 C T 1.863412 -2.7965e-06
14:39493157 G A 0.215218 -1.1601e-05
14:39499287 T C 0.020754 -6.1120e-06
14:39505997 A G 0.079750 -7.0265e-05
14:39507488 G A 0.027323 1.8914e-05
14:39533505 T C 0.241136 3.1889e-05
14:39534764 A G 1.863286 -6.5045e-07
14:39545199 G A 0.138847 2.7930e-06
14:39550131 A C 0.068295 1.8901e-05
14:39556185 C G 1.646211 2.7847e-05
14:39583802 G A 0.033328 3.0919e-05
14:39586540 T C 0.150486 -1.2920e-05
14:39586605 T G 0.781712 2.0137e-06
14:39640571 A C 0.096099 1.5705e-05
14:39644418 A G 0.043689 1.4969e-05
14:39644498 A G 0.486504 4.2476e-06
14:39650924 G A 0.203468 -2.0725e-05
14:39655668 G A 0.053374 2.8905e-05
14:39660509 A G 1.861880 -4.8155e-06
14:39662526 G A 0.073002 -5.6099e-06
14:39664793 T C 0.111134 4.0701e-05
14:39680081 C T 0.377658 -2.3778e-05
14:39681157 T C 0.232115 -2.5143e-05
14:39688297 C G 1.151944 -1.5640e-05
14:39693899 C T 1.960648 3.8597e-06
14:39699470 C T 0.084972 -1.7741e-05
14:39702615 G A 0.022023 6.8634e-06
14:39703498 C T 0.482700 -3.1241e-05
14:39716201 G A 0.399422 -2.5320e-05
14:39716808 C T 0.161801 -4.7671e-06
14:39722023 C G 0.399801 -2.3452e-05
14:39724175 G A 0.377850 1.3571e-05
14:39733360 C G 0.915034 -1.1316e-05
14:39736680 C T 1.871495 -1.9358e-05
14:39738010 C T 0.075086 -3.2189e-06
14:39740616 A G 0.023182 1.2489e-06
14:39749640 A G 1.850371 -2.9213e-05
14:39760933 C T 0.041001 1.0578e-05
14:39778391 C T 0.024340 9.1609e-06
14:39778899 C T 1.848777 -3.1759e-05
14:39783727 G A 0.375432 1.7396e-05
14:39783985 G T 0.028875 2.8138e-05
14:39803158 G A 0.535477 -3.3244e-05
14:39808032 A G 0.120605 3.0537e-05
14:39818076 G A 0.040943 -1.0985e-05
14:39820201 G C 0.024844 -1.6672e-06
14:39833684 A C 0.529122 -3.7218e-05
14:39853750 T G 1.168718 2.9352e-05
14:39858235 C A 0.089978 -4.0782e-06
14:39860189 T C 0.805478 2.0636e-05
14:39867583 C T 0.059048 -1.7318e-05
14:39870143 C T 1.896591 -4.1248e-05
14:39875747 A G 0.120813 7.5087e-06
14:39885749 C T 0.041991 7.1933e-06
14:39889177 C T 0.130463 -7.5691e-06
14:39891806 G T 0.032552 -2.3602e-05
14:39898946 A G 0.313235 2.5350e-05
14:39900836 G A 0.042728 5.1627e-05
14:39901157 A C 0.167309 -2.2623e-06
14:39904607 T C 0.508131 -4.3063e-05
14:39906876 T G 0.122416 2.1538e-05
14:39912004 G T 0.357391 9.8993e-06
14:39952870 A G 0.371027 -1.6669e-05
14:39956270 C T 0.030426 -2.4966e-05
14:39957281 G T 0.032062 -1.0507e-05
14:39959176 G A 0.101708 3.7097e-05
14:39983135 T C 0.042400 -2.1658e-05
14:39997885 A G 1.204588 3.3623e-05
14:40005974 T C 0.522614 -1.0348e-05
14:40013534 G A 0.042722 1.0527e-06
14:40014117 T C 0.026340 -7.4312e-06
14:40014803 G T 1.693769 1.6981e-05
14:40016557 A G 0.076494 3.2049e-05
14:40032651 C T 0.020127 3.6793e-05
14:40032942 G C 0.139058 -3.3371e-05
14:40033189 T C 1.021429 3.2831e-06
14:40050511 C T 0.482404 -1.1770e-06
14:40072372 G A 0.044682 -2.8858e-05
14:40090236 A G 0.432075 1.3023e-05
14:40095198 A G 0.110816 1.0405e-05
14:40095840 T C 0.077520 3.2369e-05
14:40113638 A G 0.344012 7.6435e-07
14:40113810 C A 0.880881 1.9270e-05
14:40124504 G T 0.082175 2.9883e-05
14:40137383 T G 1.276415 2.9292e-05
14:40141313 C T 0.139921 2.4886e-06
14:40155860 T C 0.154852 3.2339e-05
14:40177150 T C 1.463566 2.1816e-05
14:40177624 C T 1.603584 2.5656e-05
14:40178030 T C 0.139950 4.5147e-06
14:40180305 A G 0.041897 9.0021e-06
14:40189750 A G 0.197174 3.4915e-06
14:40192053 A G 0.081311 -5.0602e-05
14:40202513 T C 0.129680 1.6424e-05
14:40204334 A G 0.292170 -3.4089e-06
14:40206769 G A 0.041488 -3.0037e-06
14:40208870 T G 0.039401 -1.6973e-05
14:40217339 T C 0.086183 -2.7577e-05
14:40220900 G T 0.384199 -6.1321e-06
14:40223357 G A 0.040878 -5.5333e-06
14:40230149 A G 0.195386 2.8741e-06
14:40235485 G A 0.046016 -1.2178e-05
14:40237732 G T 0.148565 4.0720e-05
14:40238708 C A 0.869258 8.3788e-06
14:40242936 T G 0.161314 -2.9518e-05
14:40248690 A G 0.038690 4.1545e-06
14:40251879 G C 0.123338 -5.0256e-06
14:40253264 A C 1.793708 -3.0635e-06
14:40253519 G A 0.041475 -3.5628e-06
14:40254405 G A 0.500571 -1.7775e-05
14:40257585 A G 0.780352 4.4113e-05
14:40259701 A G 0.926018 -6.8136e-06
14:40261159 T C 0.139846 3.7253e-05
14:40262299 G A 0.248257 -4.1050e-05
14:40269748 G T 0.428994 6.4443e-05
14:40269992 C G 0.190507 -4.5491e-05
14:40273327 G A 0.407273 2.4777e-05
14:40282090 T C 1.914982 8.4115e-07
14:40284332 G A 0.036639 -1.3821e-05
14:40297539 T G 0.842999 -2.2096e-05
14:40309496 T C 0.097907 1.3732e-05
14:40313110 A G 0.042871 6.5926e-07
14:40313117 T C 0.049392 -2.3669e-05
14:40315488 C A 0.106122 -2.3739e-05
14:40316843 T C 0.056471 3.1204e-07
14:40322521 T C 0.049087 -2.6145e-05
14:40325217 C G 0.054731 8.8794e-06
14:40330100 T C 0.065459 -7.6434e-06
14:40332338 A G 0.524688 8.3812e-06
14:40337418 T C 0.043455 1.2983e-05
14:40338437 C A 1.387126 3.3388e-06
14:40341369 C T 1.173016 2.3990e-05
14:40349697 A G 0.713098 -3.1675e-05
14:40354350 C T 0.264525 -6.3816e-05
14:40372728 A C 0.501276 -3.5031e-05
14:40388314 T C 1.132271 -4.7722e-05
14:40389642 C T 0.347057 2.6436e-05
14:40389858 T C 0.398237 -1.4548e-05
14:40395842 A G 0.605593 -8.9214e-06
14:40399914 T C 0.106707 -3.2490e-05
14:40400858 C T 0.044653 -2.0350e-05
14:40403397 A G 0.110348 -4.2871e-05
14:40422078 A G 0.088387 -2.0482e-05
14:40425105 A G 0.208590 1.9964e-05
14:40441427 T G 0.073369 8.8523e-07
14:40447949 T G 0.118168 -3.4014e-05
14:40450524 C A 0.044075 1.0399e-05
14:40453066 A G 0.021961 -3.0363e-06
14:40457163 T C 0.122254 -3.4103e-05
14:40467749 A G 1.147153 5.6652e-07
14:40472933 T G 0.032845 1.6044e-05
14:40474137 A G 0.069230 -3.3751e-05
14:40486308 G A 0.041043 2.6369e-05
14:40486344 C T 0.158351 -1.7611e-06
14:40494583 C T 0.120982 -5.6294e-05
14:40503287 A C 0.173642 -2.5309e-05
14:40508279 C A 0.063105 -8.3803e-06
14:40508891 G A 0.072681 1.8250e-05
14:40509096 C G 0.048600 -3.4967e-05
14:40517823 G C 0.067490 2.9585e-05
14:40526842 T C 0.078172 -1.2858e-05
14:40532796 A G 1.271322 -2.9801e-05
14:40536474 T C 0.053355 -1.3804e-05
14:40543226 T C 0.032163 -1.4288e-05
14:40544358 G A 0.023779 1.0967e-05
14:40553371 T C 0.045578 1.9818e-05
14:40554162 C T 0.085401 -7.4841e-06
14:40566644 G A 0.048314 1.0369e-05
14:40571962 G A 0.220479 -5.8281e-05
14:40572090 C A 0.035779 2.7072e-05
14:40585829 G A 1.954172 -5.5962e-06
14:40588969 A C 1.349118 -3.6144e-05
14:40591259 A G 0.112977 -4.6031e-05
14:40596327 G C 0.051628 -2.1040e-05
14:40599484 G A 0.081532 1.3917e-05
14:40600023 C A 1.265405 -1.7619e-05
14:40601106 C T 1.006553 -2.3490e-06
14:40604159 T G 0.021786 8.9097e-06
14:40609730 T G 0.020170 -1.2230e-05
14:40623930 G A 0.257965 -6.2098e-05
14:40639644 C T 1.267949 -4.2842e-05
14:40645859 A G 0.034286 1.7786e-05
14:40651844 G A 0.083041 -6.0547e-07
14:40675787 G A 1.760241 2.0583e-05
14:40676918 T C 1.888723 1.5946e-05
14:40680189 C T 0.142784 -1.0995e-05
14:40684247 C T 0.022406 -6.8076e-06
14:40710272 T C 0.105879 -1.3115e-05
14:40727020 G A 1.078439 3.3665e-05
14:40729010 A G 0.044413 -1.3614e-05
14:40733662 C A 1.903226 1.0698e-05
14:40734904 A G 0.068188 2.4038e-05
14:40752786 C T 0.105317 2.3486e-05
14:40753630 G A 0.043471 -9.5012e-06
14:40764401 C T 0.129703 -8.3570e-06
14:40775880 A C 0.567439 -1.0373e-05
14:40792631 C T 0.024866 2.8388e-06
14:40815721 C T 1.643021 4.9246e-05
14:40833525 G A 0.023428 1.6515e-06
14:40853670 C A 0.177011 -1.1319e-05
14:40854604 A C 0.276369 -7.2030e-05
14:40858010 G A 0.360167 -7.8212e-05
14:40875711 C T 0.066315 -5.1320e-06
14:40875976 A C 0.036103 -6.6598e-06
14:40888794 G T 0.628697 4.9669e-05
14:40889454 G A 0.871037 -4.7935e-05
14:40896108 C T 0.175151 3.4999e-06
14:40897018 G T 1.850303 -9.7376e-08
14:40903089 T C 0.030712 1.6832e-05
14:40903271 A G 1.214202 -4.8093e-06
14:40913462 A G 1.003515 -1.0207e-05
14:40916356 T C 0.206009 1.0067e-05
14:40929784 G A 0.047736 -1.9923e-06
14:40931192 A G 0.044925 1.4554e-05
14:40939566 T G 0.762130 1.4431e-05
14:40943390 T C 0.265681 1.3310e-05
14:40946517 C T 0.091844 9.7946e-06
14:40947531 T C 0.026343 3.3560e-05
14:40957183 G C 0.157991 -4.3005e-05
14:40958701 A G 0.092081 4.1744e-05
14:40959197 C T 1.208453 -5.7789e-06
14:40961303 A G 0.060564 6.0365e-06
14:40963470 T C 0.041465 2.5815e-06
14:40985028 T G 1.477042 1.9636e-06
14:41007736 G A 0.082434 2.6732e-05
14:41018343 C G 0.154063 -3.0882e-05
14:41019126 T G 0.205513 1.5494e-05
14:41037253 C T 0.073242 2.1380e-05
14:41042006 C T 0.544075 -3.6535e-06
14:41045935 T C 0.389548 5.7866e-06
14:41053466 G A 0.044727 1.0483e-05
14:41062078 T C 0.396630 1.1745e-05
14:41063362 A G 0.757050 -5.1103e-05
14:41072047 G C 0.102776 -4.4235e-05
14:41102349 C T 0.271822 3.0660e-06
14:41104261 G A 0.073667 1.2401e-05
14:41107539 G A 0.073521 -3.1337e-05
14:41107676 A G 0.051265 -2.7868e-05
14:41126288 C T 0.055718 3.1289e-05
14:41134493 G A 0.038820 -8.4540e-06
14:41138635 T C 0.053731 -1.0604e-05
14:41182696 T C 0.108628 1.3359e-05
14:41184005 G A 0.050258 -7.5940e-06
14:41191229 G A 0.356466 -4.3393e-05
14:41192079 T G 0.355661 -6.2079e-06
14:41204116 C G 0.998604 -3.7469e-05
14:41207853 T C 0.027460 -8.4500e-06
14:41242958 C T 0.034902 4.1102e-06
14:41243460 G T 0.376623 -7.9501e-05
14:41256353 C T 0.042563 2.9592e-06
14:41275127 G A 1.833742 7.3332e-06
14:41289411 T A 0.035986 -2.0917e-06
14:41293308 T C 0.365392 3.9611e-07
14:41308286 G A 1.644095 1.7985e-06
14:41316376 T C 0.114720 -1.6295e-05
14:41324619 T G 0.894903 2.6632e-05
14:41328281 G A 0.058263 6.6117e-05
14:41338903 T C 0.055299 9.7271e-07
14:41351273 G A 0.056283 -5.2102e-06
14:41354199 A G 0.056338 -1.3973e-05
14:41356714 G C 0.036811 -7.7020e-06
14:41358654 G A 0.029839 1.4883e-05
14:41378933 G A 1.257913 2.1092e-05
14:41384109 A G 0.123776 1.7368e-05
14:41387170 A G 0.085011 -4.6823e-06
14:41388923 C T 0.028716 -3.9713e-06
14:41401454 G A 0.053436 3.5198e-05
14:41404942 C G 0.103779 3.1640e-08
14:41406119 G T 0.056935 -2.5398e-05
14:41415859 C T 0.091977 -2.5634e-05
14:41434201 G A 0.068815 6.7723e-06
14:41437680 A C 1.542994 4.3797e-05
14:41437842 C G 0.295704 -1.0764e-05
14:41453862 A G 1.245027 4.6589e-05
14:41468428 A G 0.039807 4.1318e-07
14:41469347 G A 0.036438 -1.1269e-06
14:41470032 A G 0.039041 2.7763e-05
14:41472993 C T 0.409302 4.5079e-05
14:41476821 A G 0.284656 -6.8890e-06
14:41478666 G A 0.459408 -4.3037e-05
14:41485136 T C 0.033010 -3.0433e-06
14:41503463 C A 0.741824 -4.9147e-05
14:41504114 T C 1.791936 2.2455e-05
14:41509505 G A 0.285185 -7.9044e-06
14:41516381 A G 0.061096 7.5642e-06
14:41523462 G A 1.418137 4.7635e-05
14:41532252 T C 0.040758 -1.0344e-05
14:41537628 G A 1.168046 8.7433e-05
14:41538195 A C 1.600410 6.1750e-05
14:41540685 T C 0.148785 -2.1753e-06
14:41544273 T C 1.446223 3.9627e-05
14:41545648 G A 0.282251 -3.1724e-05
14:41556033 T C 0.066922 -1.1364e-05
14:41562175 T C 0.469236 3.1610e-05
14:41565756 A G 1.608018 5.6779e-05
14:41581841 A G 0.411791 -1.9742e-05
14:41582014 C A 1.607589 1.0867e-05
14:41589165 G A 0.059908 -5.7818e-06
14:41589770 G A 0.029475 -6.2321e-06
14:41599281 G A 0.039229 8.3808e-06
14:41599648 C A 0.035973 -1.0633e-05
14:41600021 G A 0.151489 -6.8182e-06
14:41606899 C T 0.775558 -3.7035e-05
14:41608002 A G 0.131855 -1.0603e-05
14:41684826 C T 0.410642 -8.7109e-06
14:41702683 T C 1.435382 1.1958e-04
14:41702868 A G 0.065650 -1.7559e-05
14:41716684 C T 0.034214 -1.1123e-05
14:41719597 C A 0.142907 1.1854e-06
14:41720173 G A 0.482752 9.4441e-06
14:41725215 G A 0.046490 -4.2231e-06
14:41732459 G A 0.966117 5.7213e-05
14:41735489 T C 0.057260 -1.3894e-05
14:41735773 T C 0.025629 3.8730e-06
14:41736161 G A 0.102347 -3.1285e-05
14:41751417 T G 0.060035 1.4464e-05
14:41753888 C T 1.427225 2.4530e-04
14:41763567 T G 0.037035 -1.2267e-05
14:41767938 G T 1.432701 2.8528e-04
14:41776332 C G 0.064715 -1.7265e-05
14:41803493 G T 0.042277 5.2270e-06
14:41814674 G A 0.437063 -4.9047e-05
14:41820052 T C 0.035311 2.0584e-05
14:41820119 T C 1.549139 -6.2878e-06
14:41824706 A G 0.028450 1.6418e-05
14:41825276 A G 0.437631 -7.5766e-05
14:41835051 C A 0.521400 3.0566e-05
14:41861818 T C 0.075985 -5.2069e-05
14:41875219 G T 0.112624 -9.4289e-06
14:41878571 C T 0.987491 -2.3380e-05
14:41886894 C T 0.116717 -2.3943e-05
14:41894122 A G 0.030297 -1.0566e-05
14:41899065 C A 0.371572 -1.1749e-04
14:41899724 G A 0.830402 -5.1733e-06
14:41903685 C T 0.027064 -7.6208e-06
14:41913547 C T 0.028054 -1.7043e-05
14:41916247 A G 0.457178 8.6583e-05
14:41917423 G C 1.568091 1.6335e-05
14:41925688 A C 0.101426 -1.8457e-05
14:41930748 T G 0.067724 -8.1168e-06
14:41931973 G A 0.033649 -1.0922e-05
14:41932816 G A 0.663606 -1.2381e-05
14:41933257 A G 0.139480 -5.8587e-06
14:41934375 A C 0.030433 -6.3709e-06
14:41939907 G A 0.089689 2.9995e-05
14:41942009 C T 0.037129 1.5622e-05
14:41946758 A G 0.102756 3.6450e-05
14:41952148 C T 0.588760 -5.3228e-06
14:41970103 C T 0.061930 -4.0296e-05
14:41972951 T G 1.183217 2.2404e-05
14:41983588 A G 0.045954 4.8039e-06
14:42015464 G A 0.029855 -6.1962e-06
14:42018683 G T 0.034185 -9.4265e-06
14:42026333 C A 0.107658 -3.3665e-06
14:42076434 T C 1.033078 -4.4395e-05
14:42079811 G A 0.184519 1.6992e-05
14:42090557 G A 0.054867 -1.8867e-05
14:42092226 A G 0.033374 -3.2587e-07
14:42099610 T C 0.138727 -3.7987e-05
14:42110403 A G 0.048032 6.8154e-06
14:42122912 T C 0.043997 -8.8006e-06
14:42131383 G A 0.545604 1.4988e-05
14:42141445 C T 0.319370 1.6195e-05
14:42147903 A T 0.053274 -5.0065e-05
14:42167696 T C 0.132387 9.5478e-06
14:42169777 T G 0.539245 1.0038e-05
14:42170021 C T 0.023565 -5.9545e-06
14:42173112 T C 0.039138 1.4687e-06
14:42174445 T G 0.566332 -1.2340e-06
14:42180543 G A 0.041401 2.7523e-06
14:42182352 T C 0.031312 -2.5179e-05
14:42190344 C T 0.615454 2.0873e-05
14:42193633 A G 1.120816 1.4572e-05
14:42202647 A G 0.063128 1.6980e-05
14:42210944 C T 0.020202 4.1032e-06
14:42212292 A G 0.626042 1.5272e-05
14:42214041 C A 0.411782 -1.9546e-06
14:42219632 T C 0.020864 -1.8185e-05
14:42229205 T C 0.246384 8.9446e-07
14:42230762 A G 0.026515 1.4407e-05
14:42239540 C T 1.427823 7.9958e-07
14:42242257 T C 0.371154 -8.4914e-06
14:42247667 A C 0.112111 -1.7342e-05
14:42251935 C T 0.027817 -2.6839e-05
14:42252132 C T 0.390596 4.0263e-06
14:42262809 A G 0.709817 1.8009e-05
14:42270133 T C 0.227925 8.4460e-06
14:42286589 G A 0.092048 1.8066e-05
14:42292463 A G 0.596920 -1.1535e-05
14:42295714 T C 0.037084 2.0998e-05
14:42305932 C A 0.087624 2.9463e-06
14:42309395 T C 0.059798 6.6510e-06
14:42312609 G A 0.036522 -1.6210e-05
14:42313911 T C 0.049674 -6.3973e-06
14:42323324 T G 0.240334 -8.4007e-06
14:42327977 G A 0.045146 -2.0446e-05
14:42328468 C T 0.116265 -5.0382e-05
14:42328538 G A 0.562044 -1.3950e-05
14:42336893 A C 0.045831 -3.2645e-05
14:42338095 A C 1.254521 -1.4507e-05
14:42341566 C T 0.049807 2.1137e-05
14:42352706 G C 0.032104 -1.3963e-05
14:42366483 G A 0.068406 -2.2138e-05
14:42375243 C T 1.359527 -2.1894e-05
14:42382238 C T 0.070535 9.5913e-06
14:42413647 G A 1.323794 -1.2344e-05
14:42430719 T C 0.566283 1.0889e-05
14:42440471 G T 0.065725 -4.5511e-05
14:42461618 A C 0.044461 -5.2750e-06
14:42462719 G A 0.055001 -3.4213e-05
14:42485776 G A 0.616733 -4.6889e-06
14:42489816 G A 0.621079 2.6988e-06
14:42491685 T G 0.045484 -1.0629e-05
14:42499750 A G 0.063083 4.5880e-05
14:42500290 C T 0.079961 6.9228e-06
14:42502032 A G 0.041809 1.9503e-05
14:42513752 A G 0.031332 1.6707e-05
14:42518957 A G 0.023337 -1.0016e-05
14:42521488 C T 0.039804 -6.7399e-06
14:42544120 T C 0.105337 1.6829e-05
14:42547717 G A 0.071123 2.3541e-05
14:42548257 G T 1.419497 1.1793e-05
14:42562745 C A 0.041410 -2.2545e-05
14:42563213 A G 0.114373 3.6208e-05
14:42566112 C A 0.057289 -8.2266e-06
14:42581684 T G 0.044465 -5.7753e-06
14:42584645 C T 1.929527 1.1085e-05
14:42592572 C T 0.124539 2.6746e-05
14:42597168 G A 0.091841 2.9837e-05
14:42609451 A C 0.056873 -6.5427e-06
14:42618460 A G 1.449930 -7.8518e-06
14:42626582 G T 1.029148 -2.3003e-05
14:42631415 G A 0.067046 4.9479e-05
14:42635007 A G 0.145605 -9.0193e-07
14:42649622 A G 0.422983 1.3440e-05
14:42650332 T G 0.066955 8.6603e-06
14:42652461 C T 0.052131 -1.8990e-05
14:42655275 G A 1.029842 -2.4297e-05
14:42672572 T C 0.030245 -2.0222e-05
14:42673762 C A 1.444613 -1.4540e-05
14:42689992 C T 0.061856 3.2007e-05
14:42698548 C T 0.029660 1.6726e-05
14:42698649 T G 0.067646 4.0758e-06
14:42699666 A G 0.086005 -6.9688e-06
14:42701765 C A 1.060596 -2.6835e-05
14:42706909 A C 0.412866 2.2548e-05
14:42710883 A G 0.405693 1.5425e-05
14:42711651 G A 1.500990 -1.4269e-05
14:42712724 T C 0.039164 -1.1736e-06
14:42717205 G A 0.025412 -1.3622e-05
14:42717951 A G 1.764609 1.4054e-05
14:42719051 G A 0.704906 3.7021e-05
14:42721463 A G 0.240386 -1.9919e-05
14:42727959 A G 0.143219 -1.0890e-04
14:42736041 C A 0.659510 -3.1753e-05
14:42738637 G A 0.171639 3.6660e-05
14:42756383 A G 0.610663 -4.4651e-05
14:42759352 G A 0.075774 -2.0563e-05
14:42759935 A G 0.669779 -6.3141e-05
14:42770518 A G 0.262302 3.7547e-06
14:42778073 G T 0.264843 2.8253e-05
14:42784328 T G 0.073709 2.3688e-05
14:42794233 A G 0.149795 -3.3758e-05
14:42809029 G A 0.028894 -3.5720e-05
14:42811317 C T 0.191991 1.0174e-04
14:42822116 C A 0.027927 -3.4091e-05
14:42823640 T G 0.024181 -1.4031e-06
14:42839621 A G 0.140560 5.9850e-05
14:42848609 T C 0.668419 -2.3422e-05
14:42848673 C T 0.158526 -4.6605e-05
14:42859517 A C 0.464471 1.8061e-05
14:42875719 T G 1.921912 1.6903e-05
14:42876439 C T 0.023214 -6.6706e-06
14:42887714 C T 0.022124 -3.2194e-06
14:42889241 A G 0.027249 -3.7979e-06
14:42894679 A G 0.337284 -1.5802e-05
14:42898412 A G 0.064108 2.8276e-05
14:42905798 T C 0.074550 5.6313e-05
14:42912046 G A 0.119076 -1.6612e-05
14:42928320 A G 0.590614 -4.4783e-06
14:42962989 G T 0.031809 -5.8714e-05
14:42965053 G A 1.460044 -1.5469e-05
14:42965717 A C 0.250591 4.0817e-05
14:42979043 G A 1.109498 -5.0699e-06
14:42986518 G A 0.046983 -2.2991e-05
14:42996808 A C 0.068256 3.0496e-06
14:43008997 A G 0.134231 -8.1063e-05
14:43021349 T A 0.031968 1.6730e-05
14:43023571 C T 0.602902 -7.6553e-06
14:43025105 T C 0.114052 3.0145e-05
14:43039102 T G 0.127314 -3.2994e-05
14:43041191 A G 0.248163 3.1783e-05
14:43049277 C G 0.072567 -2.9165e-05
14:43051728 A C 0.048954 -2.7697e-05
14:43069623 T C 0.072580 2.6819e-05
14:43071166 T C 0.029031 -1.6209e-05
14:43074935 G C 0.063988 3.8977e-05
14:43079373 G A 1.253243 -2.6336e-05
14:43080797 T C 0.046341 -6.7767e-06
14:43082744 C A 0.664154 9.1418e-06
14:43086637 G A 0.143527 -5.0741e-06
14:43086715 G A 0.720732 7.0178e-06
14:43094644 G A 0.028398 4.1768e-05
14:43105455 T C 0.063888 1.3354e-05
14:43106094 G A 0.030579 -9.5441e-06
14:43112688 G A 0.050534 -1.2936e-05
14:43123041 T G 0.829133 4.7366e-05
14:43128138 G A 1.743031 1.6506e-05
14:43131711 T C 0.422457 2.6263e-06
14:43137218 C T 0.077377 -1.3086e-05
14:43140336 G T 0.164125 -1.0653e-05
14:43147690 A G 0.064212 -1.6323e-06
14:43159458 A G 0.088819 1.8414e-05
14:43160143 C T 0.113507 -3.9057e-06
14:43162421 T C 0.047473 2.1682e-05
14:43166833 G A 1.710524 -2.1912e-05
14:43171423 G T 1.453062 -6.8671e-06
14:43171770 G T 0.031991 -1.2065e-06
14:43172782 G A 0.032053 -1.9578e-05
14:43173158 G A 0.073550 -3.0805e-05
14:43175297 G A 0.117531 -1.3966e-05
14:43178251 C T 0.039586 -1.5750e-05
14:43180076 A C 0.077562 -4.2631e-06
14:43188910 T C 1.535597 -1.6603e-06
14:43188972 C T 0.122530 -4.0205e-05
14:43199157 T C 0.662275 1.0445e-05
14:43200986 A G 0.220418 1.4466e-05
14:43201156 T C 0.357210 5.0525e-06
14:43201160 C T 0.133485 2.3003e-05
14:43205645 C T 0.152895 -8.9637e-06
14:43209737 A G 0.031257 9.9002e-06
14:43218999 A G 0.286642 1.5891e-05
14:43230909 G A 1.905628 -1.5178e-05
14:43234230 A G 1.239253 -1.8203e-05
14:43237546 A G 0.136088 1.5881e-04
14:43245368 C T 0.030803 -1.2667e-05
14:43247586 C T 0.047701 -4.8321e-05
14:43255726 G A 0.089241 3.2916e-05
14:43270560 A G 1.791219 -5.0345e-06
14:43275797 A G 1.563806 -6.3558e-05
14:43276784 A G 0.043127 2.7294e-05
14:43277268 G T 0.261078 2.4481e-05
14:43290584 G A 0.053929 -4.9162e-06
14:43290849 T C 0.139691 7.1088e-06
14:43292377 G A 1.804215 -3.5801e-05
14:43311291 C T 0.065975 1.1595e-05
14:43321516 T C 0.116408 -1.5997e-05
14:43323756 T C 0.153437 -1.3951e-05
14:43324567 G A 0.047860 -1.9847e-06
14:43324668 G T 0.042400 7.7521e-06
14:43324804 G A 0.079649 -2.9092e-06
14:43325953 C T 0.137039 1.5756e-05
14:43328321 A G 0.121128 9.0559e-06
14:43336748 C T 0.622673 3.6471e-05
14:43338571 T C 0.109352 -5.3934e-06
14:43347820 C T 0.087423 7.5913e-06
14:43348275 G A 0.474007 1.3246e-05
14:43348511 C A 0.286159 2.0093e-05
14:43351184 T G 0.815225 2.9781e-05
14:43353756 C T 0.060437 1.4332e-06
14:43361261 G A 0.086264 4.8295e-06
14:43361326 T C 1.008030 3.8337e-05
14:43389329 A G 0.092146 2.4813e-05
14:43389751 A C 1.452205 -1.8339e-05
14:43391953 A G 0.157987 3.0944e-06
14:43392593 A G 0.435522 2.4804e-05
14:43394790 G T 0.118021 -4.8746e-05
14:43394821 C T 0.065196 -3.8506e-06
14:43421852 A G 0.159243 -1.0205e-05
14:43422908 A G 1.369174 -2.2389e-05
14:43430845 A G 0.160814 5.3939e-06
14:43433965 T C 0.108975 2.1150e-05
14:43434805 G T 0.053965 7.4319e-06
14:43435488 T C 0.352675 9.1158e-06
14:43454468 A G 0.140411 -6.1589e-06
14:43460753 A C 0.112400 2.3536e-05
14:43463959 C T 0.135997 2.7962e-05
14:43471987 A C 0.060518 6.7242e-06
14:43489109 A C 0.094363 -3.5337e-05
14:43492809 G A 0.048217 -1.5367e-05
14:43500449 G A 0.025944 -3.6101e-05
14:43503419 C T 0.323742 1.5392e-05
14:43517217 G A 0.033698 2.0120e-05
14:43520772 C A 1.873283 -6.9977e-06
14:43522403 C T 0.053004 -9.9537e-07
14:43529329 G A 0.533195 -6.4891e-07
14:43570234 G T 0.104908 -4.2213e-05
14:43599837 C A 1.700076 3.3860e-06
14:43601669 G A 0.143303 1.1160e-05
14:43601980 G A 0.022925 2.1636e-05
14:43607353 T C 0.215792 -4.4647e-06
14:43616365 G A 0.648828 2.1959e-05
14:43631927 A G 0.034007 1.8177e-05
14:43633524 A G 0.163655 3.9937e-05
14:43635426 A C 0.154651 -1.3409e-05
14:43639087 T G 0.027151 1.2649e-05
14:43639276 T C 0.058857 1.1023e-05
14:43644776 C T 0.082928 1.4965e-05
14:43645387 A G 0.063394 1.1181e-05
14:43657656 G A 0.652622 7.6212e-06
14:43666571 C T 0.102247 -5.5234e-05
14:43705929 G A 0.080448 1.4542e-05
14:43709173 T G 0.091325 7.9630e-06
14:43720194 C T 0.063164 -1.3411e-05
14:43720236 A G 0.150551 -9.7803e-07
14:43722260 C T 0.113380 8.1632e-07
14:43730775 T C 0.452153 -1.5405e-05
14:43745682 T C 0.032510 1.6016e-05
14:43749423 A G 0.079484 -5.5765e-06
14:43761924 A G 0.448232 2.1219e-06
14:43787190 G C 0.024532 5.9673e-07
14:43802046 T C 0.115165 4.4522e-06
14:43819546 C T 0.056250 1.1167e-05
14:43820344 T C 0.063264 -3.2270e-05
14:43825558 A G 0.074190 -4.9680e-07
14:43836495 C T 0.140148 2.8919e-05
14:43839383 T C 0.568727 6.7582e-05
14:43850673 T C 0.114886 1.1678e-05
14:43870314 C T 0.091896 -2.9751e-05
14:43876758 C T 0.069321 5.5980e-06
14:43876895 T G 1.684983 3.1566e-05
14:43886602 A G 0.064809 -4.6548e-05
14:43886912 A G 0.063294 -1.9288e-05
14:43912336 T G 0.115759 2.5683e-05
14:43923662 T G 0.025603 -2.3248e-05
14:43923677 T C 0.762931 -4.6421e-05
14:43931357 A G 0.149759 1.6785e-05
14:43932104 A C 0.020877 5.5717e-06
14:43940307 C T 0.570899 5.2658e-05
14:43953341 G A 1.795422 -1.8743e-05
14:43996559 A G 0.399876 -1.0386e-05
14:44004980 A G 1.922597 2.5223e-05
14:44007293 G A 0.023516 -6.9413e-06
14:44010253 C T 0.021935 -4.1425e-05
14:44015836 T C 0.106661 -1.8818e-05
14:44020306 T G 0.235897 4.2524e-05
14:44034561 T C 0.324722 1.2013e-05
14:44035153 C T 0.034639 5.0376e-06
14:44044669 C T 0.236997 3.6917e-05
14:44073266 A G 0.115032 1.0498e-06
14:44073862 T C 0.041573 -1.3352e-06
14:44078280 T C 0.030913 1.7048e-05
14:44080325 T C 0.076205 -1.0476e-05
14:44080441 A G 0.913953 1.0984e-04
14:44081270 T C 0.067120 1.2497e-05
14:44084127 A G 0.060454 -2.6013e-05
14:44092139 G A 0.344148 6.4039e-05
14:44111360 T C 0.242775 1.0230e-04
14:44127771 C T 0.944074 -1.0545e-04
14:44130962 A C 0.049142 1.1842e-05
14:44134390 A C 0.052615 8.4795e-06
14:44135396 A G 1.661701 -2.8599e-06
14:44164190 T C 0.369635 2.0169e-05
14:44165448 A G 0.073800 -1.5529e-05
14:44183436 A G 0.548960 6.4697e-05
14:44189493 C T 0.034081 2.9153e-05
14:44203006 T C 0.054663 -2.2262e-05
14:44204571 C T 0.522581 4.5244e-05
14:44211100 G C 0.037252 8.0249e-06
14:44216277 T C 0.021231 -1.0875e-05
14:44222038 A G 0.032909 1.0539e-05
14:44229840 T C 0.280102 3.1273e-05
14:44240081 C T 0.033257 2.0506e-05
14:44248654 A G 0.286483 2.8535e-05
14:44255456 T C 0.053524 -1.0411e-05
14:44255811 A G 0.965753 2.2943e-05
14:44258675 G A 0.320636 2.3640e-06
14:44262187 G A 0.042001 -1.4933e-05
14:44269322 A C 1.016810 -4.2972e-05
14:44281171 A C 0.457239 -4.2424e-05
14:44288735 C T 0.394264 5.1028e-06
14:44290655 T C 0.029453 5.3277e-06
14:44295123 G C 0.029771 4.8960e-06
14:44299026 T G 0.539894 -1.4712e-05
14:44301030 T C 0.134569 -2.9777e-05
14:44306078 A G 0.178024 1.2511e-06
14:44323245 G A 0.404978 -2.2027e-05
14:44335565 C T 0.137928 -1.9142e-05
14:44336457 T C 0.030342 1.9890e-06
14:44359037 A G 0.040693 5.3272e-05
14:44363363 G A 0.036133 -1.8858e-05
14:44367079 A G 0.066319 -2.4039e-06
14:44372310 A C 0.033289 -3.9225e-06
14:44373721 T G 0.040800 -1.7516e-06
14:44380105 C A 0.053777 -2.6799e-05
14:44383536 T C 0.322976 -1.0051e-05
14:44390581 C T 0.043945 -1.0074e-05
14:44393315 G A 0.038444 -1.1140e-05
14:44397890 T C 1.392489 -1.8355e-05
14:44404061 C T 0.026587 4.6855e-05
14:44409110 A G 1.428699 -3.0002e-06
14:44421290 T C 0.036243 -7.9779e-06
14:44423619 A G 1.479139 -1.3983e-05
14:44427008 G A 0.489925 6.0401e-06
14:44433172 A G 0.596115 8.7089e-06
14:44437954 T C 0.340539 -4.4280e-06
14:44448569 T C 0.039745 -1.2228e-05
14:44452824 G A 0.342827 -5.7798e-06
14:44453017 G A 1.506550 -2.6573e-05
14:44461056 C G 0.123289 -6.5328e-06
14:44461091 C T 0.022799 -2.5413e-07
14:44470908 G C 0.020643 4.6153e-05
14:44471675 C A 0.537058 1.2261e-05
14:44480245 A G 0.331613 -2.6656e-05
14:44482923 T C 0.060184 4.8225e-05
14:44496839 C T 0.035840 -2.2147e-05
14:44499453 C T 0.058772 -1.2563e-05
14:44502478 C T 0.077926 2.1280e-06
14:44511930 G A 0.179650 4.1905e-06
14:44513979 A G 0.209534 3.5235e-05
14:44519214 G A 1.718561 1.3856e-05
14:44534224 T C 0.060866 -1.1343e-05
14:44537450 A G 0.035113 1.3490e-05
14:44540090 C T 0.503593 6.0234e-06
14:44560149 T C 0.048110 5.9038e-06
14:44570342 A G 0.586092 -5.6163e-06
14:44578513 C A 0.341708 -3.3168e-05
14:44581356 G A 0.034873 -2.9018e-05
14:44581857 G A 0.301881 4.0606e-05
14:44587368 C T 0.180247 3.5162e-06
14:44590116 T C 0.298915 4.2201e-05
14:44595346 C T 0.221752 -5.9155e-05
14:44601655 G A 0.060181 -1.0006e-06
14:44601731 A C 0.093207 -2.4087e-05
14:44605064 G T 0.068776 -1.1942e-04
14:44606505 T C 0.189719 -1.3190e-05
14:44611358 G A 0.261701 -8.4373e-06
14:44618868 C G 0.524357 -2.6357e-05
14:44621457 A C 0.044809 -3.3819e-05
14:44622285 A G 0.360478 6.5932e-06
14:44631197 C T 0.438466 -1.5309e-06
14:44631790 C G 0.097810 -2.7569e-06
14:44632247 C T 0.200956 -1.8820e-05
14:44636931 G C 0.321314 -7.7283e-06
14:44641635 C T 0.528862 -2.5689e-05
14:44647013 G A 0.096664 9.5427e-06
14:44653876 A T 0.142544 2.2364e-06
14:44655863 G T 0.311284 6.9278e-06
14:44656703 A T 0.179582 -3.2842e-05
14:44656882 G A 0.040511 -7.7669e-06
14:44657901 C T 0.068169 -3.6903e-06
14:44661363 T C 1.297159 1.8496e-05
14:44661608 C G 0.085443 2.1118e-05
14:44665581 T C 0.039937 -1.7756e-05
14:44665615 G A 0.384501 1.6289e-05
14:44686270 T G 0.021728 2.0898e-05
14:44692516 G A 0.056711 6.0429e-06
14:44699899 G A 0.062567 -3.3035e-05
14:44722450 T C 0.164112 -7.1849e-06
14:44732045 A G 0.405017 -6.0416e-06
14:44733804 G A 1.606450 1.9426e-05
14:44734929 A G 0.188144 9.4625e-06
14:44735248 C T 0.054916 5.9725e-06
14:44743623 A G 0.054851 -3.2396e-05
14:44750081 C T 0.046542 4.0504e-05
14:44751053 T G 0.047990 2.6778e-05
14:44769530 A G 0.145932 -8.5696e-06
14:44771340 A G 0.330425 -3.1396e-05
14:44787510 A G 0.052167 -7.8308e-05
14:44797800 G A 0.339874 1.0799e-05
14:44799724 T C 0.573826 3.5975e-05
14:44809296 A G 0.025337 2.0126e-05
14:44810203 T C 0.197726 -2.7940e-06
14:44825916 A G 0.197518 -3.6756e-05
14:44830758 A G 0.094486 1.7837e-05
14:44843492 C A 0.067354 9.0167e-07
14:44855822 G A 0.968295 1.7355e-06
14:44856570 G T 0.022701 -1.8521e-05
14:44860906 G A 0.185518 -1.7113e-05
14:44875805 T C 0.280099 -1.9087e-05
14:44877790 A G 0.229363 -1.6457e-05
14:44879327 G A 0.026557 5.6159e-06
14:44880183 T C 0.046808 -1.8293e-05
14:44891480 T C 1.329029 2.2822e-05
14:44896102 C T 0.162330 3.3568e-05
14:44901490 C T 0.093911 -2.1215e-05
14:44904990 T C 0.393050 -2.3747e-05
14:44906192 G A 0.261312 2.5963e-05
14:44909621 G T 0.237650 1.9112e-05
14:44918261 A G 0.268521 -1.8041e-05
14:44921353 G C 0.159367 1.9936e-05
14:44923657 T C 0.026275 9.2199e-06
14:44934602 C T 0.226607 3.0975e-05
14:44937826 G T 0.036240 -5.4445e-06
14:44950886 C T 1.428011 6.9294e-05
14:44952200 A G 0.400048 6.9890e-05
14:44973638 T C 0.976341 -3.0686e-05
14:44975510 T C 0.754161 -6.4030e-05
14:44975511 A G 0.442348 -4.7878e-06
14:44975606 T G 0.203000 4.4751e-05
14:44977539 G A 0.206233 4.9726e-05
14:44991061 G A 0.083963 -3.6227e-05
14:44995341 C T 1.618982 -1.4594e-05
14:45004380 G A 0.181990 3.5138e-05
14:45016517 C T 0.246803 2.6336e-05
14:45030874 C A 0.760779 -4.5185e-05
14:45032823 T C 0.155848 2.8479e-05
14:45043394 C A 0.232307 1.9604e-05
14:45043993 A G 0.438758 -4.9124e-06
14:45046941 G T 0.718493 -4.8088e-05
14:45047156 C T 0.089857 5.3623e-05
14:45057161 C T 0.068403 3.0741e-05
14:45057175 T C 1.543630 -4.5977e-05
14:45059567 T C 0.246563 -1.2591e-05
14:45077939 A C 0.062466 -1.4678e-05
14:45082599 G A 0.434178 -1.4841e-06
14:45087842 T C 0.025538 -3.6199e-06
14:45090279 A G 0.474842 6.7152e-05
14:45096590 C A 0.094492 -2.3186e-05
14:45099812 G A 0.022821 2.1930e-05
14:45107461 G C 1.018579 -2.6154e-05
14:45109838 C T 0.060217 -9.2888e-06
14:45116978 A G 0.170588 -2.1101e-05
14:45121586 A G 0.036382 -6.4159e-06
14:45123302 A C 0.899438 -2.5721e-05
14:45150543 T C 0.035146 1.7574e-05
14:45157279 C T 1.012694 3.5916e-05
14:45169402 G A 1.860712 7.4877e-06
14:45170946 A G 0.455292 -3.5838e-05
14:45174113 C T 0.028479 1.0984e-05
14:45198196 G A 0.509010 -2.3654e-05
14:45207565 T G 0.491077 4.2781e-05
14:45214600 T G 0.036327 -3.5886e-06
14:45216225 C T 0.037872 -1.4255e-05
14:45226482 G A 0.047626 2.0319e-05
14:45232008 C T 0.773724 3.5792e-05
14:45235162 A C 0.091016 4.8404e-06
14:45238477 T C 0.022146 1.1341e-06
14:45240664 G T 0.147130 -8.5557e-06
14:45247021 T C 0.205376 -7.5692e-06
14:45247188 A G 0.029647 4.5276e-05
14:45250418 G A 0.276804 -1.3301e-05
14:45250781 G T 0.088088 3.4568e-05
14:45257949 C T 0.068240 4.5224e-05
14:45258596 T C 0.056159 -1.3470e-05
14:45259057 A G 0.056906 9.8208e-06
14:45265954 C T 0.034415 2.1134e-05
14:45268201 A G 0.209813 9.5843e-06
14:45271904 C T 0.105363 -1.3803e-05
14:45280444 A C 0.137052 -1.1741e-05
14:45282361 T C 0.032134 -2.6738e-05
14:45286210 G T 0.220414 1.5420e-06
14:45288659 A G 0.090497 2.2239e-05
14:45298614 C T 0.120222 2.1821e-05
14:45314983 A G 0.369940 2.2603e-06
14:45317263 C T 0.034779 1.7834e-05
14:45322769 G T 0.163372 -3.5553e-07
14:45334987 A G 0.151564 -1.5198e-05
14:45355829 T G 0.051803 -1.2509e-05
14:45364920 G C 0.035409 2.0874e-05
14:45368614 G A 0.066974 4.1128e-05
14:45373970 G C 0.093688 -1.5071e-06
14:45378651 T C 0.089286 -6.9099e-06
14:45382228 A G 0.033351 -1.6765e-05
14:45389325 G T 0.152755 -3.8701e-05
14:45403699 A C 0.032276 -1.1618e-05
14:45407868 T C 0.061482 -5.5096e-06
14:45415597 C T 0.096868 7.4834e-06
14:45416791 T C 0.035850 1.9030e-05
14:45432870 C G 0.097027 9.5450e-06
14:45433155 G C 0.061414 -2.7442e-06
14:45440185 C T 0.116067 -3.0617e-06
14:45447187 T C 0.099118 8.1474e-06
14:45449336 G A 0.030017 8.5854e-06
14:45450479 A G 0.032426 -1.2291e-05
14:45459531 T C 0.128729 1.4058e-05
14:45467932 G C 0.279654 9.5986e-06
14:45476327 G A 0.056124 -9.6592e-06
14:45482491 G C 0.062722 -4.1658e-06
14:45486304 A C 0.098809 8.1092e-06
14:45496934 T C 0.032932 2.7058e-05
14:45498426 A G 0.191624 5.4055e-06
14:45510965 C T 0.069292 1.7836e-05
14:45548268 C A 0.087511 -1.4101e-05
14:45552813 C T 0.039696 -2.0650e-05
14:45576430 C T 0.032955 -1.9972e-05
14:45594495 A C 0.057428 3.4755e-06
14:45594596 A G 0.043403 -5.4793e-06
14:45605463 G A 0.035698 1.9026e-05
14:45606287 T C 0.102289 1.7221e-05
14:45606387 G A 0.037090 3.3526e-06
14:45607386 T C 0.101565 1.8298e-05
14:45614097 G A 0.050583 1.6687e-05
14:45619217 G A 0.200349 5.2273e-06
14:45627128 G C 0.236264 3.7175e-06
14:45632340 A G 0.054686 -6.8337e-06
14:45636328 G A 0.040609 -7.0566e-06
14:45644589 T G 0.234427 2.4017e-06
14:45645715 G A 0.062911 1.4423e-05
14:45650900 G A 0.199050 -2.6736e-06
14:45651681 A G 1.457603 3.1940e-05
14:45656183 C T 0.029294 -2.7612e-06
14:45658024 T C 0.043367 -5.3101e-05
14:45658449 G A 0.025619 5.0022e-05
14:45662639 G A 0.033020 6.6752e-07
14:45665661 G A 0.062829 5.1442e-06
14:45666429 G A 0.050008 3.2015e-05
14:45671944 G A 0.067760 1.7518e-07
14:45676151 A G 0.034393 2.2471e-05
14:45688407 C T 0.093470 -3.7463e-05
14:45691116 G A 0.027729 7.1662e-06
14:45693239 G C 0.033805 2.4752e-05
14:45693929 T C 0.058104 2.4752e-05
14:45700232 C A 0.145332 1.7135e-05
14:45700409 T C 0.228766 4.4942e-05
14:45702167 A G 0.063037 -3.4215e-06
14:45711316 T C 0.077906 -6.5692e-06
14:45711340 C G 0.025298 4.6788e-05
14:45720507 C G 0.183107 -2.2783e-05
14:45728550 G T 0.097144 -5.0022e-06
14:45729116 T C 0.043432 2.7048e-05
14:45744776 C T 0.041615 3.8021e-06
14:45760245 T C 0.024045 1.6478e-05
14:45769358 G T 0.131573 -2.2173e-05
14:45785503 T C 0.165790 -4.7928e-06
14:45789181 T C 0.809094 -8.0639e-06
14:45801724 C A 0.066585 5.3236e-07
14:45801798 T C 0.040920 -1.9314e-06
14:45822174 G A 0.042799 -2.8704e-05
14:45829229 C T 0.190238 -6.6228e-06
14:45829337 A G 1.880180 1.8939e-05
14:45833483 C A 0.082444 4.0553e-06
14:45834071 T C 0.080172 -6.5758e-06
14:45838527 G C 0.040794 2.3293e-05
14:45840596 G A 0.063290 -1.0323e-05
14:45847309 C G 0.032130 8.8833e-06
14:45850597 A G 0.065738 -4.0783e-06
14:45852291 G A 0.094716 7.3689e-06
14:45875915 G A 0.186456 -1.0008e-05
14:45888889 C T 1.968048 1.5859e-05
14:45897330 A G 0.804682 -4.4827e-06
14:45905058 T C 0.047928 -7.4043e-06
14:45943003 A G 0.359758 1.0453e-05
14:45958049 G T 0.125539 1.0292e-05
14:45988741 T C 0.265421 -1.0802e-06
14:46021277 G T 0.044922 1.9533e-06
14:46036104 A G 1.063904 -1.1142e-06
14:46059640 G A 1.965945 2.3315e-05
14:46064271 A G 0.390369 1.9274e-06
14:46070123 G A 1.474455 5.9343e-08
14:46070192 T C 0.122695 1.3268e-05
14:46080128 A C 0.388814 2.0076e-06
14:46080757 A C 0.046694 2.2586e-05
14:46108688 T C 0.086264 3.3524e-05
14:46121416 A G 0.043841 1.2347e-05
14:46122141 T C 0.203643 2.2894e-05
14:46124677 A G 0.101685 -1.5869e-05
14:46136723 C T 0.052404 -1.8131e-05
14:46139841 T G 0.082038 -2.6780e-05
14:46174352 A C 1.604357 -2.3436e-05
14:46177742 A G 0.821256 -3.9751e-05
14:46184620 C T 0.078104 -3.1239e-06
14:46189231 A C 0.371680 2.3462e-05
14:46195491 A C 0.124549 -2.4526e-06
14:46200753 G A 0.152953 -4.4850e-05
14:46205361 A G 0.371955 2.4874e-05
14:46217649 T C 1.341834 -2.5392e-05
14:46228238 G A 0.033604 1.8251e-05
14:46235759 G A 0.811116 -8.3211e-06
14:46247764 G A 0.052251 -1.7469e-05
14:46255817 C A 1.205279 -3.0556e-07
14:46266929 T C 0.057260 -1.6668e-05
14:46274688 A G 0.056821 -2.6941e-06
14:46279473 C T 0.152534 -5.0780e-05
14:46301989 A G 0.585232 -3.3249e-05
14:46303444 T C 0.675651 -3.1990e-06
14:46305789 A G 0.914151 5.3737e-05
14:46305987 T G 0.027424 -9.8741e-06
14:46314981 A G 0.176729 2.1126e-05
14:46317763 A G 0.369807 3.7791e-06
14:46320159 A G 1.161889 -2.7389e-05
14:46323241 G A 0.054621 -1.3466e-05
14:46325812 C T 0.513785 9.9616e-06
14:46331178 T C 0.098144 9.4834e-06
14:46334096 C T 1.112805 -1.7241e-05
14:46334199 T C 0.044413 -2.1185e-05
14:46335482 G A 0.786142 2.7396e-05
14:46338526 A G 0.101315 9.3102e-06
14:46347491 A G 0.216422 -4.1739e-06
14:46347545 T C 0.119888 2.8286e-05
14:46349901 A G 0.051476 7.2051e-06
14:46363298 G A 1.499935 2.5289e-05
14:46373834 T A 0.023101 -1.6015e-05
14:46400403 G A 0.030806 2.5222e-05
14:46401450 G A 0.090695 1.9309e-05
14:46404526 T C 0.049590 8.1398e-06
14:46405466 G A 0.059402 -7.6391e-06
14:46406916 T C 0.120871 6.2778e-06
14:46407870 A C 1.131135 -2.4027e-06
14:46441840 C A 0.114104 -8.4734e-06
14:46442861 G A 1.020348 -2.4267e-05
14:46451036 T C 0.100406 -1.1976e-05
14:46478176 G A 0.021828 5.7684e-06
14:46487838 A G 1.020819 -3.1351e-05
14:46494070 T C 0.105681 1.6341e-05
14:46502257 G A 0.048139 -9.6421e-08
14:46507219 C A 0.209921 -1.7731e-05
14:46531972 T C 0.318581 1.7923e-05
14:46537107 A G 0.052819 1.0138e-05
14:46557999 G A 1.782952 -5.5451e-05
14:46562167 T C 0.036830 1.8730e-05
14:46571153 C A 0.290047 2.1502e-08
14:46572740 C A 0.029384 5.2003e-06
14:46574620 C T 0.158734 -5.3765e-06
14:46579423 C A 1.876847 -6.0765e-05
14:46579685 A G 0.101994 -2.0991e-05
14:46592058 G A 0.096148 8.2850e-06
14:46596258 T C 0.046756 -2.3961e-05
14:46602646 T C 0.393478 -3.3132e-06
14:46603680 G A 0.935294 4.0584e-06
14:46607820 A G 0.447151 -1.7673e-05
14:46624271 G A 0.024071 9.5266e-06
14:46644695 T C 0.045257 1.5856e-05
14:46644750 C T 0.028563 3.6175e-06
14:46654127 A G 0.461978 -2.6832e-05
14:46671915 G C 0.460784 -2.3675e-05
14:46683669 G A 0.130495 -1.8254e-05
14:46688897 A G 0.273019 -1.8607e-05
14:46698464 T G 0.023769 4.6470e-05
14:46721454 C A 0.023013 7.0009e-05
14:46722662 G A 0.197317 -9.4445e-06
14:46732517 T C 0.462280 -2.2238e-05
14:46743561 A G 0.103146 6.1425e-05
14:46749645 G A 0.366821 -1.2494e-04
14:46750203 G A 0.031212 -9.9452e-06
14:46751560 G A 0.097742 7.2855e-06
14:46756832 C T 0.054270 8.5281e-06
14:46759199 C G 0.342178 -9.5296e-05
14:46759568 G A 0.499120 -1.0602e-05
14:46767954 A G 0.089874 -5.7848e-05
14:46775571 T C 0.036665 3.3091e-05
14:46781790 T G 0.050810 7.6003e-06
14:46783509 G A 0.081753 -3.1911e-05
14:46783950 G A 0.021020 3.2949e-06
14:46784593 C T 1.300440 1.8184e-05
14:46793782 G A 0.242070 1.3369e-05
14:46797956 C T 0.149428 -2.4441e-06
14:46799122 T G 0.132410 1.1906e-05
14:46808469 G A 0.042546 8.3134e-06
14:46816229 G A 0.049973 -5.5546e-06
14:46819096 C T 0.139652 5.1500e-06
14:46832166 A G 0.105035 -2.0989e-05
14:46836825 A G 0.031559 1.8281e-05
14:46847426 C A 1.113886 4.7901e-05
14:46854534 T G 0.025080 1.3523e-05
14:46869876 T C 0.036996 -1.6942e-05
14:46870655 A G 0.048992 -1.0586e-05
14:46873450 T G 0.048528 -5.5123e-06
14:46884536 C A 0.020592 -3.9061e-05
14:46899808 A C 0.038015 -2.3646e-06
14:46906052 T G 0.578773 7.4514e-05
14:46913902 A C 1.875120 1.1982e-05
14:46927309 G C 0.151996 3.0696e-05
14:46955203 A G 0.755739 4.0807e-05
14:46959926 A G 1.127272 -3.1679e-05
14:46969266 A G 0.748101 4.6027e-05
14:46984281 A G 0.399834 1.0097e-04
14:46984498 C T 1.133647 -5.0819e-05
14:46994176 A G 0.047240 -2.5237e-05
14:46996728 G A 0.165943 1.8361e-05
14:47032021 C T 0.058026 2.4483e-05
14:47034025 G A 0.396371 -1.7730e-05
14:47034862 T C 0.041413 6.0123e-06
14:47054451 T C 0.059016 -3.3091e-05
14:47074110 T C 0.084437 2.0851e-05
14:47080040 C T 0.029560 3.4550e-06
14:47099451 C T 0.313157 2.3670e-06
14:47113747 T C 0.022309 2.8431e-05
14:47125094 T C 0.027784 -4.0454e-05
14:47136591 G A 1.114831 -2.9158e-05
14:47141896 C T 1.662398 1.7180e-06
14:47142380 C T 0.548597 3.8052e-05
14:47154543 T C 0.042848 1.1967e-05
14:47157554 A C 0.023363 -2.8769e-05
14:47168696 T G 0.281439 1.0124e-05
14:47175361 T G 1.312648 4.8554e-05
14:47183963 A C 0.063079 8.5985e-06
14:47197463 G C 0.023600 -4.7005e-05
14:47199330 A G 0.020234 -6.4837e-05
14:47216436 A G 0.068659 -2.6254e-05
14:47236264 G A 0.484047 -3.4327e-05
14:47236919 A C 0.021857 -4.8533e-07
14:47236994 T C 0.409477 5.6730e-05
14:47238925 C T 0.929575 2.1297e-05
14:47238939 G A 0.164768 2.0954e-05
14:47239232 T C 0.057974 2.5970e-07
14:47243109 A G 1.035818 -7.2774e-05
14:47247998 A G 0.028070 -1.4169e-05
14:47248077 C T 0.088491 -1.0333e-07
14:47259296 A G 0.043974 -1.4389e-05
14:47267652 T C 0.350277 -1.1634e-05
14:47275461 A G 0.127538 7.5693e-06
14:47286010 A G 0.062638 3.0769e-07
14:47295566 C T 0.034750 8.1458e-06
14:47296211 C T 0.111637 8.3290e-06
14:47296286 C T 1.013136 -1.7899e-04
14:47316881 G T 0.021510 2.0253e-05
14:47320923 T G 1.396117 7.7826e-05
14:47326065 A G 0.552952 -2.3075e-05
14:47337988 G A 0.063832 2.3174e-05
14:47355208 C T 0.296091 2.7605e-05
14:47362685 G A 0.109670 2.0804e-06
14:47399818 T C 0.033922 1.0869e-05
14:47403684 C A 1.196691 -1.6422e-04
14:47409180 G A 0.110576 2.5907e-05
14:47417588 A G 1.015661 2.6428e-05
14:47418115 A C 0.048587 3.5618e-05
14:47426637 A C 0.048648 3.6681e-05
14:47431531 A G 0.154888 -1.5148e-05
14:47433939 C T 0.147224 4.2859e-06
14:47439586 T C 0.034000 -4.2350e-05
14:47442301 C T 1.324122 3.4504e-05
14:47444606 T C 0.061022 2.0808e-05
14:47454610 A G 0.162301 1.1418e-05
14:47457846 C T 0.196424 2.6685e-05
14:47457998 C T 0.049609 -4.2060e-06
14:47461203 C T 0.298223 -5.6763e-06
14:47466217 A G 0.026632 -8.1007e-06
14:47467731 G T 0.121611 2.9405e-05
14:47468006 A G 0.610579 1.9293e-05
14:47471091 C T 0.020085 -4.4482e-05
14:47476644 A G 0.040738 9.5729e-06
14:47478966 G A 0.205789 -1.2214e-08
14:47481897 G A 1.716724 1.5905e-05
14:47483336 A G 0.033559 -2.8040e-05
14:47490495 T C 0.257004 -1.4983e-05
14:47501341 G T 0.561022 -1.1226e-05
14:47505823 T C 0.089562 -2.9377e-05
14:47513816 T C 0.195253 1.8816e-05
14:47519469 G C 0.022133 -1.1473e-05
14:47520414 A C 0.150314 2.3792e-05
14:47532254 C T 0.401590 -6.3321e-05
14:47534306 A G 0.742781 2.9758e-05
14:47541629 A G 0.041485 -3.4932e-05
14:47541797 C T 0.736832 4.2412e-05
14:47547501 C T 0.081704 -5.3094e-06
14:47549963 T C 1.615821 -6.1327e-05
14:47560881 T C 1.924557 -1.4016e-05
14:47561108 G A 0.289252 -2.4509e-05
14:47573116 T C 0.939719 -2.5739e-05
14:47580825 C A 0.274853 -3.4626e-05
14:47584604 T C 0.211900 4.3463e-06
14:47587799 C A 0.066043 3.6815e-06
14:47603022 C T 0.227932 -2.0168e-05
14:47619430 T C 0.042433 -5.4854e-06
14:47625558 G A 0.380086 1.4723e-05
14:47631057 C T 0.044182 2.5032e-06
14:47636386 T G 0.041277 -3.4107e-06
14:47637259 T C 0.054790 -1.5295e-06
14:47647284 C T 0.131910 -6.1934e-05
14:47658859 A C 0.128707 -1.1841e-06
14:47685105 A G 0.031819 -1.1052e-05
14:47685423 A G 0.126091 2.8887e-05
14:47689457 T C 0.411399 -1.0983e-04
14:47690236 C T 0.077566 -1.4126e-05
14:47706598 T C 0.037587 1.9370e-05
14:47744407 T C 0.579617 -1.9970e-05
14:47765707 C T 0.066429 3.2450e-06
14:47776231 C T 0.363507 2.1738e-05
14:47777150 T C 0.217853 -2.2324e-06
14:47789234 G A 0.051245 -2.8169e-06
14:47791871 G T 0.229571 3.9636e-05
14:47819998 T G 0.709034 -3.5166e-06
14:47832088 T C 0.059665 -3.2286e-05
14:47843447 C T 0.030381 2.4147e-05
14:47857514 C T 0.025064 3.3931e-05
14:47859133 C T 0.532666 -6.1694e-06
14:47874557 G A 0.091594 -9.8097e-06
14:47879170 T C 0.038794 1.5970e-05
14:47885901 C T 0.074544 -1.1928e-05
14:47888104 C T 1.256284 1.3623e-05
14:47904559 C T 0.042761 -1.1295e-05
14:47910570 C T 0.244498 -1.1508e-05
14:47913164 G A 0.109923 -5.4920e-06
14:47917007 T G 1.255995 1.6621e-05
14:47935780 T C 0.219934 -4.2083e-05
14:47937355 T C 1.488695 2.4251e-05
14:47950439 G T 0.024503 4.3075e-05
14:47957264 A G 0.035246 -4.1216e-07
14:47975586 T C 0.526096 2.4169e-05
14:48002402 T C 0.097742 5.6918e-05
14:48011658 G C 0.080584 3.8410e-05
14:48014221 C T 0.020228 -1.4995e-05
14:48015982 C A 0.752240 -8.8467e-06
14:48034860 G T 0.457437 -1.4303e-06
14:48034998 C A 0.213777 1.0956e-05
14:48035409 A G 0.041206 -4.6387e-06
14:48041430 T C 1.490396 2.2911e-05
14:48041708 A G 0.130661 -3.2062e-05
14:48043228 A G 0.061047 -1.4131e-05
14:48056210 C T 0.719652 -7.1410e-06
14:48068219 A G 0.517651 3.5411e-06
14:48072313 A C 0.030972 -1.5640e-05
14:48086308 C T 0.055186 -3.5996e-05
14:48094329 C T 0.029927 2.1169e-05
14:48094913 A G 0.069626 7.1113e-06
14:48100745 G A 0.020747 2.6390e-05
14:48106794 G A 0.023406 1.7445e-06
14:48108274 C T 0.298080 -5.9353e-05
14:48120503 A G 0.050813 -2.7606e-05
14:48120953 G A 0.217659 2.9949e-05
14:48121024 G A 0.036736 3.9317e-06
14:48129138 C T 0.583006 2.2309e-05
14:48139177 G A 0.790845 -1.4568e-05
14:48145604 G A 0.285717 -4.1982e-05
14:48149675 G T 0.119985 2.3110e-05
14:48161685 A G 0.103019 -1.4491e-05
14:48166232 A G 1.274558 -2.2422e-05
14:48168387 G A 0.025204 2.1104e-05
14:48169101 A G 0.219304 3.4326e-05
14:48176450 A G 0.071457 -1.2067e-05
14:48177562 A G 0.060908 1.1526e-05
14:48178421 G A 0.080694 2.9334e-05
14:48178820 C G 0.303881 -3.1513e-05
14:48179557 C G 0.021202 -5.2053e-06
14:48179595 T C 0.083376 -5.0122e-06
14:48180004 G A 0.421941 -2.1834e-05
14:48180670 G T 0.099423 -1.0876e-05
14:48183462 A G 0.599689 4.9588e-07
14:48217791 T C 0.194065 2.4452e-05
14:48230056 T C 0.075433 -2.3626e-06
14:48236374 T C 0.050106 7.9051e-05
14:48236767 C T 0.562420 -1.8353e-05
14:48243724 A G 0.148493 9.0661e-06
14:48244403 G A 0.060921 -2.8125e-05
14:48252903 T C 0.046983 -5.1258e-06
14:48254478 G C 0.040381 -7.1561e-06
14:48256720 G C 0.077449 -5.9793e-05
14:48260949 A G 0.418514 -1.7343e-05
14:48261682 C T 0.044306 1.1799e-05
14:48270105 G A 0.113003 -2.9282e-06
14:48272674 G A 0.148299 -1.4965e-05
14:48284939 A G 0.225861 2.7659e-05
14:48286451 A G 0.147627 7.8532e-06
14:48289422 A C 0.024373 4.6439e-05
14:48301495 T G 0.975027 -4.3199e-06
14:48302343 C G 0.270617 -3.2668e-05
14:48304465 G T 1.331691 1.7531e-05
14:48308952 C T 1.351163 4.9124e-06
14:48313847 T C 0.294452 3.1356e-08
14:48332192 C T 0.547061 1.6491e-05
14:48334095 C T 0.443464 9.9650e-06
14:48347376 C T 0.071973 1.0527e-04
14:48359064 A G 0.506099 -6.8545e-06
14:48369229 T C 1.205386 6.1113e-06
14:48380258 G A 0.161967 -1.3837e-05
14:48382285 A G 0.024571 -9.6052e-06
14:48387621 A G 0.151080 -1.9827e-05
14:48392457 T C 1.729645 -4.5621e-06
14:48397185 G A 0.485381 -2.1244e-05
14:48404530 G A 0.704399 1.3536e-05
14:48428652 G A 0.051310 -3.9357e-06
14:48435714 G A 0.143420 -3.1218e-06
14:48447496 G A 0.058220 1.8685e-05
14:48447924 A G 0.058873 -7.2181e-06
14:48453889 T G 0.029544 -1.7973e-05
14:48455899 T C 0.044124 -2.9534e-05
14:48459986 G A 0.159084 5.5708e-05
14:48470646 A G 1.705149 1.0821e-05
14:48474912 C A 0.020283 -1.3071e-06
14:48478370 C T 0.186038 -2.3042e-05
14:48479196 G A 0.319594 -3.7511e-06
14:48479394 A G 0.083148 -2.1777e-05
14:48484674 A C 1.711998 2.2731e-05
14:48484814 C T 0.500331 -1.5770e-05
14:48485267 A G 0.022737 -4.9896e-06
14:48489032 G C 0.030293 -7.0577e-06
14:48490129 C T 0.031186 -3.2549e-06
14:48491501 T C 1.283351 1.7819e-05
14:48492914 T C 0.256716 -8.2998e-06
14:48494728 T C 0.398776 2.9296e-06
14:48497269 A G 0.090867 -5.8267e-06
14:48501693 C T 0.020835 -1.1293e-05
14:48506103 T C 1.393751 -1.0977e-05
14:48509364 T C 0.062274 -2.1337e-05
14:48509645 G A 0.060921 1.5373e-05
14:48509958 C G 0.183016 5.0549e-05
14:48510581 T C 0.195431 -1.4535e-06
14:48513333 C T 0.046892 -1.0819e-05
14:48528028 C T 0.582827 3.6621e-06
14:48534017 G A 0.146994 -7.4708e-06
14:48549762 A G 0.255307 4.6383e-05
14:48554529 A G 0.205110 5.1746e-05
14:48555397 C A 0.026028 8.5392e-06
14:48556901 T C 0.702338 2.8163e-05
14:48558436 T C 0.449849 -1.3282e-05
14:48559574 T C 0.387175 -4.2551e-05
14:48563040 A G 0.074745 -1.9051e-06
14:48564956 A G 0.671565 -5.4995e-05
14:48565619 C T 1.270971 -2.7103e-06
14:48573236 C T 0.062930 1.6641e-05
14:48575057 T C 1.866769 9.0167e-06
14:48577884 T C 0.138236 -2.2569e-05
14:48578504 C T 0.057639 4.0125e-06
14:48578916 A C 0.418254 3.4111e-05
14:48581973 G T 0.056341 2.6791e-05
14:48584028 T C 0.385442 -3.8019e-05
14:48584096 C T 0.076105 6.8111e-06
14:48613000 C A 0.360774 -7.4285e-06
14:48620829 G A 0.038547 3.0916e-05
14:48621499 C T 0.026957 1.8404e-06
14:48640454 A C 0.079085 4.0431e-05
14:48669638 T C 0.054098 2.5242e-05
14:48676427 A G 1.491087 -1.5271e-05
14:48686489 A C 0.271169 -2.0039e-05
14:48698503 C G 0.062450 -3.0494e-05
14:48700658 T C 0.060291 2.4371e-05
14:48705469 A G 0.132141 -2.0575e-05
14:48706872 C T 0.065254 -2.0224e-05
14:48711150 T C 0.260325 -1.2174e-07
14:48730509 T C 0.424022 -5.7821e-06
14:48763003 T C 0.260646 -2.8098e-05
14:48766964 C T 0.071992 -1.5861e-05
14:48779939 C T 0.079477 1.0803e-05
14:48785359 T G 0.203533 -1.3904e-05
14:48822073 G A 0.055990 -2.0856e-05
14:48825190 G A 0.396607 2.8541e-05
14:48829035 A G 0.071898 -2.6028e-05
14:48831461 G A 0.133433 -4.7665e-06
14:48833463 G A 0.152314 1.6986e-05
14:48846206 G C 0.133105 -6.5410e-06
14:48857787 C G 0.063040 -2.3536e-05
14:48859499 G A 0.038405 2.7746e-05
14:48863145 A G 0.058506 4.9735e-06
14:48869362 A G 1.815150 5.4740e-05
14:48871016 T C 0.076378 1.7907e-05
14:48875283 C T 1.612007 8.6246e-05
14:48893294 G A 0.031089 -2.5453e-05
14:48894981 T C 0.105022 -2.8290e-05
14:48897238 C A 0.024581 -1.9631e-05
14:48899684 A C 0.043413 -4.0752e-05
14:48900270 T C 0.143469 2.7967e-05
14:48907542 T C 0.173236 1.9100e-05
14:48920008 G A 0.302167 -4.5271e-06
14:48924056 G T 0.379648 -3.9467e-06
14:48933191 A T 0.120800 5.8250e-06
14:48937645 T G 0.095547 2.7797e-05
14:48941050 G A 0.063307 -4.7867e-05
14:48948553 G T 1.393384 1.3399e-04
14:48966412 T G 0.157802 -4.6060e-05
14:48966575 T C 0.064206 -1.8531e-05
14:48968232 T G 0.561291 -2.4728e-06
14:48978532 A G 1.548765 3.7066e-05
14:48988718 T C 0.087907 3.2431e-06
14:48993056 T C 0.106885 -1.3704e-05
14:48997547 A C 0.311992 -2.6728e-06
14:48997919 T C 0.223118 5.6740e-05
14:48999279 G A 0.580188 -6.3836e-05
14:48999342 A C 0.030475 -9.1490e-06
14:49000812 A G 0.107862 -2.2154e-05
14:49022800 G C 0.370345 2.0043e-05
14:49025217 G A 0.454279 -1.3951e-06
14:49025651 C T 0.029745 7.4378e-06
14:49036900 T G 0.257267 3.2883e-05
14:49039024 G A 0.942672 9.6913e-07
14:49046714 G C 0.243976 -1.7202e-06
14:49051663 T C 0.140009 -2.0078e-05
14:49054202 G A 1.840838 -8.9526e-07
14:49063187 A G 0.435908 5.6269e-06
14:49063270 T C 0.249935 1.7021e-05
14:49066530 A G 0.670039 -2.1379e-05
14:49074462 A G 0.232794 -1.3761e-05
14:49075381 A G 0.028044 -4.6553e-06
14:49083169 T C 0.079967 8.7746e-06
14:49085686 C G 1.646299 1.0226e-05
14:49095344 C T 0.641158 -3.4536e-05
14:49096831 A G 0.044627 -2.7244e-05
14:49100193 A G 0.057860 1.8584e-05
14:49105221 T C 0.149065 -4.0828e-05
14:49118808 C A 0.270075 5.3191e-05
14:49119929 A G 0.175378 -4.2336e-05
14:49124236 C A 0.336738 -1.6958e-05
14:49139978 C T 0.176161 -3.9721e-05
14:49142159 G C 0.038622 2.6394e-06
14:49145707 A G 0.172577 -1.0141e-05
14:49146063 G T 1.007193 8.8186e-06
14:49148535 C A 0.146484 -2.7755e-06
14:49154441 C A 0.408812 -1.8511e-05
14:49165339 T C 1.849819 1.0348e-06
14:49176345 A G 0.124867 -6.8131e-06
14:49189707 A G 1.421146 1.2684e-05
14:49193251 A G 0.040690 2.1194e-05
14:49194041 C T 0.107112 -1.6419e-05
14:49201315 A G 0.253431 -2.3873e-06
14:49209046 G C 0.069357 -2.5674e-06
14:49210639 G A 0.390879 -1.0605e-05
14:49210744 A G 0.044854 3.6991e-05
14:49212417 C T 0.163203 1.8503e-07
14:49214536 G A 0.052414 1.0091e-05
14:49217431 G A 0.259835 1.1378e-05
14:49236993 C T 0.060067 6.2845e-06
14:49242414 A C 0.661042 8.9429e-06
14:49242475 C T 0.042838 -2.2326e-06
14:49243707 A G 0.173012 2.8062e-05
14:49244372 C G 0.042429 -1.9643e-05
14:49247763 G C 0.120206 -2.1843e-05
14:49252734 C T 0.027862 -4.0490e-06
14:49258216 C T 0.141138 -9.2657e-06
14:49260415 G T 0.291439 -1.5457e-05
14:49268565 C T 0.177894 -5.9889e-06
14:49274078 G C 0.158903 -2.1253e-05
14:49275442 G A 0.066040 5.0397e-06
14:49275496 C A 0.118671 -2.2044e-05
14:49277736 T C 0.112997 -1.2050e-05
14:49305982 T G 0.065514 -2.2969e-05
14:49308277 A G 0.076524 7.9238e-06
14:49311170 C A 0.044461 -4.6838e-05
14:49311316 C A 0.117006 -1.3923e-05
14:49315888 G A 0.035675 -9.2533e-06
14:49317324 G A 0.050525 1.6576e-05
14:49318049 G A 0.031329 -9.1834e-05
14:49319427 G A 1.302813 -1.0490e-05
14:49327033 A G 0.029193 -8.6055e-05
14:49336580 A C 0.059629 2.6659e-05
14:49339739 T C 0.116564 6.3787e-08
14:49341321 C T 0.024587 4.2323e-06
14:49344833 T C 0.047662 -2.7495e-05
14:49344907 G T 1.010510 7.1557e-06
14:49344969 C A 0.075803 1.4936e-05
14:49352950 T C 0.108161 -1.6717e-05
14:49353380 T G 0.054381 -1.5330e-05
14:49355219 G A 0.022133 -1.5137e-05
14:49357871 C A 1.210560 -5.0873e-06
14:49360530 A C 0.071252 2.0729e-05
14:49368831 C G 0.125899 -1.0331e-05
14:49373402 T C 0.048356 -1.8185e-05
14:49374933 C A 0.382660 1.8386e-06
14:49390243 A G 0.064981 5.3245e-05
14:49395776 G A 0.025652 -1.4252e-05
14:49405740 C G 0.762126 1.9960e-05
14:49412976 A C 0.270731 -1.3374e-05
14:49414028 A C 0.095450 -1.3953e-05
14:49414613 A G 0.078400 1.9849e-05
14:49415642 A C 0.122981 3.2252e-05
14:49417682 C T 0.109242 -1.4052e-05
14:49430651 A G 0.079808 -5.4036e-05
14:49430823 G A 0.111809 3.1080e-06
14:49439668 C A 1.732599 1.8323e-05
14:49457149 A C 0.073683 2.6498e-05
14:49459501 A G 0.039531 -2.2323e-05
14:49461918 G C 0.037889 1.5172e-06
14:49465242 C A 1.275713 -3.1000e-05
14:49471837 T C 0.084784 -6.6190e-06
14:49471843 G A 0.044043 -4.0464e-05
14:49472632 A G 0.099660 -3.4079e-05
14:49485194 A C 0.020936 -4.9422e-05
14:49489589 A G 0.936869 1.6742e-05
14:49490986 C G 0.090150 -4.4092e-06
14:49506917 T C 0.031144 6.8809e-06
14:49506922 C A 0.040297 -3.0943e-05
14:49513173 G T 0.215964 2.6250e-05
14:49513866 C T 0.051839 6.3546e-06
14:49514071 G A 0.045442 3.3735e-05
14:49519533 T G 0.153625 -3.1870e-05
14:49519580 C G 0.031929 -2.1942e-05
14:49525203 T C 0.524951 6.9842e-05
14:49543091 C T 0.097693 1.1035e-05
14:49543462 A G 0.093944 -5.0659e-06
14:49546662 T C 0.496238 4.8800e-05
14:49573800 G A 0.021335 2.0485e-05
14:49574880 G A 1.351166 -2.6131e-05
14:49575098 A G 0.159779 2.7375e-05
14:49578340 T C 0.039297 -2.8215e-05
14:49580913 C T 0.097985 -2.4553e-05
14:49583121 C A 0.511198 -4.5826e-05
14:49600776 T C 0.165871 -1.9193e-05
14:49605944 A C 0.554387 2.9833e-06
14:49623145 G T 1.441932 4.7631e-06
14:49626024 A C 0.092087 -3.3656e-05
14:49634998 C T 0.840971 -7.8966e-06
14:49636822 G A 0.189478 2.3711e-05
14:49657417 G T 0.044341 -7.3999e-05
14:49673322 G A 0.058568 -1.5442e-05
14:49680070 A G 0.088001 1.5447e-06
14:49681949 C T 0.136331 5.5815e-05
14:49683250 C G 1.590166 -7.5130e-06
14:49683786 A G 0.068714 9.4869e-06
14:49692138 A G 0.104619 3.3196e-06
14:49704433 A G 0.039278 1.5505e-05
14:49707878 C T 0.073573 4.3873e-05
14:49730996 A G 0.088614 7.7731e-05
14:49745247 G A 0.044163 -1.9581e-05
14:49755449 T C 0.345249 -6.9885e-06
14:49768561 G T 0.085992 -6.1374e-06
14:49773897 G A 0.990555 8.4478e-07
14:49776562 T C 0.371417 -5.5090e-05
14:49777213 C T 0.023088 -2.4717e-05
14:49795807 C T 0.373160 -5.5233e-05
14:49797679 C T 1.193604 1.0160e-05
14:49800081 G A 0.128678 -7.0729e-06
14:49806075 C T 1.106710 1.1011e-05
14:49806657 T C 0.040940 -5.3038e-05
14:49806845 A G 0.051206 1.3057e-05
14:49811146 A C 1.960982 -6.4685e-06
14:49812430 G A 0.304170 2.6221e-05
14:49821858 C T 1.659743 -3.8522e-05
14:49829709 C T 1.655118 8.5118e-05
14:49833552 T C 0.109144 2.2970e-05
14:49834967 T C 0.941679 -3.9979e-06
14:49844428 G A 0.051174 3.1007e-06
14:49848464 C A 0.446593 6.5012e-05
14:49856029 A G 0.081655 -5.7615e-05
14:49891312 C A 0.052738 1.5079e-05
14:49896635 A G 0.036529 1.2690e-05
14:49904851 T C 0.748851 1.6501e-04
14:49915482 C T 0.463212 7.0733e-05
14:49922062 C T 0.207236 8.6785e-05
14:49931040 C A 0.042092 -4.5939e-05
14:49947327 C T 0.050450 -1.1474e-04
14:49949514 G T 0.203744 4.9542e-05
14:49949595 T C 1.957863 3.4968e-05
14:49950602 A C 0.037295 9.7110e-06
14:49951350 C T 0.398993 3.1096e-05
14:49955381 C T 0.216646 2.7636e-05
14:49957332 C T 0.771221 -6.9561e-05
14:49959191 A C 0.091279 2.4884e-05
14:49961319 T C 0.066092 -1.3402e-05
14:49967069 G A 0.943240 -7.1828e-05
14:49968896 C A 0.561645 -7.7492e-05
14:49973040 C T 0.189930 -1.1712e-05
14:49974684 G T 0.073541 -2.9707e-05
14:49974758 G T 0.042676 4.9921e-06
14:49982540 A G 0.355567 -7.1787e-05
14:49989497 A G 0.121219 1.3217e-06
14:49994023 T G 0.393819 -6.5121e-06
14:50004573 C T 0.582272 -2.4489e-05
14:50006684 T G 0.084628 -1.9788e-05
14:50009202 T C 0.188384 -2.4373e-05
14:50010885 C T 0.030222 -5.1014e-06
14:50014943 C T 0.290339 -5.0278e-05
14:50023862 G A 1.084914 -1.6467e-05
14:50034032 C T 0.172801 -1.3516e-05
14:50059347 A C 0.021630 1.8723e-05
14:50063332 G A 1.506621 -2.0446e-06
14:50071603 G T 0.460768 2.2561e-05
14:50072056 T C 0.067127 6.5711e-06
14:50074502 G A 0.023772 -2.3506e-05
14:50074520 T C 0.465942 3.1604e-05
14:50086563 T C 1.537019 -9.2467e-06
14:50092471 C T 1.075173 -2.7345e-05
14:50098031 A C 1.740288 -1.8450e-05
14:50101682 G C 1.541326 -1.5753e-06
14:50108662 C T 0.792907 2.7678e-06
14:50125224 T C 0.020877 1.8889e-05
14:50138057 C T 0.416024 2.2116e-05
14:50138741 A G 0.037966 -2.2794e-05
14:50149727 T G 0.036025 6.1298e-06
14:50155059 C A 0.058795 -2.9642e-05
14:50158189 T C 0.033925 1.3049e-05
14:50161595 G A 1.379862 -3.2969e-06
14:50171729 G A 0.036876 5.2264e-06
14:50175488 T C 0.030170 -4.0275e-05
14:50190977 T C 0.026849 -6.5524e-06
14:50192912 A G 0.033601 1.7669e-05
14:50196586 A G 0.218077 -2.1680e-05
14:50211685 G C 0.261568 -1.1908e-05
14:50214790 A G 0.020368 -3.7323e-06
14:50215954 G A 0.334538 -1.2516e-05
14:50216954 T C 0.217519 -2.3625e-05
14:50230679 G A 1.943458 1.7665e-05
14:50242240 A C 0.060301 -5.4535e-05
14:50249717 G C 0.036681 1.2314e-05
14:50252663 C T 0.021640 1.2556e-05
14:50254090 C T 0.227763 4.7219e-05
14:50263951 G T 0.432422 -2.1915e-05
14:50305632 C A 0.022162 -8.7456e-06
14:50315103 C T 0.033120 5.0406e-06
14:50318287 C G 0.020209 1.6871e-05
14:50354506 A G 0.239487 -3.2384e-06
14:50361074 T C 0.090299 -1.5333e-05
14:50362674 G T 0.043913 -2.5728e-05
14:50373177 T C 1.769582 1.1240e-05
14:50377770 A G 0.241282 3.5175e-05
14:50383831 A G 0.051333 -9.1533e-06
14:50388647 T C 0.202380 -1.7901e-06
14:50399895 T C 0.378603 -2.6218e-06
14:50408351 T C 0.378187 3.2315e-05
14:50421722 C G 0.262376 4.2052e-05
14:50427619 T C 0.058318 -7.5910e-06
14:50429179 T C 0.424879 7.0807e-06
14:50431214 A G 0.288216 -2.1981e-05
14:50431635 C A 0.033322 5.3173e-06
14:50433111 G T 0.893839 7.2803e-07
14:50435053 T G 0.120284 -2.4551e-05
14:50438650 G A 0.486212 -3.2470e-05
14:50440779 T C 0.073385 -1.4293e-05
14:50445129 G A 0.601552 -1.2949e-05
14:50445768 G A 0.363231 -2.5201e-05
14:50446256 T C 0.310908 8.0603e-06
14:50446617 C G 0.278992 3.0699e-05
14:50455087 C T 0.836076 -2.1188e-05
14:50455729 T C 1.367781 -1.4058e-05
14:50457947 G A 0.067276 2.4603e-05
14:50459673 C T 1.421198 -1.4119e-05
14:50463490 T C 1.040112 2.1075e-05
14:50465657 T C 0.032276 -2.5666e-05
14:50467064 C T 0.073872 4.4368e-06
14:50469252 A C 0.111348 -9.5184e-06
14:50469912 A G 0.050677 3.4656e-06
14:50472405 A G 0.563524 -8.3965e-07
14:50474006 G C 0.148104 3.1797e-05
14:50477412 T C 0.034370 -8.8768e-06
14:50479810 G T 0.561693 -2.5314e-05
14:50480108 G T 0.073615 1.1563e-06
14:50480717 A G 0.496520 9.8526e-06
14:50481182 C A 1.205643 1.1302e-06
14:50482380 A G 0.052076 -2.0614e-05
14:50484242 G A 0.055864 3.2791e-05
14:50484648 A G 0.029712 -3.1257e-05
14:50486248 T G 0.245079 -1.8116e-05
14:50486791 T C 0.092425 1.8212e-06
14:50486940 A C 0.043669 -1.3674e-05
14:50489311 C T 0.182208 -8.6229e-05
14:50489505 C T 1.256002 -3.6989e-05
14:50492793 G A 0.111815 1.1133e-05
14:50499943 A G 0.043134 -1.9385e-05
14:50501890 G A 0.056571 2.0096e-05
14:50502898 A C 0.043828 -1.3271e-05
14:50502985 C T 0.180143 5.4935e-06
14:50505211 C T 0.823534 -3.2039e-05
14:50506316 T C 0.381079 1.1687e-05
14:50507257 T C 0.474832 -5.3788e-05
14:50509214 C G 1.034740 1.9668e-05
14:50509972 A G 0.122692 1.2896e-05
14:50512111 T C 0.154764 -2.5841e-04
14:50512347 G A 0.077192 -8.8470e-05
14:50514353 A G 0.024542 -7.1928e-06
14:50515075 C T 0.960346 5.1284e-05
14:50515230 A G 0.411032 -2.2273e-05
14:50515828 A G 0.412879 1.5551e-05
14:50516192 A C 1.231612 5.8340e-09
14:50517910 A G 1.552517 1.1456e-05
14:50519643 G C 0.023617 -2.4028e-05
14:50520316 T C 0.098362 1.6742e-05
14:50521067 A G 0.668945 1.2264e-05
14:50522442 A G 0.026914 5.8647e-06
14:50525113 C G 0.078653 -1.0392e-05
14:50528696 T C 0.029274 1.2941e-05
14:50530224 T C 0.544104 2.6598e-05
14:50532350 T C 0.027099 6.7449e-06
14:50533434 G T 0.104892 2.1159e-05
14:50534045 G A 0.065377 1.7590e-05
14:50535423 G A 0.034584 6.1916e-06
14:50538926 G A 0.391645 4.7345e-05
14:50559288 G A 0.051047 -3.5894e-05
14:50563262 C T 0.801813 3.1059e-05
14:50563347 C T 0.024110 -2.9538e-05
14:50572488 A G 0.328341 5.9263e-06
14:50577310 G A 1.747692 2.0508e-05
14:50579357 G A 0.031218 3.4319e-05
14:50583083 T G 0.329033 2.0950e-05
14:50603986 A G 0.047542 -2.7381e-05
14:50612457 T C 1.745914 2.5724e-05
14:50616221 C T 1.369258 5.6397e-06
14:50652449 C T 0.036360 2.7173e-06
14:50655307 T C 0.060025 -4.6366e-05
14:50655338 C T 0.020919 3.9164e-05
14:50655357 C G 0.021977 -4.3699e-05
14:50656465 G C 0.048694 4.6967e-06
14:50661102 G A 0.330769 1.9619e-05
14:50661138 C T 1.771211 1.7122e-05
14:50662901 C T 0.041203 -2.0683e-05
14:50676804 G A 1.807104 1.4043e-05
14:50682137 G C 0.036399 2.8810e-05
14:50687338 T C 0.026798 -3.6609e-05
14:50696798 G A 0.332489 1.8580e-05
14:50699549 T C 0.384455 6.1535e-06
14:50699868 C A 1.234423 1.6639e-06
14:50704331 T C 1.767716 1.5894e-05
14:50704435 A G 0.078471 2.8175e-05
14:50711363 T C 0.040495 2.9445e-05
14:50715642 T C 0.590042 4.7442e-06
14:50723960 C T 1.762795 1.3569e-05
14:50729398 G A 1.427388 -2.2073e-05
14:50735947 C T 0.039735 -3.4073e-05
14:50739142 T C 0.065069 5.7293e-06
14:50739485 C A 1.132212 2.9393e-06
14:50768699 C T 0.127912 1.9406e-05
14:50779689 C T 0.073106 2.4692e-06
14:50796881 C G 0.127038 1.2573e-05
14:50798037 G A 0.903839 -1.6541e-05
14:50799126 C G 1.155624 -2.9758e-06
14:50802727 C A 1.152661 -4.7176e-06
14:50806101 A G 0.157374 3.8891e-06
14:50812129 C T 1.456496 -4.7608e-05
14:50824839 A G 1.356690 -3.3983e-05
14:50834557 T C 0.072343 -8.4355e-06
14:50840007 A G 0.440683 -5.4852e-06
14:50847861 G A 1.625701 -4.2331e-06
14:50847900 G A 0.646497 -1.3472e-05
14:50848451 C G 0.180734 8.5150e-06
14:50850617 G A 0.070074 -4.4633e-06
14:50855241 T C 0.025720 -2.3979e-05
14:50856882 T C 0.101763 -5.7490e-05
14:50858641 A G 0.382154 -2.6397e-05
14:50858729 C A 1.279333 -2.4706e-05
14:50863244 C T 0.093723 -1.6627e-05
14:50864559 G A 0.048139 -4.9295e-05
14:50870033 A G 0.829698 2.1007e-05
14:50872888 C T 0.032796 -3.2707e-05
14:50874440 A G 0.027112 -7.2279e-06
14:50875828 T C 1.459749 -1.2677e-05
14:50877983 G A 1.668565 2.2235e-05
14:50901768 A G 0.109881 -5.9933e-05
14:50907128 G A 0.056231 -2.8792e-05
14:50908697 T C 0.069477 8.1729e-06
14:50918589 C T 0.026132 2.4175e-06
14:50923249 T C 0.143047 3.8862e-05
14:50931747 A G 0.054939 3.7021e-05
14:50941644 C G 0.090834 -4.5348e-05
14:50966042 C T 0.274730 1.4604e-05
14:50973632 T C 0.200251 -8.6897e-06
14:50982983 T C 0.287567 3.8822e-05
14:50985610 C T 0.069977 3.2187e-05
14:50987481 T C 1.592204 -3.9406e-05
14:51002196 C T 0.119394 -2.8959e-05
14:51012070 C T 0.031153 1.9779e-05
14:51016363 C A 0.081211 -8.7401e-06
14:51016600 G A 1.895702 -4.6379e-05
14:51045350 T C 0.086988 4.0135e-05
14:51072865 A G 0.062959 -2.3683e-05
14:51074461 C A 0.704750 3.1338e-06
14:51083646 G A 0.023049 -1.4211e-05
14:51084235 C T 0.276778 -1.7788e-05
14:51090295 G A 1.068471 -1.7018e-05
14:51124743 A G 1.416657 -1.6037e-05
14:51143139 G A 0.167390 -2.0289e-06
14:51143784 T C 0.395585 7.9305e-06
14:51144660 G A 0.298285 -1.4100e-05
14:51168830 T C 0.433237 -3.1791e-05
14:51172467 C T 0.698583 -1.8465e-06
14:51179845 A G 1.033559 7.8679e-06
14:51186636 A C 0.025395 -3.3213e-05
14:51188124 A G 0.319649 -4.4025e-07
14:51188341 G A 1.054832 -7.4798e-06
14:51191734 T C 0.726185 -3.0946e-06
14:51196657 C T 0.541673 7.6798e-06
14:51197147 G A 0.096891 1.6916e-05
14:51202311 C G 0.201741 5.5513e-06
14:51206145 T A 0.057519 3.6611e-05
14:51207741 C T 0.021718 -2.7636e-05
14:51223106 T G 0.708431 1.1473e-05
14:51223789 T C 1.485884 2.4304e-05
14:51224417 C G 0.509303 1.9362e-05
14:51225097 C T 0.034032 -1.7554e-05
14:51227322 C T 0.274860 -6.7736e-06
14:51235171 C T 0.100092 2.5651e-06
14:51239181 A G 0.040894 -6.4239e-06
14:51242925 G T 0.045201 -4.1069e-06
14:51248827 A C 0.404070 3.1144e-05
14:51249319 C G 0.043475 -1.3923e-05
14:51249665 C G 1.886036 -1.1313e-06
14:51254850 C A 0.038181 3.1787e-06
14:51261672 C T 0.300142 -1.7560e-05
14:51276564 T A 0.723585 2.5667e-05
14:51279379 C T 0.211712 4.3614e-05
14:51279566 G A 0.065884 -1.0892e-05
14:51280387 C T 0.050937 8.2196e-06
14:51283148 T C 1.770890 -4.3454e-06
14:51289402 T C 0.272974 3.2518e-06
14:51289926 A G 0.038168 -1.1303e-05
14:51293039 G A 0.176826 4.9889e-05
14:51295713 A G 0.048012 -1.7617e-05
14:51296463 G A 0.069970 -1.2490e-05
14:51304619 G A 0.112153 9.0843e-06
14:51305832 G A 0.976474 1.5789e-05
14:51316676 A C 0.488503 -1.9295e-05
14:51319812 G C 0.858583 2.8279e-06
14:51320341 A G 0.934697 -6.2144e-06
14:51321285 T C 0.061726 7.7530e-06
14:51321624 A G 0.030994 8.7152e-06
14:51323742 A G 0.581422 1.0007e-05
14:51328807 C A 0.831697 -5.7141e-05
14:51329335 A G 0.076569 -1.5417e-05
14:51332222 C T 0.620378 1.9387e-05
14:51337150 A G 0.404255 -6.8278e-05
14:51338237 G A 1.805942 4.4615e-05
14:51340573 G A 0.544026 -8.7335e-05
14:51343599 G A 0.471924 1.0339e-05
14:51348345 T G 0.021244 -3.2733e-05
14:51350082 C T 1.881505 -1.3476e-05
14:51352345 A G 0.117671 1.3556e-05
14:51358561 C T 0.036084 2.3175e-05
14:51358794 T C 1.508903 -1.1343e-05
14:51359223 T C 0.236494 1.2481e-05
14:51368402 C T 0.331902 2.4379e-06
14:51370849 C T 0.071577 -2.9013e-05
14:51371121 T C 0.384134 -5.7122e-06
14:51371298 T G 0.027190 1.0060e-05
14:51372238 A T 0.038492 -6.2444e-06
14:51375127 C T 0.041803 5.9306e-06
14:51376774 A G 0.237143 -3.8870e-05
14:51378089 C T 0.139376 7.5460e-06
14:51378610 T C 0.053180 -6.8239e-06
14:51381286 C T 0.631287 -2.8266e-05
14:51389307 T C 0.117210 -2.3150e-05
14:51389908 C T 0.794809 -2.5240e-05
14:51395205 C T 0.380544 -2.7299e-05
14:51399259 T C 0.071285 -3.4867e-05
14:51401412 T C 0.051235 2.7304e-05
14:51402055 A G 0.556075 2.5470e-05
14:51404267 C T 0.038723 -4.3869e-06
14:51406534 C T 0.700800 -3.4949e-07
14:51408318 T G 0.127204 -1.2074e-05
14:51410518 A G 0.083619 9.4644e-06
14:51410969 A G 0.072116 -4.2147e-05
14:51413257 G A 1.075118 -3.8535e-06
14:51413424 C T 0.660837 6.2721e-05
14:51413464 G C 0.256303 2.7443e-05
14:51413890 C A 0.753817 -8.0658e-06
14:51413946 T C 0.077491 3.4597e-05
14:51418435 T C 1.451728 -4.3335e-05
14:51418562 T C 0.086157 1.7315e-06
14:51421179 T G 0.964497 -2.2361e-05
14:51425542 T C 0.022990 1.6074e-05
14:51425543 A C 0.452540 -1.4677e-05
14:51432244 A G 1.771481 -9.6235e-05
14:51433891 G C 0.262068 4.1588e-05
14:51435248 T G 0.103905 5.6380e-05
14:51437891 G A 0.294805 -6.2636e-06
14:51441277 C T 0.572200 1.9203e-05
14:51442630 A G 0.148010 3.3188e-06
14:51443360 G A 0.694461 -2.7721e-05
14:51446216 G T 1.194217 1.1846e-05
14:51446357 G C 0.238302 3.5133e-06
14:51455472 C T 0.232713 5.1954e-06
14:51455745 C T 0.115240 -4.7408e-06
14:51463358 T C 0.071905 -1.0077e-05
14:51469496 T C 0.059470 4.6267e-05
14:51471727 T C 0.101935 -1.2215e-04
14:51471845 T G 0.913645 2.4815e-05
14:51474600 A G 0.041404 -4.0905e-06
14:51474730 T G 0.506079 -1.0692e-05
14:51485938 A G 0.045519 1.5448e-06
14:51486688 T C 1.711618 3.5830e-05
14:51489582 T C 0.028628 4.7837e-05
14:51491409 G A 0.203536 2.5629e-05
14:51491648 G A 0.269342 4.2247e-05
14:51492961 T C 1.613445 2.3600e-05
14:51496202 C T 0.161230 1.4065e-05
14:51503850 T C 0.726955 -9.4703e-06
14:51505586 G A 0.673080 -3.5384e-05
14:51507015 T C 0.179335 4.9407e-06
14:51509681 C T 0.103821 -2.0734e-06
14:51517394 C T 0.195178 3.2672e-05
14:51523419 C T 0.448778 1.3819e-05
14:51524926 T G 0.028203 2.6480e-06
14:51526789 G A 0.625669 -4.0926e-05
14:51534649 A G 0.475851 3.5144e-06
14:51538159 C T 0.126230 1.3101e-05
14:51541608 G A 1.107654 -2.7069e-05
14:51542117 T G 0.122913 1.6568e-05
14:51551862 G T 0.777051 2.2965e-05
14:51558035 C T 0.033438 6.4519e-06
14:51560699 T C 0.036817 -5.0627e-06
14:51563194 T C 0.027612 -1.5164e-05
14:51567670 C G 0.154657 9.6030e-06
14:51569894 G A 0.880245 -3.8957e-05
14:51578960 C G 0.162317 1.5653e-05
14:51579233 A G 0.044465 -1.3121e-08
14:51583198 C T 1.874370 -1.8986e-05
14:51597196 C T 0.391943 6.3914e-06
14:51607084 G A 1.045864 -7.3552e-06
14:51622604 C T 0.045734 2.3381e-06
14:51630102 C T 0.663700 -1.0635e-05
14:51631819 T C 0.100085 -2.2521e-06
14:51638873 C T 0.302728 -5.9191e-06
14:51647682 A G 0.074446 3.4791e-05
14:51661089 A G 0.036720 -1.3304e-05
14:51669891 A G 0.300677 -7.8761e-06
14:51672336 T C 0.081967 -4.5643e-06
14:51672432 G A 1.108096 -3.6208e-06
14:51691406 T C 0.051219 4.9745e-06
14:51694775 T C 1.904225 -9.9053e-05
14:51699691 T C 0.030183 8.1679e-06
14:51705686 A G 0.058746 8.5540e-06
14:51712633 C T 0.397117 -6.2234e-05
14:51712712 A G 1.530069 -4.2150e-05
14:51720069 A G 0.051235 1.5355e-05
14:51728356 A G 0.422671 -3.3271e-05
14:51739395 C T 0.695408 -2.0272e-05
14:51746018 G A 0.185639 1.4749e-05
14:51750412 A C 1.734134 -8.3621e-05
14:51756836 G A 0.066059 2.0388e-05
14:51759352 T C 0.099494 -1.7570e-05
14:51763462 C A 0.967061 1.3010e-05
14:51763537 C A 0.069918 2.0794e-05
14:51768649 G A 0.080013 3.6295e-05
14:51776791 G A 0.216412 -2.8985e-05
14:51778026 T C 0.036671 -1.2675e-05
14:51785832 G A 1.099530 -2.2421e-05
14:51802911 T C 0.835687 -3.0154e-07
14:51811515 T C 0.115347 2.0898e-07
14:51820910 G A 0.604863 1.9380e-05
14:51821355 G A 0.461813 1.4419e-05
14:51824516 A G 1.797707 7.2384e-06
14:51828847 G A 0.047525 -3.4951e-07
14:51831771 T C 0.028070 2.2677e-06
14:51835121 C G 0.907939 -1.8947e-05
14:51839615 A G 0.613322 -1.9548e-05
14:51839914 C A 0.031971 2.0660e-05
14:51840232 T C 0.138804 -5.0782e-07
14:51845892 T C 0.035354 2.4436e-05
14:51849583 G C 0.600546 -7.7028e-06
14:51849787 T C 1.942692 -3.7196e-07
14:51851909 T C 0.470859 1.5418e-05
14:51855346 G A 0.681935 -1.0875e-05
14:51858058 A G 0.022516 2.3042e-05
14:51858834 T C 1.954159 1.9587e-06
14:51859126 C G 0.103253 3.2437e-05
14:51862526 G A 1.112137 1.4132e-05
14:51862781 T C 0.257618 -1.9195e-05
14:51864860 A G 0.192419 -6.1992e-06
14:51876757 G A 0.051914 -2.1291e-05
14:51894002 A C 0.379025 1.5531e-05
14:51894422 G T 0.171110 -5.9713e-06
14:51906889 T C 1.821749 8.2002e-06
14:51909326 T G 0.248364 -4.1088e-06
14:51914345 A G 0.022188 -3.5524e-05
14:51915109 G T 0.149276 -1.1717e-05
14:51919822 G A 0.398402 -1.5761e-05
14:51925852 C T 0.030034 -1.9189e-06
14:51929722 G A 0.145137 9.6831e-06
14:51930879 C A 0.029608 -7.7417e-06
14:51939868 A G 0.123948 -6.9542e-06
14:51942961 T C 0.094217 5.1115e-05
14:51947546 G A 0.071778 2.7497e-05
14:51951093 G A 0.393362 2.0720e-05
14:51951601 G A 1.567189 6.8356e-06
14:51958889 C G 1.159039 -2.2152e-05
14:51962628 A G 0.037217 -6.4858e-06
14:51966663 T C 0.755083 3.9743e-06
14:51985037 A G 0.050602 -1.0306e-05
14:51985164 C T 0.789914 2.8773e-05
14:51985697 G A 0.032416 1.0538e-05
14:51990618 A C 0.225780 4.4722e-05
14:51994228 T A 0.207093 1.5737e-05
14:51996195 G A 0.060759 -1.3832e-05
14:51997580 G A 0.033111 3.3549e-05
14:52000195 C T 0.163674 4.8171e-05
14:52006390 G A 0.157806 5.4696e-05
14:52007827 A G 0.046162 -1.2005e-05
14:52008759 A G 0.104142 5.1235e-05
14:52010799 T C 1.128872 -1.5485e-05
14:52016073 G A 0.420620 4.1612e-05
14:52016185 T C 0.053206 -1.4072e-05
14:52027776 G A 0.333298 -1.4178e-05
14:52028919 C T 0.757933 6.0777e-06
14:52033612 T C 1.585518 4.8819e-06
14:52034572 A C 0.227678 -1.0815e-05
14:52039460 G A 0.535487 -1.3062e-05
14:52039623 T C 0.127808 -1.6334e-06
14:52044331 G A 0.500665 3.3771e-05
14:52046205 T C 0.072836 -4.2293e-05
14:52048393 A G 1.893232 2.4086e-05
14:52049823 C T 0.944376 -2.6690e-05
14:52051396 G A 0.159597 -6.0599e-05
14:52057277 C T 0.083145 -3.9346e-05
14:52057325 G C 0.085080 -1.8305e-06
14:52058706 A G 0.833135 6.2435e-05
14:52061619 C T 0.026752 -2.4465e-05
14:52066120 C T 0.158445 1.1938e-05
14:52068081 C T 1.111497 2.9842e-05
14:52073202 T C 0.116876 -4.2081e-05
14:52073475 T C 0.096719 -6.1417e-06
14:52074130 G A 0.293689 2.4161e-05
14:52074967 T G 0.387970 -2.8879e-05
14:52075198 A G 0.028187 -1.2991e-05
14:52075571 C T 0.037061 2.0891e-05
14:52076196 C G 1.459275 -1.3103e-06
14:52078105 G A 0.082473 4.6873e-05
14:52081446 G A 0.030839 -1.4172e-06
14:52085423 A G 0.060548 -2.0109e-05
14:52086630 G A 1.619089 2.7944e-05
14:52087864 T C 0.959356 8.4207e-06
14:52092504 A G 0.572343 -4.9974e-06
14:52098560 C A 0.327906 1.8050e-05
14:52102852 C T 0.069857 -2.2646e-05
14:52105374 C T 0.318480 2.9888e-05
14:52108065 T G 0.190978 5.2860e-06
14:52112742 C A 0.178602 2.0184e-05
14:52115476 C T 0.394757 -1.3423e-05
14:52116789 C T 0.106463 2.6973e-05
14:52125648 A G 0.044056 5.3851e-05
14:52126584 C T 0.032215 2.3478e-05
14:52131756 A G 0.251055 5.3621e-05
14:52135358 A G 0.021228 -2.3934e-06
14:52137895 T C 0.038002 -9.5916e-06
14:52154372 C T 0.046438 4.1818e-05
14:52173239 G T 0.079938 1.0205e-05
14:52173703 C T 0.685522 -4.3898e-05
14:52176611 T G 0.306847 5.9793e-05
14:52179059 C T 0.413291 -2.6772e-05
14:52186337 T G 0.044114 4.7604e-05
14:52188949 T C 0.022412 -8.4491e-07
14:52199076 A G 0.134147 -1.3636e-05
14:52201091 G T 0.567734 2.4337e-05
14:52205021 G A 0.882352 6.3194e-05
14:52207213 G A 0.105347 1.3858e-05
14:52219066 C A 1.882079 1.3661e-05
14:52219882 A C 0.092298 -1.9378e-05
14:52230362 A G 0.137633 -1.1031e-05
14:52235446 A G 0.291660 -6.3912e-05
14:52241914 C T 0.058152 3.4024e-05
14:52242196 G A 0.652638 2.2840e-05
14:52243338 A G 0.026931 -1.5667e-05
14:52250690 G T 0.286606 -2.6024e-06
14:52254391 A G 0.126548 3.8443e-06
14:52257694 T G 0.599816 -2.0806e-05
14:52270381 G T 1.119024 6.8018e-05
14:52271876 G A 0.227214 -2.3513e-06
14:52275074 A G 1.073086 -7.7872e-05
14:52275204 T C 0.059356 -6.0236e-06
14:52276643 C T 0.057204 -1.4743e-05
14:52282000 T G 0.302134 -1.4698e-05
14:52285462 A G 0.029248 1.7949e-05
14:52301684 C A 0.754482 3.7991e-05
14:52301703 G A 1.101007 7.7367e-05
14:52302107 A C 0.046643 -1.5483e-05
14:52306866 A G 0.056172 4.8005e-06
14:52307320 C T 0.349228 2.7739e-05
14:52311895 G A 0.391771 -4.6683e-06
14:52312452 A T 0.363098 -3.2208e-06
14:52315602 G T 0.266369 -5.2365e-05
14:52316990 T C 1.643972 7.7661e-06
14:52319635 A C 1.877528 4.5694e-05
14:52322055 C T 0.061294 1.1142e-05
14:52327659 G A 1.797658 2.2783e-05
14:52330208 T C 0.097755 3.5844e-05
14:52331224 T C 0.984868 1.2262e-05
14:52334089 G A 1.327504 -1.1072e-05
14:52334164 C T 0.027343 -5.8916e-06
14:52334589 C T 0.854779 -1.7875e-05
14:52335832 C T 0.200676 6.3841e-06
14:52345872 C T 0.093538 5.4203e-05
14:52352912 G A 0.868424 3.5578e-06
14:52353958 A C 0.089374 5.3510e-05
14:52367454 G T 0.054364 -8.0431e-07
14:52368559 G A 1.830808 -6.0424e-06
14:52374858 T C 0.961875 -8.7924e-06
14:52378020 A G 0.091747 3.7498e-05
14:52379453 A G 0.207317 -1.3885e-05
14:52380834 C T 0.068529 1.6584e-06
14:52381178 A C 0.485059 2.0816e-05
14:52381224 T C 1.933058 9.8712e-06
14:52381244 A G 0.980694 -1.1635e-05
14:52384018 C A 0.047094 2.2099e-05
14:52384093 C G 0.043299 -5.9158e-07
14:52397132 A G 0.096287 1.6476e-05
14:52398331 A G 0.050736 1.8972e-05
14:52399493 G A 0.903349 6.1960e-06
14:52404093 T A 0.049145 6.7279e-08
14:52405012 A C 0.032533 -1.1582e-05
14:52408718 T C 0.151317 1.9773e-05
14:52415957 A G 0.071639 -1.4143e-05
14:52417780 G A 0.747682 1.2900e-05
14:52424998 G A 0.105395 1.7596e-05
14:52427654 T C 1.972485 3.9263e-06
14:52427952 G A 0.040855 2.2680e-05
14:52428269 T C 0.035727 3.4637e-06
14:52429893 A G 1.969132 1.6888e-06
14:52434055 T G 1.851672 -1.6245e-05
14:52434771 C A 0.091169 -1.6264e-05
14:52435495 C G 0.066945 -1.8128e-05
14:52438373 C T 0.042306 4.2515e-06
14:52439507 A G 0.092431 -3.2891e-06
14:52439670 A G 0.060561 -1.9797e-05
14:52447952 G A 0.115610 9.1095e-06
14:52448628 T C 0.085193 -1.1319e-05
14:52452574 A G 1.417296 1.0818e-05
14:52454987 G A 0.288904 -3.6844e-05
14:52457823 T C 0.022208 1.0357e-07
14:52468332 G A 0.306513 -1.3551e-05
14:52470678 G A 0.206522 6.8107e-07
14:52470889 G A 0.274814 1.2789e-05
14:52474721 T C 0.672285 -2.2442e-05
14:52477867 A G 0.612562 3.9419e-06
14:52480242 T C 0.916586 -8.3134e-06
14:52480965 A G 0.139619 1.7406e-05
14:52481917 T C 0.537609 -2.6275e-05
14:52482107 C G 0.028927 4.1933e-06
14:52482274 G C 0.234027 1.1307e-05
14:52483403 C T 0.537986 -2.3869e-05
14:52483455 G A 0.437807 2.1858e-06
14:52486210 G C 0.047045 -2.3121e-05
14:52486369 T C 0.093493 7.3710e-06
14:52488385 G A 0.296438 -7.7155e-06
14:52491472 A G 0.067120 -3.7904e-05
14:52491754 C T 1.320954 -6.0013e-06
14:52496519 T G 0.140492 1.4703e-05
14:52498132 G T 0.124169 -7.9875e-06
14:52501235 C A 1.844658 -1.0921e-07
14:52503396 A G 1.342902 -8.4169e-06
14:52505589 A G 0.034438 -4.7106e-06
14:52507429 G A 1.514340 4.7201e-06
14:52508842 A C 0.084155 -1.0684e-05
14:52509063 A G 0.063962 2.9574e-05
14:52509501 C T 0.454042 -8.9627e-06
14:52514912 C T 1.171006 7.3876e-06
14:52515760 C T 1.086005 1.2301e-05
14:52518811 A G 1.567516 9.3913e-06
14:52520368 T C 1.544004 -3.4739e-07
14:52520746 T G 0.206912 9.0804e-06
14:52523187 T G 0.023909 2.9015e-05
14:52525611 C A 0.176946 4.0209e-06
14:52526444 G T 0.056929 -2.7409e-05
14:52528648 T C 0.200933 8.9613e-07
14:52531400 C T 0.099020 -2.5589e-05
14:52534758 G C 0.051297 -1.3575e-06
14:52538947 A G 1.762204 -1.1159e-05
14:52544101 A G 0.140457 1.4307e-05
14:52546210 T C 0.058788 -2.5996e-05
14:52557466 G T 0.301135 -3.0457e-05
14:52573836 T C 0.069779 -3.5016e-06
14:52575861 C A 0.192224 8.7129e-06
14:52583459 T C 1.757956 1.8277e-05
14:52600088 T C 0.060171 3.5361e-05
14:52600131 T C 0.038528 2.0712e-05
14:52600254 G A 0.260948 9.5522e-06
14:52609910 T C 0.052160 -1.3101e-05
14:52617358 C T 0.079893 1.5426e-05
14:52620633 G A 1.764519 4.6055e-05
14:52623384 A G 0.284266 1.3488e-05
14:52623639 T C 0.256135 1.5879e-07
14:52642436 A G 0.540079 1.1016e-05
14:52656383 C T 0.043650 -1.6702e-05
14:52659346 T C 1.332574 2.0955e-05
14:52660192 C T 1.863649 1.2146e-05
14:52661259 G T 1.866421 1.5419e-05
14:52668876 T C 1.069571 1.0658e-05
14:52674254 G A 0.828390 -1.2639e-05
14:52684205 A C 1.894634 -7.2079e-06
14:52685340 G A 1.295367 -1.0754e-05
14:52686065 G T 0.413814 1.5788e-05
14:52686179 C T 0.058730 -2.6417e-05
14:52705940 G A 0.093941 -2.0655e-05
14:52708563 T G 0.039722 -9.7229e-06
14:52709155 A G 0.028771 8.8494e-07
14:52713025 T C 1.083129 2.7333e-06
14:52718265 T C 0.095278 8.2953e-06
14:52721905 C T 0.158760 -3.9287e-05
14:52724863 A G 0.417030 5.4512e-06
14:52733411 C T 0.547678 2.5446e-05
14:52733920 T C 0.184139 8.3362e-06
14:52734092 C T 1.466042 2.4578e-05
14:52741597 A G 0.023302 1.1876e-05
14:52753251 T C 0.270575 2.7485e-05
14:52753593 T C 0.027622 -2.5090e-06
14:52758111 G A 0.039911 -1.4562e-05
14:52761693 G T 0.448025 1.6656e-06
14:52764944 G A 0.610219 4.5313e-05
14:52767341 A G 1.319441 -1.8076e-05
14:52767753 G T 0.051411 5.7888e-05
14:52771832 C G 0.192633 -1.9826e-05
14:52777760 C T 0.023354 1.0146e-06
14:52778475 C T 0.286340 -3.5073e-05
14:52779297 A G 0.056169 -9.2573e-07
14:52779791 G A 0.067448 5.6413e-05
14:52794381 A G 1.760497 3.4864e-05
14:52797775 T C 0.049752 -4.5301e-05
14:52806891 C A 0.075196 2.9933e-05
14:52815181 A G 0.050836 -2.9887e-06
14:52816171 G A 0.130729 -1.3926e-05
14:52817840 C T 0.117888 1.1251e-05
14:52821362 G A 0.061823 -1.6709e-05
14:52829483 C T 0.024717 -1.0332e-05
14:52832692 T C 0.105136 2.0150e-05
14:52840529 C T 0.093882 1.2132e-05
14:52845616 T G 1.035662 -8.5035e-06
14:52845915 A G 0.330857 1.1174e-05
14:52857681 T C 0.489305 -4.1021e-05
14:52857903 G A 0.038927 2.7670e-05
14:52861055 T C 0.056390 -1.6291e-05
14:52870219 G A 0.054478 -1.3950e-06
14:52876335 A G 0.517735 1.1039e-05
14:52878820 T C 1.959281 1.3937e-06
14:52882635 T C 0.219285 3.5171e-05
14:52882661 G A 0.146809 9.2547e-06
14:52886499 A G 0.044536 -2.9694e-05
14:52889825 T C 0.038934 3.7058e-05
14:52890163 A G 0.056893 6.9645e-06
14:52895084 T C 0.351465 1.7332e-05
14:52896193 C T 0.068588 -2.6186e-05
14:52896568 A G 0.908312 1.1473e-05
14:52906259 T C 0.300486 2.2917e-05
14:52910297 C T 0.156426 6.6711e-06
14:52923820 C T 0.059528 -3.3297e-06
14:52924699 G A 0.028641 1.4484e-05
14:52937255 T C 0.325300 2.3357e-05
14:52939584 G A 0.152573 1.1205e-05
14:52960368 G A 0.056604 -1.1028e-05
14:52961772 T G 0.169786 1.9789e-05
14:52967133 A G 0.044835 -1.6813e-05
14:52979905 T C 0.090925 -3.5799e-05
14:52980950 C T 0.187424 -4.8003e-05
14:52981401 T G 0.824596 1.1822e-05
14:52981433 C T 0.109790 -4.2424e-06
14:52981664 C G 0.060710 -4.8573e-06
14:52989228 A G 0.669861 7.2879e-06
14:53000893 C T 0.084385 7.1088e-06
14:53023134 T C 0.315764 3.0484e-05
14:53031334 C T 0.151996 1.0809e-05
14:53045193 C A 0.044172 -7.1183e-05
14:53046368 G A 0.827949 1.7687e-05
14:53050454 T C 0.063021 1.9115e-05
14:53063907 T C 0.026132 1.4479e-05
14:53076570 G A 0.075917 3.6150e-05
14:53086354 T C 0.034084 5.0087e-06
14:53094859 A G 0.072797 -1.5354e-05
14:53098902 A G 1.052255 -8.5037e-06
14:53103556 A G 0.417744 1.9324e-05
14:53107682 A G 0.207999 2.1097e-05
14:53112345 T C 0.024782 -2.0081e-05
14:53115398 T C 0.208509 1.3172e-05
14:53119201 A G 1.834872 -1.1712e-05
14:53151428 C T 0.343856 -2.5375e-05
14:53153171 T C 1.007381 -1.0740e-05
14:53159576 G A 1.072077 4.0621e-05
14:53159662 A G 0.658841 1.3343e-05
14:53161384 T G 0.030641 -1.6880e-05
14:53161736 T G 1.242135 1.7135e-05
14:53170560 T C 0.102896 -1.5608e-05
14:53172188 T G 1.027236 -5.9232e-05
14:53174328 G C 1.221459 -5.7274e-05
14:53175753 G A 0.066380 2.8375e-06
14:53176474 G A 0.031215 -1.6845e-05
14:53192143 A G 0.023214 3.1041e-06
14:53195171 T C 0.031725 1.3526e-05
14:53201906 A G 1.027986 -5.7078e-05
14:53202319 G A 0.109287 -5.0799e-05
14:53205295 T C 0.065858 -2.5744e-05
14:53224997 G T 0.030540 2.1664e-05
14:53226160 G A 0.037762 -2.5123e-07
14:53259262 A G 0.194545 9.7336e-07
14:53277786 T G 0.844142 6.1756e-05
14:53288682 C T 0.816010 7.7527e-05
14:53298853 G A 1.802044 4.1517e-06
14:53304638 G A 0.130628 -7.7028e-06
14:53304871 T C 1.793432 6.8884e-06
14:53312106 C A 1.787583 1.0582e-05
14:53321535 T C 0.038262 -8.2049e-06
14:53324891 C A 1.801936 2.0420e-05
14:53334546 G A 1.802394 2.0581e-05
14:53337905 T C 0.027060 1.2491e-05
14:53343678 A G 0.095976 7.1790e-05
14:53355518 A G 0.091558 -2.3927e-05
14:53368232 T C 1.629304 4.1600e-05
14:53369830 C A 0.062411 4.5573e-06
14:53371583 A G 0.067059 -2.5534e-06
14:53374288 G A 0.035198 2.5860e-05
14:53376065 C T 0.080406 7.8382e-06
14:53383910 A G 0.268212 1.2150e-05
14:53386836 C G 0.461589 -7.6423e-07
14:53390048 A T 0.518141 2.1438e-05
14:53391236 G T 1.628006 4.7535e-06
14:53407575 T C 0.558360 4.5871e-05
14:53411391 T C 0.614682 -1.3216e-05
14:53416811 A C 0.033945 -1.0321e-05
14:53424661 G A 0.283932 -2.7825e-06
14:53439994 A G 0.054468 -7.2402e-07
14:53442832 A C 0.933019 -1.8503e-05
14:53455005 G T 0.142586 -2.8660e-05
14:53456603 G A 1.507024 2.9168e-05
14:53462559 C T 0.487179 7.2093e-05
14:53470862 A G 0.163041 -2.5126e-05
14:53472330 T C 0.893689 4.8646e-05
14:53472361 A C 0.039599 -1.8838e-05
14:53473822 T C 1.850182 3.6338e-05
14:53476335 C T 0.023824 -2.3310e-07
14:53479254 T C 0.035441 2.4498e-05
14:53485358 C T 0.283266 2.8671e-06
14:53489280 C G 1.325758 2.6450e-05
14:53490709 G T 0.039894 -1.4533e-05
14:53491728 T G 0.028443 1.1838e-05
14:53494151 T C 0.303764 -1.9610e-05
14:53497860 T C 0.101085 -2.4485e-05
14:53502201 C T 0.673830 1.0236e-04
14:53507522 C T 0.337124 -2.1306e-05
14:53507684 A G 0.190845 2.1278e-05
14:53525427 T C 0.593532 -5.6864e-05
14:53527485 T G 0.091380 -7.3613e-05
14:53560290 C T 0.059950 -1.4431e-05
14:53605211 G A 0.305965 -1.5681e-05
14:53606321 A T 0.045094 -1.2951e-05
14:53617906 C A 0.045760 4.5635e-06
14:53619544 A G 1.666982 1.3441e-05
14:53619681 T C 0.032299 -3.1040e-05
14:53620658 A G 0.047185 -6.2856e-06
14:53623347 T C 0.026895 1.3903e-05
14:53625407 T C 0.029349 1.8232e-05
14:53632171 A G 0.670234 1.5359e-04
14:53634808 G A 0.339598 -2.7842e-05
14:53636414 G C 0.031799 1.1549e-06
14:53641092 G T 1.679994 8.3305e-06
14:53650660 A G 0.122111 -4.0556e-05
14:53660974 G A 0.050129 -1.6058e-05
14:53663930 G T 1.679361 1.3113e-05
14:53665735 A G 0.204912 6.1808e-05
14:53681840 G A 0.313690 -1.0437e-05
14:53694054 C T 0.547558 2.5464e-05
14:53695365 A G 0.040362 -3.1231e-06
14:53696206 G A 0.048967 -1.5051e-05
14:53701771 C G 0.050573 3.6918e-05
14:53705572 T C 0.038083 1.3714e-05
14:53714661 A C 0.063511 3.1496e-06
14:53715237 A G 0.192228 -1.3692e-05
14:53718295 C T 0.185587 -6.6821e-07
14:53731553 G A 0.475244 8.9289e-07
14:53743403 G T 0.474283 -1.1079e-05
14:53744739 A G 0.037668 -9.6844e-06
14:53752834 G A 0.304919 -6.2409e-06
14:53764961 C A 0.091698 -2.0963e-05
14:53773909 G A 0.064592 5.9290e-06
14:53791041 C T 0.939917 -1.9323e-05
14:53791311 T C 0.538557 -2.5864e-05
14:53797491 A G 0.402700 4.9738e-06
14:53797995 A G 0.126039 -3.0918e-05
14:53798282 G T 0.034282 3.2003e-06
14:53799212 C T 0.043806 2.8146e-05
14:53802793 G C 0.264781 -1.0416e-05
14:53808021 T G 0.301135 -1.3011e-05
14:53811040 G A 1.858797 -3.4839e-05
14:53812020 G A 0.289333 -3.2209e-05
14:53813237 G A 0.032455 -1.2715e-05
14:53820607 A G 0.054270 -1.6040e-05
14:53821057 C T 0.881566 -1.8266e-06
14:53828045 C T 0.895225 -4.8666e-06
14:53834709 C T 0.029274 -3.1316e-06
14:53837485 A G 0.504976 -6.2435e-06
14:53846683 G A 0.043377 9.3793e-06
14:53848936 A C 0.223933 2.6006e-05
14:53850353 G C 0.574245 -2.6398e-05
14:53857356 A G 0.992213 1.7703e-05
14:53873887 T C 0.190939 -6.7912e-06
14:53875991 T C 1.755670 3.7889e-07
14:53879349 A G 0.174755 -1.5627e-05
14:53880585 G A 0.154589 4.2759e-06
14:53881597 T G 0.384462 -1.9514e-05
14:53887928 G A 0.948080 7.8976e-06
14:53887949 G A 0.175823 4.4505e-06
14:53900465 G T 0.096657 -1.3991e-05
14:53902415 C A 0.723095 1.6416e-05
14:53912523 A G 0.413573 1.3184e-05
14:53912834 C T 0.601017 1.6322e-05
14:53918219 G A 0.121803 2.8406e-06
14:53920178 T G 0.160026 -6.0535e-06
14:53928865 T C 0.184006 1.5046e-05
14:53929404 G A 0.046545 -1.5711e-05
14:53930883 A C 0.328971 -3.8993e-05
14:53961448 A C 0.472024 2.0153e-05
14:53980230 C T 0.049252 -2.8237e-05
14:53982161 G A 0.041702 -3.2809e-06
14:53983732 T C 0.444399 -1.4924e-05
14:53986883 A G 0.024714 4.8210e-06
14:53988050 C T 0.860624 1.1273e-05
14:53991486 G A 1.967155 -3.0267e-05
14:53992204 C T 0.142820 -7.4246e-06
14:53996341 A G 0.410892 4.1566e-06
14:53999999 G C 0.087238 -2.5971e-05
14:54001205 G T 0.045763 3.2743e-05
14:54002294 G C 0.063079 1.6637e-05
14:54012121 C A 0.126366 1.2654e-05
14:54012740 T C 0.636480 -1.0056e-05
14:54016922 G T 0.092328 1.1299e-05
14:54022119 G A 0.988003 -1.5217e-05
14:54045723 T G 1.636516 -1.5752e-05
14:54046766 C T 0.132274 -1.0423e-05
14:54055337 G A 0.667673 9.4478e-06
14:54072858 T C 0.179205 -1.0084e-05
14:54082845 G A 0.041517 3.2332e-06
14:54084642 C T 0.417105 6.8778e-07
14:54089606 G A 0.348839 -3.9201e-05
14:54092129 C T 0.114445 8.9645e-06
14:54094880 A G 0.163817 -4.1811e-06
14:54096701 T C 0.150911 1.1925e-05
14:54097936 C T 0.028453 2.1642e-05
14:54099700 A G 1.435058 -1.0557e-05
14:54103720 A G 0.060223 8.6868e-06
14:54120068 C T 1.574758 1.3996e-05
14:54136462 A G 1.055510 2.6127e-05
14:54139959 T C 0.033529 2.2730e-05
14:54144853 T G 0.405735 -4.3108e-05
14:54146644 G T 1.898510 3.0763e-05
14:54155998 T C 0.096330 3.4526e-05
14:54161251 C G 0.759017 1.9154e-05
14:54164036 T G 1.455393 3.2905e-05
14:54164706 T C 0.648201 -3.9527e-05
14:54164741 C G 0.037554 -4.0529e-05
14:54165832 G A 0.087582 -2.1718e-06
14:54166937 G A 0.028842 8.9537e-06
14:54167472 C A 1.876425 -1.3796e-05
14:54171095 G A 1.032539 1.1623e-05
14:54173958 C T 0.025859 1.6446e-05
14:54175099 C T 0.165131 -1.7542e-05
14:54181445 T C 1.877382 -1.5575e-05
14:54186259 C G 0.205006 1.7491e-05
14:54187705 T C 0.052686 1.1671e-05
14:54188200 G T 0.045653 1.9036e-06
14:54192194 A G 0.785402 2.7077e-05
14:54193744 A G 0.443685 -2.5558e-05
14:54195463 A G 0.059652 -1.3345e-06
14:54198505 G A 0.037080 1.0318e-05
14:54198782 C T 1.645530 4.2270e-07
14:54203123 A G 1.402327 -3.6084e-05
14:54203649 A G 0.090023 -3.0237e-05
14:54205668 C G 0.037402 1.1142e-05
14:54205921 G T 0.088585 -3.5092e-06
14:54205975 A G 0.108673 1.5817e-05
14:54211245 G A 1.556325 1.2553e-05
14:54216769 G T 1.041978 -1.8375e-05
14:54220125 G A 0.074641 4.5271e-05
14:54228617 T G 0.035587 -1.0215e-05
14:54229046 T C 0.194019 -9.5813e-06
14:54229945 T C 0.062375 5.6252e-06
14:54233961 A C 0.098689 5.1632e-05
14:54236088 C T 0.121621 8.1774e-05
14:54242213 T C 1.942653 -2.9746e-06
14:54252195 A C 1.910918 -3.0260e-05
14:54255510 G A 0.274301 -1.0424e-04
14:54259598 C T 0.108771 -1.4247e-05
14:54284497 G A 0.029290 -2.5790e-05
14:54290797 T G 0.805319 9.1598e-05
14:54290830 C T 1.098579 3.4117e-05
14:54294170 A G 0.095616 2.1113e-05
14:54296050 G A 1.773006 1.9051e-06
14:54296071 T C 0.053663 2.4414e-05
14:54302103 C T 0.323083 -4.8406e-05
14:54302515 C A 0.034286 1.6712e-05
14:54302846 C T 0.142842 6.4455e-06
14:54306270 G A 0.026178 2.3800e-05
14:54310949 A G 0.080990 -3.4706e-06
14:54311162 T C 0.254336 5.9789e-05
14:54317745 C A 0.084025 1.5035e-06
14:54321992 A T 0.035500 1.6811e-05
14:54324455 T C 0.135919 -2.5786e-05
14:54325505 G T 0.042124 2.3506e-06
14:54327449 A G 0.353977 -1.9376e-05
14:54328682 T C 1.719944 2.0788e-05
14:54334781 A G 0.328500 -4.7736e-06
14:54340100 C T 0.191059 -1.1353e-05
14:54340283 C T 0.032410 -2.5684e-06
14:54347246 A C 0.259296 5.4170e-05
14:54355125 C T 0.037976 1.2426e-05
14:54356182 C T 1.311937 -4.2323e-05
14:54358315 C T 1.916478 -1.4606e-05
14:54358429 C A 0.435901 -2.9197e-05
14:54365543 T C 1.974709 -1.2204e-05
14:54365631 G A 1.600520 1.5345e-05
14:54369046 A C 0.765833 4.2422e-05
14:54373753 T C 0.048071 -3.0478e-06
14:54378248 A G 0.049376 2.5520e-05
14:54381402 T C 0.046276 -1.0473e-05
14:54384291 A C 0.033932 2.3979e-05
14:54384657 C T 0.584197 4.2607e-05
14:54391908 G C 1.758261 2.3149e-05
14:54396529 G A 0.139428 -1.7250e-06
14:54396626 T C 0.043747 -5.6780e-06
14:54398327 A G 0.043455 -2.7466e-05
14:54405684 T C 0.855749 -1.2946e-05
14:54408219 T C 0.139334 -1.4077e-05
14:54410919 C T 0.925213 -2.5801e-06
14:54413681 T C 1.960816 5.1189e-06
14:54414132 G A 0.806234 1.0154e-05
14:54417522 G A 1.149308 -2.2122e-05
14:54418986 C T 1.968993 -2.3377e-05
14:54422399 G C 1.079539 1.4499e-05
14:54423053 C A 0.797454 1.9828e-05
14:54425052 A C 1.096151 2.0046e-05
14:54429292 T C 0.138344 -2.3525e-05
14:54437602 C T 1.878103 1.0351e-05
14:54439521 A G 0.034224 5.3424e-06
14:54439630 T G 0.024194 2.5008e-06
14:54440983 C A 1.938203 -3.6372e-05
14:54443339 T C 0.131008 1.2164e-05
14:54444750 T C 0.316400 -4.0070e-05
14:54458283 A C 0.120310 -7.9212e-06
14:54467801 C G 0.075131 7.4227e-06
14:54475412 A G 0.050648 2.8211e-05
14:54502885 T C 0.029569 4.9644e-06
14:54505768 T C 1.932617 9.5839e-06
14:54515235 T C 0.090361 -2.1657e-06
14:54516010 A G 0.417102 -4.0585e-06
14:54518230 G A 0.035701 7.1562e-06
14:54520020 C T 0.182552 6.5825e-06
14:54542508 A G 0.257712 -1.7174e-05
14:54545780 A G 0.022724 2.5799e-05
14:54557241 G A 0.178277 -2.7942e-05
14:54559657 A C 0.587533 -2.7021e-05
14:54568241 C T 0.054553 -1.7783e-05
14:54584738 C A 0.140226 5.8532e-08
14:54587713 T C 0.420864 -1.0265e-05
14:54594060 C T 1.367165 1.1405e-05
14:54611690 A G 0.055377 7.4006e-06
14:54623656 G C 0.069506 -1.5687e-05
14:54625332 T C 0.097112 -4.3676e-05
14:54626724 G A 0.093723 -6.9682e-05
14:54627707 T C 0.023182 -8.3345e-07
14:54629593 A C 0.212219 -1.1678e-05
14:54631074 T C 0.070003 4.0480e-06
14:54631231 T C 0.033247 -1.1240e-05
14:54634566 C G 0.030926 7.8333e-06
14:54638520 A G 0.128333 -3.4545e-07
14:54655049 T C 0.094207 6.6781e-05
14:54656551 C T 0.763178 -3.2618e-05
14:54658055 A G 1.335865 1.6045e-05
14:54660959 C G 0.087066 1.1536e-05
14:54667944 C G 0.023633 -3.8003e-05
14:54672574 T C 0.606414 4.5187e-05
14:54683167 A G 0.020273 -1.3515e-05
14:54697822 T C 0.034013 3.7157e-05
14:54714967 G A 0.139074 -9.5048e-06
14:54715347 A G 0.245443 -3.6320e-05
14:54722250 C T 0.068182 2.9902e-06
14:54730689 C A 0.233488 -1.5145e-05
14:54739834 C T 0.119885 2.7523e-05
14:54740081 C T 0.055091 -2.6978e-05
14:54746158 A G 1.032601 -6.2785e-05
14:54752862 C T 0.060976 2.1697e-05
14:54756084 G A 0.021254 1.4930e-05
14:54759514 A G 0.212271 1.3233e-05
14:54761929 T C 0.035104 -3.6593e-05
14:54772253 C T 0.029144 -8.3584e-06
14:54781093 T C 0.695746 -3.5959e-05
14:54781930 C T 0.056399 2.0210e-05
14:54783827 T C 0.237127 -1.1032e-05
14:54787961 G A 0.795821 -4.0054e-05
14:54792308 A G 0.055250 1.5295e-05
14:54802087 G T 0.197138 1.0442e-05
14:54804925 C T 1.602555 2.4544e-05
14:54805598 A G 0.060135 -2.0593e-05
14:54806916 A G 0.080324 -4.3781e-05
14:54808453 T C 1.106668 -1.7381e-05
14:54809729 A G 0.052167 -6.0270e-05
14:54810266 G A 0.119956 -1.1106e-05
14:54814075 C A 0.052735 -1.4594e-05
14:54817893 A G 0.045766 3.1129e-06
14:54819660 A G 0.047201 3.6225e-05
14:54829294 G C 0.129080 -3.2422e-05
14:54837479 G A 1.146601 -6.6680e-06
14:54849295 G A 0.025564 -1.5366e-05
14:54855611 T C 0.132534 -3.5436e-06
14:54857286 A G 0.540024 3.3307e-05
14:54857961 A G 0.097797 -2.5317e-05
14:54860782 C G 0.040170 3.7044e-07
14:54861808 T C 1.016680 -3.1974e-06
14:54863577 A G 1.443633 3.7892e-05
14:54876184 C T 0.447372 4.3341e-05
14:54877316 A G 0.024678 -2.6546e-05
14:54879473 T G 0.839351 1.8979e-05
14:54881628 G A 0.034954 -2.9228e-05
14:54892999 C T 0.311667 4.7239e-05
14:54900777 G T 0.054046 -6.8175e-06
14:54900962 T C 0.025535 2.3713e-05
14:54904078 G A 0.081831 -4.0584e-05
14:54917667 C T 0.395738 1.8673e-05
14:54936430 C G 0.048165 -2.2992e-05
14:54943727 C T 0.044153 -1.3128e-06
14:54965191 A G 0.271536 1.2026e-05
14:54969026 A G 0.052222 1.8863e-06
14:54980122 C G 0.079594 1.4837e-05
14:55004449 A G 0.040018 2.9928e-05
14:55005488 G A 0.043393 -6.3842e-06
14:55016725 C T 0.089393 -5.6235e-05
14:55018820 C G 0.096411 1.0571e-05
14:55036863 A G 1.821824 7.5242e-05
14:55037425 T C 0.086427 1.7200e-05
14:55037970 C T 0.077611 7.1252e-05
14:55042615 A G 1.665157 1.6730e-05
14:55045752 G C 0.717516 7.9783e-06
14:55046372 A C 0.126366 -1.1271e-05
14:55051375 G A 0.209203 -1.3566e-05
14:55056020 C A 0.961053 6.6555e-06
14:55056356 T C 0.160386 -4.3627e-05
14:55064712 A G 0.339468 -5.2092e-06
14:55066252 T A 0.468094 3.5780e-05
14:55066532 T C 0.475354 -4.2936e-05
14:55068241 G T 0.074303 1.0116e-05
14:55071322 C T 0.301631 1.5252e-05
14:55071377 G A 0.068678 -1.6066e-05
14:55071882 A G 1.474562 5.1927e-06
14:55073798 T C 0.113656 -5.3503e-08
14:55080682 A G 0.932548 -2.0787e-05
14:55086759 G T 1.050197 -2.9300e-05
14:55094473 A G 0.153677 3.2766e-05
14:55096181 A G 0.289064 9.1220e-06
14:55100058 G T 0.281319 1.3882e-05
14:55101718 T C 0.266791 2.6683e-05
14:55104841 A G 1.231408 1.4582e-05
14:55105024 C T 0.272270 8.8630e-06
14:55105452 A G 0.100533 1.5633e-05
14:55105573 G A 0.951777 -8.8429e-06
14:55106918 G T 0.110848 -1.9585e-06
14:55107509 A G 0.025110 -8.4597e-06
14:55107997 G A 0.090098 3.3048e-06
14:55109577 G T 0.076468 3.9150e-06
14:55113579 C A 0.046487 1.9480e-05
14:55123713 T C 0.037704 -4.5166e-05
14:55124327 C T 0.988925 2.4018e-05
14:55130309 C T 0.124708 4.5377e-06
14:55130718 A G 0.122072 1.5611e-05
14:55134169 C T 0.032796 -1.0452e-05
14:55135931 T C 1.067030 9.2081e-06
14:55136571 C T 0.068536 -2.0488e-06
14:55136825 T C 0.075608 -5.2542e-06
14:55136846 A G 1.695606 2.2555e-05
14:55138474 A G 0.064342 2.1373e-05
14:55139475 A G 1.514392 6.4043e-05
14:55139929 A G 0.632751 -1.4455e-05
14:55140200 T C 0.185655 -2.6123e-05
14:55151943 T C 0.305289 -5.1641e-05
14:55153475 A G 0.064144 -1.3762e-05
14:55157062 T G 1.909156 4.8993e-05
14:55157569 C A 0.901609 3.4869e-05
14:55158448 A G 0.669344 -2.7040e-05
14:55161067 G A 0.019926 1.2404e-05
14:55163258 T C 0.899477 3.9015e-05
14:55163970 G C 0.110735 5.5170e-05
14:55167049 T C 0.134234 1.5953e-05
14:55167158 G A 0.761565 -2.1956e-05
14:55167372 A G 0.115045 -5.3991e-05
14:55171752 G A 0.940851 -2.4904e-06
14:55173406 G T 1.409227 6.8921e-06
14:55176170 C T 0.337004 -2.9559e-05
14:55179243 A G 0.265885 2.1541e-05
14:55179766 A G 0.060700 -8.5211e-06
14:55180021 C G 0.369196 -2.0539e-05
14:55182315 A G 1.838793 3.0802e-05
14:55182696 G A 0.042124 1.0957e-05
14:55185133 A G 0.027453 -6.1738e-06
14:55186813 T C 0.557912 -1.7954e-05
14:55188810 C T 0.030439 -4.5595e-06
14:55189037 C T 1.945120 -2.4166e-06
14:55192866 G A 0.282137 3.5125e-05
14:55195780 A G 0.072732 -6.2839e-06
14:55196524 C T 0.668299 3.5107e-05
14:55198024 A G 1.114386 -5.7988e-05
14:55199776 T C 1.417864 -4.9510e-05
14:55202240 G A 0.040985 5.0052e-06
14:55202858 T C 0.025502 -5.9622e-06
14:55203094 A G 0.049723 -2.1084e-05
14:55215985 T G 0.201481 -4.1699e-05
14:55218161 C A 1.105898 -1.9559e-05
14:55218435 G A 1.705558 1.7145e-05
14:55218635 G A 0.133592 5.2175e-05
14:55225186 G A 0.119859 1.5774e-05
14:55226536 T C 0.793475 -8.3062e-06
14:55227490 G A 0.072560 1.5051e-05
14:55230513 A G 0.039213 2.9983e-06
14:55230976 A G 0.044393 1.0188e-05
14:55231504 C A 0.657027 -6.2180e-05
14:55233256 G A 1.676803 -9.2344e-06
14:55233418 A C 1.792605 2.5126e-05
14:55236176 T C 1.266167 4.8965e-06
14:55236970 A G 0.085080 1.1037e-05
14:55237857 G A 0.527064 -3.2544e-05
14:55239768 C G 0.038281 -3.2100e-06
14:55241685 A G 0.058019 -3.7797e-07
14:55242483 A G 0.643784 1.8336e-05
14:55243209 A G 0.085628 1.1371e-05
14:55247597 T G 0.032647 1.9561e-05
14:55248707 A G 1.189998 -5.4600e-06
14:55252734 A G 0.035574 6.4457e-06
14:55260785 T C 1.144404 -2.0166e-05
14:55261294 A G 0.036662 -1.4863e-07
14:55261784 T G 0.067714 -4.0283e-06
14:55269778 A G 0.080772 2.0375e-06
14:55272488 T C 0.039641 -5.1351e-06
14:55275407 T C 0.061275 6.8684e-05
14:55277821 A G 0.030404 -2.3143e-06
14:55279763 T C 1.100660 -1.8036e-05
14:55280981 T G 1.165024 -2.2618e-05
14:55281360 T C 1.415573 -1.8533e-06
14:55291048 C T 0.466941 -3.8264e-05
14:55306958 C T 0.039615 2.2980e-06
14:55308004 G A 0.241285 3.1620e-05
14:55310492 A G 0.423233 -3.3616e-05
14:55321386 C T 0.028836 9.0161e-06
14:55344114 C T 0.026603 -2.4529e-05
14:55348118 T C 0.238104 -2.0731e-05
14:55348869 T C 0.674681 -3.2117e-05
14:55349103 C T 0.239289 -1.9877e-05
14:55355970 T C 0.062252 1.5685e-05
14:55357742 G A 0.407685 -6.8634e-07
14:55373830 A G 0.050992 -6.5621e-06
14:55386034 T C 0.293520 -5.8888e-07
14:55403260 T C 0.028083 -1.8339e-05
14:55411744 C T 0.237870 -2.4220e-06
14:55424013 C T 0.077604 2.2218e-06
14:55436571 A C 0.073940 -9.5876e-06
14:55439318 A G 0.600079 -1.5530e-05
14:55445428 C T 0.071538 1.0479e-05
14:55448409 C G 0.206431 1.5177e-05
14:55494091 A G 0.332483 9.0885e-07
14:55510110 A G 0.159020 9.3756e-06
14:55516405 T C 0.031855 -4.8345e-06
14:55533588 G C 0.106827 -1.1072e-05
14:55535000 A G 0.024659 2.2770e-05
14:55540101 G A 0.860975 -1.8378e-05
14:55544723 T C 0.037217 -9.5464e-06
14:55550038 C G 0.021163 -4.9627e-05
14:55556502 G A 0.884137 -9.6349e-06
14:55560164 T C 0.095450 -3.0731e-05
14:55560626 C T 0.547003 -1.3405e-05
14:55561130 T C 0.310457 3.2407e-06
14:55581810 A G 0.030527 -8.8093e-06
14:55611839 T A 0.169763 -2.7903e-05
14:55615580 A G 0.043682 -1.1638e-05
14:55617834 G A 0.020887 1.8030e-05
14:55618767 T G 0.044052 2.4218e-05
14:55619311 G A 0.830065 2.7667e-06
14:55619611 C G 0.868184 5.6246e-06
14:55625684 A C 0.110277 -8.6379e-06
14:55625938 G T 0.872640 3.6645e-06
14:55637612 T C 0.053436 -2.8570e-05
14:55648263 G C 0.051193 1.1660e-05
14:55655692 T C 0.195555 -3.2776e-05
14:55659031 T C 0.101468 -9.1692e-07
14:55692832 A G 0.200485 7.2156e-06
14:55717379 G A 0.211631 -4.0430e-05
14:55721863 G A 0.113503 6.4471e-06
14:55741370 A G 0.350286 1.7780e-05
14:55790599 T C 0.134575 4.7021e-06
14:55792724 A G 0.029316 -6.9993e-06
14:55810827 A G 0.056659 -1.0673e-05
14:55811995 C T 0.025522 8.7268e-06
14:55815982 C A 0.352922 1.6031e-05
14:55817708 C T 0.847959 4.6026e-06
14:55818403 C T 0.168890 -3.1612e-05
14:55818517 A T 0.864727 3.0754e-06
14:55818706 C T 0.865694 2.7903e-06
14:55820628 G A 0.878421 -1.4139e-06
14:55822143 C T 0.080685 -5.5729e-06
14:55834585 G A 0.125951 4.8086e-06
14:55837043 C T 0.031144 -4.2038e-06
14:55837255 G A 0.043205 -1.5651e-05
14:55839583 T C 0.072492 -1.0520e-05
14:55841477 A G 0.678326 2.2834e-05
14:55844094 T C 0.067714 -1.5881e-05
14:55845033 A C 0.057828 6.8893e-06
14:55852477 G A 0.047538 3.3127e-05
14:55855007 A G 0.309879 2.0660e-05
14:55863198 C T 0.188959 -4.0705e-05
14:55873273 A G 0.029920 -2.8907e-05
14:55886226 T C 0.045646 -2.4319e-05
14:55892231 G A 0.208794 5.3884e-06
14:55903716 A C 0.185983 -1.8876e-05
14:55907490 C T 0.086501 -3.2225e-05
14:55909397 A G 0.027839 1.1045e-05
14:55919060 G C 1.099790 1.4927e-05
14:55920460 A G 0.879148 4.0878e-05
14:55931307 G A 0.655443 1.2519e-05
14:55932333 G T 0.071548 1.6025e-05
14:55934804 T C 0.397068 -8.9483e-05
14:55941431 G A 1.177472 -5.9078e-06
14:55942264 A C 0.234199 -3.3234e-05
14:55953377 A G 0.661811 6.8694e-06
14:55955006 T C 0.107846 -4.2674e-05
14:55965724 A G 0.823320 -2.2213e-05
14:55967705 A G 0.032676 -1.0387e-05
14:55975469 T C 0.074573 -5.4803e-05
14:55978227 A G 0.396270 7.9762e-06
14:55979712 G A 1.141067 2.5877e-05
14:55981969 T C 0.170591 -2.8638e-05
14:55996897 C A 1.119378 1.9019e-05
14:56000296 T C 0.085385 8.0067e-06
14:56005933 C T 0.322599 2.6223e-05
14:56006314 T C 0.520484 -6.9586e-06
14:56006558 A G 0.088225 -2.5708e-05
14:56024021 G A 0.197590 -3.9005e-05
14:56025746 T C 0.044964 -1.9913e-06
14:56026136 C T 0.193058 -4.0438e-05
14:56043123 A C 0.072174 -1.9843e-05
14:56045411 T C 0.194457 -2.6965e-05
14:56045451 G T 0.192614 -3.0305e-05
14:56078739 G T 0.653777 -2.6388e-05
14:56080828 G A 0.091318 2.0280e-05
14:56085130 T C 0.131281 8.2297e-06
14:56096731 G A 0.199696 -2.9339e-05
14:56101879 A G 0.537087 -4.4425e-05
14:56103567 C T 0.048239 -1.8884e-05
14:56106013 C T 0.026992 2.1389e-05
14:56120910 A G 0.035844 3.6438e-05
14:56127906 G C 0.114123 8.3900e-06
14:56140949 T C 0.024756 -1.4383e-05
14:56141768 T C 0.084654 -1.6370e-05
14:56148243 G T 0.028752 -2.1104e-05
14:56150151 G A 0.864195 -4.2209e-05
14:56153027 A C 0.065163 -1.6882e-05
14:56157089 G A 0.027408 1.3894e-05
14:56160904 A C 0.541310 -4.6975e-05
14:56166934 C T 0.091328 -4.0860e-07
14:56170544 G A 0.024895 1.4641e-05
14:56179309 C T 0.445834 8.7500e-08
14:56180567 A G 0.195262 -3.1088e-06
14:56184029 T C 0.108625 -1.0240e-05
14:56185501 C A 0.469885 -1.1313e-06
14:56185836 G A 0.193646 -3.2838e-05
14:56191413 T C 0.878966 -2.7968e-05
14:56192289 A G 0.035045 2.5485e-05
14:56195998 G T 0.665008 -2.3552e-05
14:56199908 C A 0.030157 7.3425e-06
14:56202952 T G 0.075732 -3.7478e-05
14:56203914 C A 0.169750 -1.1632e-05
14:56205585 G A 0.021556 9.3899e-07
14:56207914 G A 0.926972 -6.8612e-05
14:56212131 T C 1.034094 -6.2624e-05
14:56213894 G T 0.190611 -8.8455e-06
14:56214471 G T 0.314228 -5.9921e-06
14:56217626 C T 0.665024 -8.9724e-06
14:56225235 T C 0.266099 -4.7699e-05
14:56231602 A G 0.609173 1.3272e-06
14:56236638 T G 0.033529 -3.3014e-05
14:56238939 A G 0.719996 -6.4786e-06
14:56245453 G A 0.020429 -3.0711e-05
14:56252062 A C 0.523993 3.4684e-05
14:56260947 A G 0.054299 1.9519e-05
14:56266816 A G 0.149084 -5.0163e-05
14:56273901 T C 0.051472 -1.2135e-05
14:56281728 G A 0.355827 2.1930e-05
14:56288407 T C 0.112831 3.0780e-05
14:56291038 T C 0.026827 1.0446e-05
14:56298925 G A 1.799810 2.3587e-05
14:56302219 A G 0.032289 -5.9677e-06
14:56302884 G A 0.827585 2.2892e-05
14:56306044 C T 0.089267 -8.5971e-07
14:56309810 T C 0.042004 1.9601e-06
14:56310028 G A 0.123393 -3.4789e-05
14:56312118 A G 0.699021 6.2942e-06
14:56320111 T C 0.040683 -3.2219e-05
14:56323733 T G 0.097751 3.7057e-05
14:56338379 C A 0.107748 -7.3386e-05
14:56341499 G A 0.037509 -1.1478e-05
14:56343792 A G 0.211926 -1.2416e-05
14:56344785 T C 0.105678 2.8191e-05
14:56346245 G A 0.169331 -1.0836e-05
14:56346641 G C 1.057880 6.1843e-05
14:56346718 A G 0.070558 4.0218e-05
14:56348757 T C 0.049083 -9.4818e-06
14:56353758 T C 0.689079 9.4220e-05
14:56354934 G A 0.034808 -6.6211e-05
14:56363990 G T 1.369002 3.6115e-05
14:56365566 C T 0.761198 3.4982e-05
14:56369766 C T 0.868060 2.5398e-05
14:56370654 A G 0.152934 -3.8969e-07
14:56376007 G A 0.024454 1.7991e-05
14:56376249 T C 0.119482 -2.0127e-05
14:56376659 C A 0.100871 3.1456e-05
14:56380030 C T 1.186281 5.4156e-05
14:56380627 A G 0.040576 -3.1931e-06
14:56380639 C T 0.791946 -2.9731e-06
14:56383755 T C 0.086826 5.5903e-06
14:56387480 T G 0.265005 8.7170e-06
14:56388735 T C 0.340224 -2.5328e-06
14:56393844 G C 0.095382 1.2298e-05
14:56404641 G A 0.182127 1.4489e-05
14:56406938 T C 0.146913 2.9074e-05
14:56418683 A G 0.035565 8.2482e-06
14:56422219 C T 0.239497 -3.0951e-06
14:56435803 G A 1.174249 1.6070e-05
14:56437768 C A 0.035587 1.5714e-05
14:56444541 A G 0.080419 4.8535e-06
14:56446044 C T 1.068876 3.9451e-06
14:56468546 T C 0.221618 3.5863e-05
14:56469277 A G 0.051508 -2.3404e-05
14:56471502 T C 0.035451 6.2103e-07
14:56471962 G T 0.057282 -6.1730e-06
14:56486931 A C 0.030904 -2.8106e-05
14:56487479 T G 0.033666 5.9250e-05
14:56491828 T G 0.155611 -7.0573e-06
14:56492554 A G 1.299005 -1.9198e-05
14:56507983 T C 0.037103 6.8476e-06
14:56508617 A C 0.060736 -1.2839e-05
14:56509378 C A 0.188703 -1.0036e-05
14:56509626 T C 0.930831 -1.8323e-05
14:56511252 C T 0.102594 4.4476e-05
14:56512980 C T 0.025785 7.7467e-06
14:56514872 C T 0.297402 -3.0885e-06
14:56518097 G A 0.129349 -6.8357e-06
14:56525569 A G 0.272367 -5.1416e-05
14:56526699 G A 0.052384 -7.2826e-06
14:56527225 T C 0.026324 -1.8382e-05
14:56531389 G A 1.176437 -2.8437e-05
14:56535526 A G 0.078419 -3.1743e-05
14:56537221 G A 0.030842 -7.0313e-06
14:56542034 G A 0.228305 -1.0440e-05
14:56545460 T C 0.059869 -6.9055e-06
14:56546189 T C 0.088410 5.8432e-05
14:56547936 T G 0.040219 -8.6440e-06
14:56553082 T C 0.057672 -4.5246e-06
14:56553185 G A 0.029264 -1.1143e-05
14:56553285 A G 0.127889 7.6692e-06
14:56562714 T G 0.023730 -4.2782e-06
14:56565272 T C 0.198417 -2.6905e-07
14:56584091 A G 0.980564 -6.0149e-06
14:56584649 T G 0.043682 1.0550e-05
14:56592143 A G 1.153524 2.4955e-06
14:56592220 T C 0.063018 2.2523e-06
14:56592339 T C 0.026470 6.9805e-06
14:56592916 T C 0.057269 9.8316e-06
14:56593208 G A 1.340601 -9.5091e-06
14:56593787 G A 0.437080 4.1539e-05
14:56594271 G A 0.088491 -7.0794e-06
14:56599190 T C 0.049194 -2.1473e-06
14:56617551 T C 0.108742 3.1941e-06
14:56625981 A G 0.067341 2.5853e-05
14:56634496 G A 0.147078 2.1139e-05
14:56636659 G A 0.131907 -4.5426e-06
14:56642572 G A 0.927722 -4.6591e-05
14:56660072 C T 0.238802 -6.0869e-06
14:56663061 A G 1.523185 -2.4309e-05
14:56668552 T C 0.021130 1.3879e-06
14:56671923 T C 0.320288 3.2889e-05
14:56677416 G A 0.106729 1.3609e-05
14:56682689 A G 0.929059 -4.4917e-05
14:56683836 C T 0.054332 1.4420e-05
14:56687296 G A 0.059220 4.3548e-06
14:56716092 C T 0.046013 1.7740e-05
14:56729384 C G 0.131453 2.1282e-05
14:56735829 A G 1.897445 3.7816e-05
14:56737071 T C 0.328981 -4.5681e-05
14:56738019 C T 1.866399 3.6264e-05
14:56743452 G A 0.059798 -1.9678e-07
14:56756078 C T 0.304176 -6.3549e-05
14:56757104 A G 0.026694 -1.4524e-05
14:56763886 A G 0.249344 1.7808e-05
14:56764167 A G 0.088949 1.8084e-05
14:56765746 G A 1.166355 -1.9224e-05
14:56771272 T C 0.026363 -9.0961e-06
14:56778305 A G 0.021828 1.6163e-05
14:56789713 G A 0.125558 1.1999e-05
14:56798666 A G 0.059879 2.3018e-05
14:56801417 C G 0.107359 -1.3067e-05
14:56802610 T G 0.126840 3.0072e-06
14:56807380 C T 0.186456 1.4155e-05
14:56807806 C T 0.670399 -1.2827e-05
14:56808453 T C 0.021588 1.1799e-05
14:56820170 G A 0.524960 -2.5748e-05
14:56823320 G A 0.524152 -2.0717e-05
14:56840096 G A 0.598835 -2.2075e-05
14:56841067 C T 0.034240 -2.7449e-05
14:56841899 G A 0.769147 -1.0750e-05
14:56842996 G A 1.859102 -1.8276e-06
14:56843345 G A 0.617551 -1.0319e-05
14:56845859 A G 0.070272 2.1970e-05
14:56858016 C T 0.100283 -1.0709e-05
14:56861612 A G 0.815131 2.9879e-06
14:56866675 C G 0.034759 -3.6773e-05
14:56874865 G C 0.600754 4.0625e-06
14:56880339 A G 0.027917 -1.4093e-05
14:56881376 A C 0.061161 -4.8319e-05
14:56885106 G A 0.062696 -4.7653e-05
14:56885275 A G 0.081399 2.2553e-05
14:56885357 A G 0.096213 1.0793e-05
14:56889204 C T 1.160938 -1.2242e-05
14:56890968 C G 0.337998 -2.7472e-05
14:56908019 A G 0.067130 -1.0599e-06
14:56917070 T C 0.244881 -2.7874e-05
14:56918236 A G 0.424752 -6.1079e-06
14:56919332 A G 0.061775 9.9223e-06
14:56920207 G A 1.562479 -2.8677e-05
14:56920706 T G 0.128882 1.0050e-05
14:56920900 T C 1.009040 -2.3039e-05
14:56927293 G A 0.042160 -5.7827e-05
14:56941216 G A 0.162931 -1.7464e-06
14:56941220 A G 0.022406 1.6103e-05
14:56941762 T C 0.046195 -4.6693e-07
14:56949485 G A 0.860115 1.1935e-05
14:56951496 C A 1.415907 2.5753e-05
14:56952641 G A 0.697992 9.1634e-06
14:56953366 G C 0.133290 -1.7578e-05
14:56954398 T C 1.611614 -1.3785e-06
14:56954883 A G 0.085547 -5.1045e-06
14:56955717 G T 1.487367 5.9815e-06
14:56957003 T C 1.647779 1.0082e-05
14:56958470 C T 0.117242 1.1055e-05
14:56959440 T C 1.084395 1.3995e-05
14:56959922 T C 0.505628 1.6898e-06
14:56961214 T C 0.030482 1.6162e-05
14:56961401 A G 0.190536 4.0951e-06
14:56963072 C T 0.435447 1.9618e-05
14:56963395 T C 0.631936 -1.6725e-06
14:56964777 A G 0.267102 -2.2988e-05
14:56969273 T C 0.119790 2.6079e-06
14:56971278 T C 0.084518 2.6127e-05
14:56971402 C T 0.031351 -8.8435e-06
14:56991131 T G 0.168406 2.7477e-05
14:56993406 A T 0.076913 2.3046e-05
14:56998298 C A 1.402057 -1.6993e-05
14:57002728 T C 0.156997 -2.8531e-06
14:57006684 G A 0.317464 2.5021e-05
14:57006720 A C 0.078088 3.4394e-05
14:57006821 T C 0.029462 1.1826e-05
14:57011245 T C 0.040599 -2.3488e-05
14:57011955 T C 0.057646 9.9001e-06
14:57012428 G A 0.217185 1.1191e-05
14:57014579 A G 0.051216 2.1682e-05
14:57015476 G A 0.056364 1.6986e-05
14:57016351 G A 0.329111 3.7181e-05
14:57019075 C T 0.398944 -1.2414e-04
14:57019238 G A 0.308159 1.5958e-05
14:57023116 A G 1.399207 -1.6196e-05
14:57025098 C T 0.026048 -1.5644e-05
14:57025858 A C 1.016453 1.9514e-06
14:57032680 G A 0.136377 -3.5916e-06
14:57032689 G A 0.021241 -1.3581e-05
14:57034625 G A 0.030962 -1.6430e-05
14:57034918 T C 0.021263 -1.2735e-05
14:57040874 G A 0.974611 1.1980e-05
14:57049966 G T 0.813930 2.9034e-05
14:57054821 T C 0.777953 2.0390e-05
14:57065319 C T 0.141567 -3.0737e-05
14:57074689 G T 0.154021 -1.3728e-05
14:57075920 T G 0.252509 -6.7435e-05
14:57076171 T A 0.029105 1.3132e-06
14:57079153 G A 0.028044 4.9121e-06
14:57079972 C T 0.042475 -4.0969e-05
14:57083126 G A 0.052826 1.3811e-05
14:57092112 A G 0.023633 6.7343e-06
14:57093153 G A 1.618528 5.7088e-05
14:57099048 A C 0.067766 5.7564e-06
14:57099859 A G 1.463867 4.3561e-06
14:57103986 T C 1.632164 1.2338e-05
14:57116841 T C 0.044659 -4.1047e-06
14:57122773 C T 0.048515 2.0771e-05
14:57126729 G A 0.209073 6.1137e-07
14:57126989 T G 0.051774 5.3740e-06
14:57128138 T C 0.046581 -1.6254e-05
14:57131114 G A 0.043280 1.4732e-05
14:57132106 G T 0.027674 -4.1937e-05
14:57132165 C T 0.884121 -5.8827e-06
14:57142557 T G 0.061226 -6.9018e-06
14:57143234 G A 1.279615 3.5992e-05
14:57146254 G A 1.959005 2.2339e-05
14:57147198 T C 0.256787 2.3841e-05
14:57154569 T C 0.023841 4.3744e-05
14:57169000 G A 1.422249 4.0067e-05
14:57169586 T C 0.956084 -1.9577e-05
14:57171985 T G 0.425171 2.4186e-04
14:57172894 T C 0.023036 -4.0020e-05
14:57173763 C T 0.271900 -4.1568e-05
14:57175037 C A 0.120673 -3.1999e-05
14:57178956 C T 0.032020 -3.1669e-05
14:57180714 C T 0.758046 1.9235e-05
14:57180779 A G 0.107697 1.9755e-05
14:57180858 C T 0.041599 -2.6078e-05
14:57180940 G A 0.955542 -1.1267e-05
14:57181015 A G 1.948064 1.2902e-05
14:57181166 C T 0.094113 1.6940e-06
14:57181637 T C 0.701439 -1.8203e-05
14:57187718 C T 0.158893 3.2063e-06
14:57189191 T C 1.873887 6.8999e-06
14:57189352 G A 1.979077 5.1221e-06
14:57191697 A T 0.028859 8.9288e-06
14:57192286 T C 0.725221 -7.6783e-06
14:57194970 G T 1.953568 1.4974e-05
14:57195082 G A 0.200900 6.5018e-06
14:57196255 C A 0.672577 -1.1009e-04
14:57197731 T C 0.673051 -1.3601e-05
14:57198204 T G 0.180945 -1.0848e-05
14:57203955 A G 0.123861 -1.2949e-05
14:57204059 G A 1.618268 -2.2386e-06
14:57204584 T G 1.795912 -1.3241e-05
14:57209579 G A 0.055533 -4.9379e-06
14:57212706 A G 0.092094 -1.9651e-05
14:57213587 A G 1.971654 2.6456e-05
14:57214205 G A 0.239286 -3.5021e-05
14:57218997 T C 0.213316 2.3869e-05
14:57218999 A C 1.971427 2.7798e-05
14:57221139 A G 0.285136 3.8613e-05
14:57228894 C T 0.257783 4.2873e-05
14:57233445 T C 0.054984 -2.6202e-05
14:57239420 A G 0.034393 -1.2135e-05
14:57239835 C T 0.105291 3.2946e-06
14:57242607 A C 1.215176 -2.1355e-05
14:57245282 T C 1.514373 1.0223e-05
14:57247331 G T 0.201261 7.9635e-05
14:57249778 A G 1.612273 1.1031e-05
14:57251085 C T 0.060496 -5.4601e-06
14:57253540 T C 0.021627 -3.7972e-06
14:57254033 A G 0.048885 -2.2086e-05
14:57255756 A G 0.088751 1.2353e-05
14:57264769 C A 0.312502 -3.0251e-05
14:57267259 T C 0.030904 -2.4035e-05
14:57280046 T C 0.306260 9.2860e-06
14:57281154 T C 0.652749 4.3288e-06
14:57304754 C T 0.431198 2.7162e-05
14:57305815 T G 0.125996 -5.2562e-05
14:57314430 A G 0.144173 2.8688e-05
14:57317919 A G 0.025515 -1.3028e-05
14:57322091 A G 0.310635 7.3718e-06
14:57323701 C T 0.247088 -5.0554e-06
14:57333281 A G 0.162077 -5.3852e-05
14:57338293 C T 0.218655 1.3345e-05
14:57345892 T C 0.120138 1.9328e-05
14:57347387 T C 0.156102 1.3359e-05
14:57349958 C T 1.149837 -1.3169e-05
14:57352491 T C 0.048626 1.2555e-05
14:57359268 G T 0.216909 3.2168e-05
14:57369782 A G 0.577351 8.2917e-06
14:57370091 C T 0.445012 -2.7080e-05
14:57370548 T C 0.098988 2.2751e-05
14:57376298 A G 1.413155 -1.7315e-05
14:57376722 C T 0.053553 3.9834e-05
14:57382573 T C 1.641430 6.5605e-06
14:57386088 A G 0.140901 6.7630e-07
14:57392731 T G 0.414349 4.8620e-06
14:57397484 C T 1.024068 -7.5195e-06
14:57411594 C T 1.904456 3.5906e-04
14:57412758 T C 0.441364 -1.2778e-05
14:57413423 C T 0.079928 -6.7151e-06
14:57415298 A G 1.971216 1.5072e-05
14:57421957 G A 0.091831 -2.1748e-05
14:57434545 A G 0.208184 1.4806e-05
14:57440012 A C 0.041982 4.4284e-06
14:57440072 A G 0.372747 -2.7590e-05
14:57442519 T C 0.108407 2.8249e-05
14:57444151 C T 1.724705 -3.4248e-05
14:57450468 C T 0.617749 5.9588e-06
14:57451964 A C 0.141486 1.6898e-05
14:57452153 A C 1.292809 -6.9652e-06
14:57456220 A C 0.091338 -5.0221e-04
14:57461137 T C 0.123104 -3.1944e-05
14:57462256 A G 0.912045 2.4936e-06
14:57463403 T C 0.190160 6.6753e-06
14:57463815 G A 0.843314 -2.3172e-06
14:57466559 A G 1.977503 1.7079e-05
14:57471030 C T 0.149918 -8.6169e-06
14:57472288 T C 0.935145 -1.3965e-05
14:57476314 A G 0.028907 -6.1356e-06
14:57485339 C G 1.966714 3.8991e-05
14:57487020 T A 0.057691 -2.8345e-05
14:57488111 G A 0.155884 -2.0050e-06
14:57494073 G A 0.026184 2.1445e-06
14:57500595 A G 0.115250 -1.4046e-06
14:57505091 C T 0.270695 1.0126e-05
14:57506067 G A 0.874156 2.1339e-05
14:57515416 T G 0.107534 -2.6874e-06
14:57516444 G A 0.100225 6.4896e-06
14:57520889 G T 0.585492 1.6118e-05
14:57522076 A G 0.043364 6.6155e-06
14:57540484 C A 0.160480 1.6209e-05
14:57544520 T C 0.390775 -1.0033e-05
14:57549104 T C 1.109751 -1.2246e-05
14:57551555 C T 0.073836 4.6313e-07
14:57554220 T C 1.518810 -7.4778e-06
14:57556647 A C 0.079792 7.6186e-06
14:57557147 G A 0.025853 -3.5893e-05
14:57559781 T C 0.073239 -6.3724e-06
14:57562545 T G 0.026022 -2.8693e-05
14:57587263 A G 0.090000 -1.4587e-05
14:57589292 T G 0.107440 2.0429e-05
14:57598022 A G 0.819724 9.8730e-06
14:57600605 T C 0.696973 4.4239e-06
14:57600951 T C 0.113640 2.8130e-05
14:57603476 T G 0.215416 3.0533e-05
14:57604860 T C 0.082012 -2.8350e-05
14:57606103 C T 0.148607 5.6185e-05
14:57607067 C T 0.202390 3.3210e-05
14:57614910 C G 0.028258 -1.2713e-05
14:57618531 T C 0.022636 -1.0400e-05
14:57629978 T C 0.045870 2.4615e-05
14:57630089 C G 0.599290 7.6803e-06
14:57631769 T G 0.297736 8.0164e-05
14:57635826 C T 0.052881 1.4929e-06
14:57636970 C A 0.137243 7.4077e-05
14:57639800 T C 0.026470 2.5740e-05
14:57648321 C T 0.197168 -1.7771e-05
14:57671880 C A 0.039265 -5.3931e-06
14:57672715 T C 0.281111 -5.7051e-05
14:57694010 T A 0.055802 -4.7199e-05
14:57694115 C T 0.039232 -1.3254e-05
14:57697430 C A 0.280939 -4.4575e-05
14:57698313 T C 0.037204 5.1869e-06
14:57698674 C T 0.543552 -1.5761e-05
14:57708371 G A 0.034876 -3.9761e-05
14:57730748 T C 0.114587 -2.0328e-05
14:57731663 A G 0.033422 9.5535e-06
14:57739065 G T 0.047704 -2.4710e-05
14:57740793 G T 1.126947 -2.0468e-06
14:57746432 C T 0.065747 3.7146e-05
14:57752440 G A 0.028073 3.2375e-05
14:57755564 A G 0.133952 2.1343e-05
14:57765622 G T 0.099212 -1.1451e-05
14:57774721 G A 1.909438 -6.0890e-06
14:57778179 C T 1.949404 1.5365e-05
14:57789170 G C 0.149435 -4.0659e-05
14:57802989 C T 0.099423 -1.4815e-05
14:57813513 T C 0.343606 -2.4945e-06
14:57824617 C A 1.935045 3.7941e-06
14:57824730 C T 0.038401 -8.1203e-07
14:57826995 G A 0.879778 1.7585e-05
14:57827374 A G 0.025795 4.0945e-06
14:57829905 T C 0.046668 -5.0607e-05
14:57830042 T C 0.027083 -2.4318e-05
14:57831619 T C 1.895796 2.3429e-05
14:57839094 C T 1.957353 2.3194e-06
14:57849286 A C 0.036217 8.3114e-06
14:57853034 G A 0.032870 1.1892e-05
14:57853419 C T 0.024094 2.2675e-05
14:57856490 G C 0.051690 1.9907e-05
14:57876575 C T 1.783695 4.3644e-05
14:57876842 C T 1.783718 4.2226e-05
14:57881075 A G 0.120758 -2.1423e-05
14:57890702 A G 0.038005 3.6253e-05
14:57892743 G A 0.279135 -6.0638e-05
14:57895263 T C 0.250925 -2.5118e-05
14:57906437 A G 0.080208 -3.1925e-06
14:57910515 C A 0.072713 1.3318e-05
14:57911361 A G 0.158799 3.2702e-05
14:57920419 A G 0.148263 -3.8835e-05
14:57920445 T G 0.564955 -2.0482e-05
14:57935403 G C 0.067919 2.6010e-05
14:57947421 A G 0.076332 1.2812e-05
14:57948380 C T 1.469671 2.8002e-05
14:57951080 A G 0.077059 -1.9498e-05
14:57953951 A G 0.527895 4.1932e-05
14:57962493 A G 0.325203 2.8916e-05
14:57969569 G T 0.035727 1.5722e-05
14:57969962 T C 0.027648 -1.7987e-05
14:57970504 T C 0.064949 3.9337e-06
14:57979240 A C 0.021776 -2.4782e-05
14:57996076 T C 0.053193 -1.3214e-05
14:57998460 A G 0.753733 -3.0934e-05
14:58001315 T C 0.079779 -1.5826e-05
14:58002561 G A 0.064186 -1.3722e-05
14:58012505 C A 0.061989 8.2915e-06
14:58012715 G A 0.406721 -2.1212e-05
14:58015081 A G 1.138383 2.2092e-05
14:58015648 G T 0.253126 2.5664e-05
14:58022588 A G 0.069195 -2.1113e-05
14:58023838 A G 0.193626 1.9188e-05
14:58027243 A G 0.079552 -2.3117e-05
14:58028892 A C 0.434713 -2.3310e-06
14:58034570 C A 0.071772 1.2345e-05
14:58035710 G A 0.557130 -1.7904e-05
14:58035914 T C 0.052410 -3.3975e-06
14:58042604 G A 0.040761 -1.6751e-05
14:58042922 T C 0.126960 1.6185e-05
14:58046438 T C 0.034662 -7.2127e-07
14:58047219 C G 0.304923 9.0574e-06
14:58049691 A G 0.234401 1.3152e-05
14:58049900 G A 1.176959 1.5571e-05
14:58069052 G A 1.554439 -1.1974e-05
14:58070034 G A 1.565144 -7.5333e-06
14:58077297 A G 0.066708 -5.3266e-06
14:58078390 T C 1.514558 -9.3450e-07
14:58079072 C T 0.043111 -1.7431e-05
14:58080684 G T 0.028839 -2.1208e-05
14:58084791 T C 0.370962 1.2052e-05
14:58084871 C T 1.504525 -5.6177e-06
14:58100655 G A 1.027177 -1.4718e-05
14:58106625 T C 1.351348 -6.1411e-06
14:58108966 G C 0.342698 7.5673e-07
14:58114717 T G 1.944311 -4.7022e-06
14:58116879 T C 0.338712 -5.5501e-06
14:58118525 T C 0.249458 5.0913e-05
14:58125125 C T 0.181627 -4.2245e-06
14:58126646 C T 0.195873 -2.2328e-05
14:58128091 T C 0.095538 1.1637e-06
14:58139847 G A 1.236215 -4.1465e-06
14:58144465 C T 0.057230 -7.4562e-07
14:58151660 G A 0.364704 -9.1871e-06
14:58152541 T G 0.145621 -3.2716e-05
14:58173562 T C 0.842032 6.4077e-06
14:58173592 G A 0.025116 -8.3305e-06
14:58196019 G A 0.074339 -7.8489e-06
14:58197713 T A 0.315812 1.0249e-05
14:58202047 C A 0.059064 8.9453e-06
14:58204254 T C 0.081571 1.0309e-05
14:58205088 C T 0.041241 -2.2228e-05
14:58217775 G A 0.315446 5.6650e-06
14:58217960 T C 0.468574 -5.0315e-06
14:58219121 A G 0.116012 -2.5692e-05
14:58220002 A G 0.050583 3.8710e-05
14:58240077 T C 0.041887 8.8071e-06
14:58240155 C T 0.299755 3.9303e-06
14:58261431 T C 0.025551 3.3353e-06
14:58262239 C T 0.070490 -5.9663e-05
14:58277267 T C 0.666878 -2.7353e-05
14:58277696 G C 0.092668 2.5214e-05
14:58281270 G A 0.020355 -1.6639e-05
14:58282478 T C 0.043186 -3.9894e-05
14:58289954 A C 0.033844 1.0560e-05
14:58290064 A G 0.671315 -3.4642e-05
14:58290201 T G 0.257040 1.9676e-05
14:58299278 G A 0.424765 -6.3134e-05
14:58305357 G A 0.147279 2.2848e-05
14:58315123 T C 0.315329 -6.0240e-05
14:58321253 C T 1.461498 -1.7952e-05
14:58337579 C T 0.612215 -2.9570e-04
14:58345008 G A 0.096297 -1.2109e-05
14:58350137 T C 0.077380 -1.2005e-05
14:58352705 T C 0.194178 -5.9482e-05
14:58356091 G A 0.323443 -8.7648e-05
14:58363196 T G 0.051534 -3.2405e-05
14:58364850 G T 0.066724 2.5936e-05
14:58365428 G A 0.267440 -5.4731e-05
14:58372711 C T 0.226779 4.4808e-06
14:58385365 C T 0.605402 3.1857e-05
14:58386311 C A 0.420714 -5.9073e-05
14:58397916 G A 0.835768 -9.5877e-05
14:58405614 G C 0.210002 -2.4638e-05
14:58406313 C G 0.095963 -2.1304e-05
14:58425826 T C 0.025847 7.7027e-06
14:58425827 G T 0.459093 3.2781e-05
14:58425903 C T 0.168682 1.3287e-06
14:58431488 A G 0.090299 -4.3115e-05
14:58432509 C T 0.055325 2.4103e-05
14:58433157 T G 0.449787 -6.2365e-05
14:58433216 G A 0.063508 3.9122e-05
14:58437639 C T 0.045020 3.0303e-06
14:58437764 A C 0.148026 -1.4757e-05
14:58438249 C T 1.937145 -2.0900e-05
14:58444210 G T 0.586326 -4.8311e-05
14:58446784 G A 0.198057 -2.0055e-05
14:58447752 A G 0.853769 -6.6825e-05
14:58448681 T G 0.163560 -1.2242e-05
14:58449526 G C 0.212011 4.4762e-05
14:58450297 A G 0.032338 -1.9558e-05
14:58450742 A G 0.102717 7.9907e-06
14:58451211 T C 0.044101 1.5475e-05
14:58453944 C A 0.301680 -1.8920e-05
14:58455169 C A 0.134432 -2.5196e-05
14:58462362 T C 1.433704 -6.8070e-07
14:58463220 T G 0.166014 9.0419e-06
14:58469117 A C 0.082892 -9.0704e-06
14:58470118 A C 0.703744 1.3093e-05
14:58472841 C A 0.505333 -3.4624e-08
14:58475806 A C 0.084414 -1.0652e-05
14:58481341 C T 0.154758 3.0283e-05
14:58492598 T C 0.052479 -3.0301e-05
14:58495433 A G 0.381781 -8.7023e-06
14:58495517 G A 0.585021 8.2329e-06
14:58513171 A G 0.095849 1.1744e-05
14:58514534 C A 0.046727 -3.5516e-05
14:58514673 C T 0.285084 -6.0292e-06
14:58515115 T C 0.023256 1.7474e-06
14:58517994 G A 0.181247 1.4817e-05
14:58524606 G A 0.265973 -1.2017e-06
14:58529915 G A 0.749111 1.4347e-05
14:58531532 A G 0.022500 1.4295e-05
14:58532212 A G 0.064728 2.9913e-05
14:58533854 C T 1.735465 -3.7054e-06
14:58536728 T C 1.184798 1.0276e-05
14:58541406 C T 1.165375 -5.6770e-06
14:58546038 G T 0.039651 1.9722e-05
14:58556375 C G 0.028469 -1.8447e-05
14:58556776 C A 0.955753 -1.9660e-05
14:58559802 A G 0.091519 4.3057e-06
14:58561961 T C 1.063248 -1.4673e-06
14:58564916 C T 0.050421 -1.9910e-05
14:58568038 G T 0.068331 -2.6431e-05
14:58571274 A G 1.168202 -1.8321e-05
14:58580310 A G 1.210531 -2.7199e-05
14:58593283 T C 0.169640 7.5406e-06
14:58604730 C T 0.021559 2.1512e-06
14:58604850 C A 0.074956 -1.6313e-06
14:58605043 A G 0.110598 2.7324e-05
14:58605072 G C 0.048782 1.9222e-06
14:58605790 A G 1.094525 -2.1216e-05
14:58615637 A G 0.140012 -5.6911e-06
14:58617216 A C 1.091630 -2.4108e-05
14:58624442 A G 0.022091 1.3380e-06
14:58625502 C T 0.029404 -1.7163e-05
14:58636167 A G 0.124796 2.4942e-05
14:58653480 C A 0.947713 -3.5540e-05
14:58674469 T C 0.117106 -3.5305e-05
14:58678057 A G 0.069425 1.6881e-05
14:58695579 G A 0.047925 -3.6688e-05
14:58698338 C T 0.361536 1.8377e-05
14:58701880 T C 0.138090 6.9834e-06
14:58704708 C T 0.030219 9.0370e-06
14:58706512 C T 0.035324 7.1215e-06
14:58727277 C T 0.023308 -8.2426e-06
14:58731153 A G 0.026226 -2.7648e-06
14:58733346 G T 0.071853 1.2078e-06
14:58750534 A C 0.028713 3.8738e-06
14:58759762 A G 1.429825 -2.1153e-05
14:58772018 G A 0.110293 -6.7042e-06
14:58777016 T C 0.048054 -4.0144e-05
14:58787773 G A 0.055569 1.1577e-05
14:58796940 T A 0.046571 9.1216e-07
14:58797640 T C 1.276934 -3.6475e-05
14:58802008 G T 0.087215 -2.3286e-05
14:58814839 C T 0.051992 2.4124e-05
14:58819463 C G 1.918702 1.1633e-05
14:58820568 C T 0.094635 -8.4295e-06
14:58831142 G A 0.705477 2.8612e-05
14:58853140 T C 1.178124 -2.1877e-05
14:58858389 T G 0.067929 -2.0925e-05
14:58863051 A G 0.028245 9.8334e-06
14:58889815 C A 0.146604 1.1949e-05
14:58901951 G A 0.105486 -2.7271e-05
14:58922959 A G 0.089312 6.3712e-06
14:58930093 T C 0.030066 2.7351e-05
14:58930684 A G 0.044760 2.5703e-05
14:58939169 G A 0.145072 1.5317e-05
14:58946364 C T 0.134192 2.0888e-05
14:58947365 G A 0.550891 -5.0458e-06
14:58955530 C T 0.031605 -2.4536e-05
14:58962517 C T 0.076452 1.7001e-05
14:58969776 C T 0.070178 -3.0125e-05
14:58971742 T C 0.107709 -1.0580e-05
14:58976018 A G 0.143683 1.7094e-05
14:58978422 T C 0.023211 -3.8169e-06
14:58988135 T C 0.051609 -2.7271e-05
14:59000262 A G 0.127623 1.6553e-05
14:59001272 T C 1.504502 -2.4211e-05
14:59010649 C T 0.715474 1.0019e-05
14:59013798 G A 0.038323 -8.1915e-06
14:59013971 C A 0.439514 -4.9529e-05
14:59021231 T G 0.147341 1.5384e-05
14:59037440 C T 0.034071 -1.5196e-06
14:59050776 T C 0.089153 -1.5405e-05
14:59051142 A C 0.531877 -1.5978e-05
14:59060402 A G 0.033932 -2.4878e-07
14:59063205 G T 0.658666 -1.4635e-05
14:59066921 C A 0.095895 -1.5669e-05
14:59067880 T C 0.058490 1.2117e-05
14:59071998 A G 0.076235 1.1563e-05
14:59074136 C A 0.923106 1.4030e-05
14:59074458 T C 0.089471 -2.2560e-05
14:59085340 T C 0.375802 -8.4173e-05
14:59085726 T C 0.942555 1.9623e-05
14:59092449 T C 0.073531 2.8206e-06
14:59095210 T C 0.216779 4.8778e-05
14:59101448 T C 1.186343 -8.8693e-06
14:59102799 C G 0.144034 2.4687e-05
14:59111526 T C 0.024048 1.6222e-05
14:59112475 T C 0.356720 -7.1964e-05
14:59112732 T C 0.629447 2.0157e-05
14:59113537 G C 0.116700 2.9225e-05
14:59117595 T C 0.026249 1.0325e-05
14:59134382 A C 0.276664 -1.2224e-04
14:59139066 T C 0.645131 -5.0857e-06
14:59144962 G C 0.027060 -3.2278e-06
14:59145523 C T 0.498280 3.5053e-05
14:59145753 C T 0.068967 -4.6987e-06
14:59146997 G A 0.034708 -2.1989e-05
14:59149266 C T 0.040868 -1.4772e-05
14:59149884 A G 0.095320 -2.9809e-06
14:59155725 A C 0.443052 5.3178e-05
14:59162198 G A 0.400626 6.8053e-06
14:59162993 T C 0.116100 4.9970e-06
14:59163823 C T 0.346726 -4.3651e-05
14:59165209 G C 1.817870 2.7352e-05
14:59177445 T C 0.191932 -1.9175e-05
14:59178923 A G 0.040884 -2.6720e-05
14:59179188 T G 0.056367 -1.1252e-05
14:59179611 T C 0.080740 -1.1260e-05
14:59183044 T C 0.024324 -6.4339e-07
14:59183198 T A 0.210209 5.1560e-06
14:59192138 C G 1.271468 -1.2186e-05
14:59196911 C T 0.228243 3.2181e-05
14:59198137 T C 1.618323 3.0551e-05
14:59200260 A G 0.030998 1.5965e-05
14:59201672 G A 0.351542 5.6203e-05
14:59202227 C T 0.032117 -7.9029e-06
14:59204449 T A 0.027904 -9.5592e-06
14:59207719 A G 0.151746 -3.8559e-05
14:59210392 A G 0.622186 1.4421e-05
14:59210881 A G 1.819311 -4.2081e-05
14:59214061 G A 0.485985 -8.7506e-06
14:59215657 G T 0.106298 -2.4155e-06
14:59220145 T C 0.166939 2.5841e-06
14:59221860 C T 0.411499 2.9617e-05
14:59229817 G A 0.812151 -3.9157e-06
14:59233087 G A 0.166209 -3.5937e-05
14:59234738 C T 0.055672 -2.6122e-05
14:59239259 G A 0.074693 6.3483e-05
14:59240213 C T 0.401337 -5.2162e-05
14:59240410 A G 0.308529 3.6594e-05
14:59244211 G A 0.063274 -3.3835e-05
14:59247052 G C 0.038246 2.9218e-05
14:59250808 C A 0.188196 1.6451e-05
14:59251204 T G 0.037087 -1.7137e-05
14:59251533 A G 0.241210 6.4863e-05
14:59251742 T C 0.051755 -1.6002e-05
14:59253715 C A 0.745281 -6.4066e-05
14:59255726 C T 0.568036 -6.3308e-05
14:59261426 C A 0.065627 -1.5989e-05
14:59267838 G A 0.814488 -3.7141e-05
14:59272748 G A 0.269777 -2.6802e-05
14:59274927 G T 1.629846 -2.2271e-06
14:59282159 A C 0.058740 3.2422e-06
14:59282618 T C 0.083522 -1.5926e-05
14:59300055 A G 0.040167 3.2444e-06
14:59302442 A G 0.033241 -1.7625e-05
14:59313316 C G 0.121465 1.2057e-05
14:59326343 G A 0.027921 -8.5274e-06
14:59328422 T C 0.026178 -5.1743e-06
14:59334128 G A 0.769868 -4.0147e-06
14:59334928 C T 0.172340 5.3159e-06
14:59335669 T C 0.032906 1.9764e-05
14:59343728 T G 0.105207 3.9926e-05
14:59346590 G C 0.074258 1.1349e-05
14:59359188 T C 0.334333 -3.2333e-05
14:59372118 G A 0.077179 1.3841e-05
14:59377568 T G 0.063995 -1.7694e-06
14:59381495 T C 0.277482 -1.0159e-05
14:59384953 C T 1.847654 -3.0143e-05
14:59406208 C T 0.099319 2.5901e-05
14:59409089 C T 0.541994 2.6413e-05
14:59412635 A C 0.047123 4.0119e-05
14:59413010 G T 0.060677 -9.1896e-06
14:59424004 T C 0.064530 2.4659e-06
14:59424757 A G 0.023425 3.1916e-05
14:59425026 T C 0.053420 1.1680e-05
14:59432986 G A 0.293858 -1.8077e-05
14:59433353 A G 0.206133 4.3369e-06
14:59437671 C T 0.075534 2.0032e-05
14:59440853 C A 0.161791 -5.5389e-05
14:59442384 A G 0.164177 2.9124e-05
14:59443194 C T 0.055306 6.7995e-06
14:59444059 T C 0.461780 3.1501e-05
14:59445221 A C 0.086342 1.2504e-05
14:59447625 T C 0.308529 -6.6347e-06
14:59452532 C T 0.042738 1.2426e-05
14:59454775 A G 0.166014 -3.0550e-05
14:59455213 T C 0.065325 1.9284e-05
14:59456583 A G 0.128317 6.8891e-06
14:59457502 G T 0.035821 5.3770e-05
14:59458759 C T 0.073300 -4.1693e-05
14:59459752 T G 0.774321 1.2764e-05
14:59469737 A G 0.360021 1.5365e-05
14:59475306 T C 0.111968 -2.6168e-05
14:59481133 A G 1.705110 -2.7357e-05
14:59491212 T C 0.127999 8.4315e-06
14:59491618 T C 0.036999 -4.6924e-06
14:59503415 A G 0.179527 1.0247e-06
14:59503942 A G 0.024899 -7.6849e-06
14:59512839 C T 0.057685 6.5705e-05
14:59523472 A G 0.036529 -1.5141e-05
14:59531373 G A 0.175294 3.9534e-05
14:59532597 G A 1.221703 2.5359e-05
14:59536591 T C 0.028489 -1.9240e-05
14:59540671 G A 0.244628 -3.7016e-05
14:59556752 A C 0.077932 8.9884e-06
14:59557503 A G 0.448781 -5.3517e-05
14:59557616 T C 0.118989 1.0681e-05
14:59558654 C T 0.122971 3.0032e-05
14:59560667 T A 1.020553 1.7808e-06
14:59563305 A G 1.586342 -3.7630e-05
14:59568286 A G 0.094486 2.2872e-05
14:59573244 C T 0.081246 2.1220e-05
14:59573960 G A 0.451020 2.8968e-05
14:59582823 A G 0.171461 -5.0581e-06
14:59583906 G C 0.286840 -8.4310e-06
14:59587828 T G 0.025704 -1.6611e-05
14:59587941 G A 0.489250 -2.2816e-05
14:59588612 T G 1.644939 -5.3986e-05
14:59592168 A G 0.806906 -3.4828e-05
14:59594323 T C 0.106116 1.3777e-05
14:59596952 A G 0.103013 -1.3491e-05
14:59597917 A G 0.243791 -1.0043e-04
14:59607513 A G 0.519219 1.1069e-05
14:59610371 T C 0.130151 -1.0631e-05
14:59612140 G A 0.660240 -6.6443e-05
14:59616001 G A 0.034841 -1.6691e-05
14:59627631 A G 0.251214 -8.3106e-06
14:59627849 G T 0.087686 1.9843e-05
14:59631504 A G 0.113497 -5.3035e-05
14:59633677 A G 0.038444 1.2245e-06
14:59649245 G A 0.041306 -2.6514e-06
14:59652643 C T 0.065894 -5.4748e-06
14:59665714 C T 0.042267 1.1059e-05
14:59670324 A G 0.022958 3.6844e-05
14:59670779 T C 0.077208 -3.2289e-05
14:59673968 G A 0.386977 5.4473e-05
14:59679186 G A 0.860780 -2.9542e-06
14:59683086 C T 0.086326 -2.0481e-06
14:59686598 T C 0.060989 -5.1422e-05
14:59694643 A G 0.471502 -6.0235e-05
14:59703039 C T 0.072616 3.7347e-05
14:59706594 C A 0.302362 -4.6940e-05
14:59706722 C T 0.100588 -6.0406e-05
14:59715921 C T 0.052177 -6.9916e-06
14:59729286 A G 0.704795 8.5219e-06
14:59736206 G A 0.104357 -7.7708e-06
14:59738893 C T 0.035448 2.6427e-05
14:59763705 G A 0.319925 -4.7505e-05
14:59765145 T C 0.313787 -4.6199e-05
14:59772778 G A 0.816458 2.5575e-05
14:59772986 T C 0.177959 -1.3420e-05
14:59773272 T C 0.040479 -3.0292e-05
14:59774564 T C 0.163797 2.3282e-05
14:59782959 T C 0.207574 -4.7318e-05
14:59795509 G C 0.100624 -9.6250e-06
14:59806092 A G 0.051174 -8.4502e-07
14:59810832 A G 0.046334 2.4222e-05
14:59818864 A C 1.234326 7.6067e-05
14:59819674 G T 0.893086 7.4238e-05
14:59823309 C T 0.170016 7.8296e-06
14:59830880 A C 0.333674 -8.7716e-06
14:59836639 T C 0.038382 1.4023e-05
14:59837666 A G 0.070525 2.8486e-05
14:59843837 A G 1.843636 3.9121e-05
14:59847479 T C 0.173814 2.1077e-05
14:59849513 T C 0.029112 -4.7380e-05
14:59861637 C T 0.385552 -1.1758e-04
14:59862527 C G 1.764600 2.8414e-05
14:59865221 A G 1.549570 1.4025e-05
14:59874542 T C 0.079604 -1.9336e-05
14:59875162 C T 0.122296 -2.4696e-06
14:59885429 C G 0.100582 -5.4053e-06
14:59886441 T C 1.887065 3.7588e-05
14:59891177 C A 0.034889 3.5527e-05
14:59891506 C T 0.333100 2.0668e-05
14:59906848 T C 0.022510 -1.4190e-05
14:59909768 C T 0.891774 -4.9082e-05
14:59925659 T G 0.703659 -7.0622e-05
14:59939727 C T 0.881797 -5.8060e-05
14:59948652 G C 0.033916 5.0006e-06
14:59950676 C A 0.157689 -1.1471e-04
14:59950803 T C 0.052884 2.3821e-05
14:59959259 T C 0.696512 -5.8095e-05
14:59988324 T C 0.494570 -1.0595e-04
14:59994039 T C 0.082752 -3.1571e-07
14:60004844 T C 1.171156 4.5839e-05
14:60008318 A C 0.065757 -5.9920e-06
14:60027907 T C 0.105379 1.1259e-05
14:60029860 T C 0.189352 3.8225e-06
14:60031996 A G 1.097060 4.5190e-05
14:60033018 G A 0.708424 4.3170e-05
14:60034964 T C 0.046944 -2.1402e-05
14:60053085 A G 0.129797 1.7633e-05
14:60060555 T C 0.056886 8.9016e-06
14:60061515 A G 0.157757 6.6351e-05
14:60066496 T C 0.068987 -9.5861e-06
14:60068210 A G 0.034130 -1.1304e-05
14:60076401 T C 1.058227 3.3061e-05
14:60077087 T C 0.178394 8.5835e-06
14:60092082 A C 0.616736 -8.4612e-06
14:60100052 T C 0.055682 3.7711e-05
14:60103624 A C 0.020176 2.1514e-05
14:60121825 A G 0.878041 -7.7106e-06
14:60139839 G A 0.725075 2.9027e-05
14:60149417 C T 0.064394 2.5764e-05
14:60151456 T C 1.503486 -4.5131e-05
14:60157736 T C 0.916608 -4.8205e-07
14:60160565 A G 1.281679 1.9020e-06
14:60169841 T C 0.097521 8.4009e-06
14:60174509 A G 0.174223 -1.9863e-05
14:60186498 C T 0.721008 -1.4828e-05
14:60190976 T C 0.067390 1.7105e-05
14:60194375 G C 0.032601 3.3212e-05
14:60195565 G A 0.118142 -3.5240e-05
14:60198625 T C 0.036600 -1.5738e-06
14:60207816 T C 0.026840 -4.1890e-07
14:60218944 A G 0.032604 2.6287e-07
14:60225411 T C 0.722349 -1.7788e-05
14:60229942 T C 0.086209 2.7162e-06
14:60232425 A G 0.042783 -6.4827e-06
14:60233841 T C 0.286749 -2.7307e-05
14:60234271 C T 0.025214 8.1929e-06
14:60244624 G A 0.058938 7.6092e-06
14:60248744 C T 0.708453 1.0084e-05
14:60251591 C T 0.056399 5.1189e-05
14:60255089 C G 0.034584 7.2026e-06
14:60277778 G A 0.063797 1.3706e-05
14:60281190 A C 0.315637 -3.0379e-05
14:60291874 T C 0.060525 9.3028e-06
14:60297048 T G 0.022117 1.5175e-05
14:60299529 A G 0.441260 2.7750e-05
14:60312384 A G 0.186742 -2.4164e-05
14:60314409 A G 0.097703 6.9436e-06
14:60337867 A G 0.191737 4.6165e-05
14:60357456 T C 0.042416 2.6317e-05
14:60361153 A C 1.762065 -8.1540e-07
14:60362236 T G 0.033192 2.2646e-05
14:60363170 G A 0.628054 6.6181e-05
14:60364898 A G 0.094330 5.3906e-06
14:60394828 T G 0.671912 7.8164e-05
14:60403097 G A 0.030858 2.2787e-05
14:60403396 A C 0.670315 7.9564e-05
14:60428136 T C 0.031627 6.1664e-05
14:60432853 G T 0.039742 -4.0391e-06
14:60433392 T C 0.029102 -2.6876e-05
14:60448572 C G 0.034565 -1.2017e-05
14:60449956 G A 0.031838 -5.3655e-06
14:60450518 A G 0.028849 -1.2909e-05
14:60457049 C T 0.196174 -2.1945e-05
14:60464719 A G 0.111075 8.9296e-06
14:60469435 A C 0.053131 -2.2901e-05
14:60470858 A G 0.045627 4.0433e-05
14:60472677 C T 0.048324 9.1433e-06
14:60474859 A G 0.056114 1.0604e-05
14:60478309 C T 0.041534 2.0221e-05
14:60497305 G A 0.059765 1.1982e-05
14:60498579 A C 0.321739 -3.8061e-05
14:60503202 G T 0.033828 -2.4660e-05
14:60552936 G A 0.052641 -5.1052e-06
14:60555515 C T 1.761088 -6.5972e-05
14:60564002 G A 0.281728 -3.9709e-05
14:60574448 G A 0.045714 3.9330e-05
14:60574539 G A 1.813472 -1.9551e-05
14:60591887 A G 0.239201 5.4124e-05
14:60611585 C T 0.287457 1.1786e-04
14:60616886 T C 0.020838 -7.1387e-06
14:60618604 G A 1.758462 -1.3184e-05
14:60624161 T C 0.026726 -1.6122e-05
14:60634384 A G 0.064842 -3.7342e-05
14:60636734 G A 0.058941 1.4406e-05
14:60642344 A G 0.055448 1.3120e-05
14:60656325 T C 1.238367 2.6978e-06
14:60674699 C T 1.089062 2.5780e-05
14:60683430 A C 0.282095 -8.0286e-06
14:60683783 G A 0.198281 -3.5094e-05
14:60690896 C T 0.522601 1.2965e-05
14:60693242 G A 0.128113 1.3902e-05
14:60702261 G T 0.057672 2.9950e-06
14:60711956 A G 0.112874 -1.3876e-05
14:60713187 T C 0.340000 -2.1710e-05
14:60728031 A G 1.502762 -7.7122e-06
14:60729047 G A 0.627236 1.0014e-05
14:60729583 G C 0.163479 -2.4849e-05
14:60745494 A G 0.060152 2.1875e-05
14:60770479 T C 0.083570 4.3901e-06
14:60770519 A C 0.033964 -1.7047e-05
14:60775701 A C 0.682425 -2.4682e-05
14:60779884 A G 0.154157 3.5029e-06
14:60789623 T C 0.259014 -1.7844e-07
14:60792890 T C 0.032640 -1.9184e-05
14:60793843 C T 0.170435 -1.0707e-05
14:60818928 G T 0.051537 1.9958e-06
14:60832401 C T 0.079542 1.7052e-05
14:60834911 T C 0.151405 2.2084e-05
14:60836039 G C 0.042916 -8.9530e-06
14:60845897 C T 0.080766 -4.2100e-05
14:60847815 T C 0.109073 3.9682e-05
14:60855623 G A 0.575219 2.4934e-06
14:60897547 C G 0.042241 -7.6749e-06
14:60923783 T C 1.961433 -2.2838e-05
14:60932752 A G 0.405816 -1.6080e-05
14:60952200 C T 0.079519 -5.4809e-06
14:60955450 G T 0.057854 -2.1264e-05
14:60956326 A C 0.074290 2.2382e-06
14:60961735 T C 0.080389 -3.5978e-05
14:60968250 T C 0.059373 2.6599e-05
14:60970531 C T 1.829309 -2.2030e-05
14:60975956 C T 1.830847 -1.8418e-05
14:60976537 A C 1.225108 8.3565e-06
14:60988972 A G 0.033685 -1.2764e-05
14:60996166 G A 0.024934 1.4509e-05
14:60996542 T C 0.072145 -9.3333e-06
14:61008558 C T 0.030965 -3.9640e-05
14:61020432 T C 0.086021 -7.4089e-06
14:61029936 T C 1.800161 -2.3498e-06
14:61036875 G A 0.038207 1.0181e-05
14:61072875 C T 1.226896 4.9665e-06
14:61102941 A G 0.030170 2.1743e-05
14:61108569 A G 0.090906 2.5261e-05
14:61110627 A G 1.809778 1.6187e-06
14:61117669 G A 0.031582 2.7557e-05
14:61126128 G A 0.090883 3.2499e-05
14:61142508 A G 1.951098 -1.4655e-06
14:61173005 A G 0.070850 -1.2062e-05
14:61175976 A C 0.028674 1.9970e-05
14:61180336 T C 0.028898 1.9809e-05
14:61180657 G T 1.414119 2.8808e-05
14:61186263 G A 1.337884 -2.3834e-06
14:61188322 A C 0.067903 6.1327e-05
14:61195007 T C 0.129220 -1.1108e-05
14:61201634 T C 0.027064 -2.0202e-05
14:61203337 A G 0.087598 1.0592e-06
14:61208512 C T 1.924781 -1.8835e-05
14:61222659 A T 0.023159 1.3076e-05
14:61241750 C A 1.420766 3.1065e-05
14:61245879 A G 0.087293 2.3443e-05
14:61261992 T C 0.092480 -1.1156e-05
14:61278684 G A 0.660967 2.7247e-05
14:61284503 C T 0.127701 8.6996e-06
14:61285352 G A 1.253772 1.1357e-05
14:61286429 G A 0.058853 -1.3679e-05
14:61295021 C G 0.044753 2.1614e-05
14:61297111 C G 0.156764 -1.3810e-05
14:61308592 C T 0.060249 -4.2792e-05
14:61328680 G T 0.030004 1.2781e-05
14:61333776 A G 0.037544 2.9437e-05
14:61358590 C T 0.080029 -5.0733e-05
14:61373059 T G 0.168316 3.8726e-06
14:61393274 A T 0.050921 -3.1519e-05
14:61412899 C A 1.975046 -1.0725e-05
14:61436385 T C 0.319516 4.6613e-06
14:61447662 C A 0.088900 3.4869e-05
14:61448049 G C 0.074485 3.2970e-05
14:61449328 A T 1.974809 -8.5936e-06
14:61455959 G A 0.595749 -4.4267e-05
14:61462403 A G 0.057383 -3.9953e-05
14:61486559 C T 0.044049 1.5833e-05
14:61494953 A G 0.111965 -1.0236e-05
14:61497058 C T 1.379943 3.6967e-05
14:61530401 C T 1.928368 9.7679e-06
14:61542468 T C 0.068221 5.4116e-05
14:61548671 G A 0.374270 1.1309e-05
14:61550315 T C 0.052076 -1.1808e-05
14:61552300 G A 0.051979 -1.0128e-05
14:61567082 T G 0.021705 1.6994e-05
14:61569277 A C 0.539096 -4.7836e-05
14:61570581 A G 1.405284 3.9290e-05
14:61583340 T G 0.639486 1.9446e-05
14:61588449 A C 0.031588 9.2521e-06
14:61588455 G A 0.073515 2.9494e-05
14:61592123 A G 0.058844 1.8929e-05
14:61592388 A G 0.247660 3.1934e-05
14:61594356 G A 0.023045 2.2385e-05
14:61595747 A G 0.058117 4.7242e-06
14:61607093 C A 0.490928 -1.9481e-05
14:61612611 G A 0.467678 -2.7067e-05
14:61615710 T C 0.079399 2.8019e-06
14:61620446 G C 1.103639 -1.6993e-06
14:61626151 T C 1.558960 -2.1375e-08
14:61627660 A G 0.033364 1.2792e-05
14:61629275 C T 0.138013 -1.0476e-05
14:61641733 A G 0.023753 4.4971e-06
14:61642955 T C 0.155310 1.4102e-05
14:61648119 A G 1.456198 2.8627e-05
14:61653420 C T 0.764113 -7.5118e-07
14:61654925 A G 0.025353 2.1903e-05
14:61670320 C T 0.041251 -2.3154e-05
14:61672084 A G 0.553072 -3.2655e-06
14:61675709 A G 0.759471 4.9689e-06
14:61678259 C G 1.207210 -8.7347e-06
14:61678391 T C 0.037658 5.3919e-07
14:61678547 G A 0.087290 -3.1361e-05
14:61678975 C T 0.038129 -6.8012e-06
14:61679043 A C 1.170399 -7.7072e-06
14:61680201 C A 0.033166 -1.6011e-05
14:61682062 A C 0.036369 -6.1422e-05
14:61687721 C T 0.151041 -3.6805e-07
14:61687876 T C 0.073174 3.9192e-05
14:61689992 C A 0.031465 -4.8929e-05
14:61697252 T C 1.806286 1.8925e-05
14:61699772 A C 0.679186 -2.9590e-06
14:61701289 A C 0.021620 -2.0759e-05
14:61701500 A G 0.375081 7.8339e-06
14:61701729 A G 1.769952 -9.3394e-07
14:61705306 A G 0.723241 3.3084e-05
14:61705959 G C 0.189738 3.2477e-06
14:61709755 C T 0.140268 -4.4541e-05
14:61710214 G A 1.866668 -1.1260e-05
14:61710737 T C 0.038904 -6.7804e-05
14:61713254 T C 0.128187 1.3565e-05
14:61714672 C T 0.083229 9.6702e-06
14:61722042 C T 0.141761 -4.4190e-07
14:61726035 G A 0.125406 2.4795e-05
14:61727325 A C 0.098410 4.6452e-05
14:61744462 A G 0.089244 2.9123e-06
14:61745417 G A 1.398334 -2.0249e-05
14:61747594 A G 0.090075 5.6153e-06
14:61747644 G A 1.720103 -4.2945e-05
14:61748308 C A 0.061096 -1.8856e-05
14:61755153 C T 0.220865 -1.6624e-06
14:61759686 T C 0.113961 -1.0765e-05
14:61778915 G A 1.688014 1.8381e-05
14:61780785 T C 0.311599 3.3933e-05
14:61784718 G T 0.119028 -3.8852e-05
14:61798825 G A 0.156374 1.1932e-06
14:61801046 T C 0.129009 -2.6412e-06
14:61804919 A G 0.092947 2.6640e-05
14:61809032 C T 1.513045 -3.0477e-05
14:61811876 T C 0.152291 -1.3745e-06
14:61820111 A G 0.053066 -1.4119e-05
14:61821523 G A 0.023130 1.2987e-05
14:61823805 A G 0.025197 3.2064e-05
14:61825460 T C 0.089754 1.8806e-05
14:61827269 A G 0.153794 1.4481e-05
14:61835400 G A 0.435369 -1.9921e-05
14:61839420 A G 0.059597 -3.6263e-05
14:61840988 T C 0.040735 5.0839e-05
14:61842791 T G 0.027460 -4.0131e-05
14:61844253 C T 0.208012 -3.7878e-05
14:61847205 T G 0.089750 1.4944e-05
14:61852291 T C 0.030923 -9.3356e-05
14:61856135 G A 0.302196 -1.4603e-04
14:61858107 C G 0.029673 1.5511e-05
14:61858435 A C 0.049340 -2.5244e-05
14:61861304 A G 1.858239 1.1325e-05
14:61874448 A G 1.421922 -4.0414e-05
14:61874821 A G 1.294880 -5.0388e-05
14:61877095 C T 0.162580 7.9260e-05
14:61879817 G T 0.536545 3.5075e-06
14:61883589 A G 0.316079 3.1844e-05
14:61883765 C T 0.213361 5.1636e-05
14:61884646 G A 0.547055 1.0424e-04
14:61886011 C T 0.058509 -1.7683e-05
14:61889298 T C 1.223683 -6.7759e-05
14:61898533 C T 0.066225 8.4731e-06
14:61898580 G T 1.394936 -5.4465e-05
14:61902093 A G 1.605139 5.1118e-06
14:61906461 C T 0.081597 2.3893e-05
14:61906639 A G 1.907056 1.7765e-05
14:61909343 G A 1.831451 1.0616e-05
14:61922461 T C 0.192250 -2.9701e-06
14:61924239 A G 0.021153 3.0760e-06
14:61927585 A G 0.149879 -6.6020e-06
14:61930939 T C 0.502272 1.3433e-04
14:61934018 T C 1.766161 -2.6479e-06
14:61937224 G A 0.393592 4.8338e-06
14:61938155 T C 0.128882 -1.8681e-05
14:61939571 C T 1.497329 1.0614e-05
14:61944422 G A 0.021848 -1.1909e-05
14:61948082 C T 0.043507 1.0054e-05
14:61950289 T C 0.024113 -1.9921e-05
14:61952839 C A 0.146861 -2.5444e-05
14:61954308 A G 1.680864 -1.2309e-05
14:61955604 C T 0.041926 -1.2552e-05
14:61956415 A G 0.032225 4.7435e-05
14:61956844 T C 1.895342 -9.9980e-06
14:61967528 A C 0.093954 -4.5146e-06
14:61971391 T C 0.028476 -1.4808e-05
14:61973246 C G 0.042611 1.9944e-05
14:61977808 G A 0.051336 -3.2905e-05
14:61983628 G A 0.440351 7.6883e-07
14:61985035 G A 0.235728 -2.2646e-06
14:61990319 A G 0.178076 1.1617e-05
14:61990633 A G 1.395455 2.3830e-06
14:61991523 C T 0.033451 1.4453e-05
14:61994330 T C 0.065705 -2.3199e-06
14:61997393 C T 1.726260 8.0394e-06
14:62002246 T C 0.020475 -1.6587e-05
14:62003902 T C 1.753135 -1.9238e-05
14:62005414 G A 0.063891 -1.0324e-05
14:62006693 A C 1.647042 7.8750e-06
14:62007361 C T 1.776304 1.0214e-05
14:62017643 G A 0.141622 1.6458e-05
14:62023264 C A 1.622043 -4.1764e-06
14:62023349 A G 0.027044 5.9913e-06
14:62026836 G C 0.131544 1.1217e-05
14:62026895 A G 0.041251 1.2348e-05
14:62027372 C T 0.133566 2.3997e-05
14:62027847 G T 0.046873 3.7226e-05
14:62027985 T C 0.105155 1.3497e-05
14:62031208 A G 1.938884 1.9862e-05
14:62037297 A C 1.967652 1.1880e-05
14:62038307 C T 1.839231 -8.3622e-06
14:62038495 A G 1.965773 2.8957e-06
14:62041508 A G 0.125013 1.6430e-05
14:62044201 C T 0.023574 -3.1479e-05
14:62044294 G A 1.679101 8.7175e-05
14:62051403 C T 0.174638 -2.2572e-05
14:62051682 A G 1.954854 9.8593e-06
14:62056250 C T 0.122806 1.3398e-05
14:62061691 T C 0.097277 -1.1200e-05
14:62062562 T C 0.029982 1.8910e-05
14:62063819 A C 0.212696 -3.5974e-05
14:62067586 G A 0.080026 -3.3098e-06
14:62071834 T G 0.033847 1.4043e-05
14:62076435 C T 1.623504 9.0829e-06
14:62077959 A G 0.113705 2.9798e-06
14:62083409 C A 0.033701 1.3239e-05
14:62085238 T C 0.379956 8.8953e-06
14:62087199 T C 0.020809 3.2517e-05
14:62107208 C T 0.376652 -1.7780e-06
14:62110671 A G 0.087689 3.9510e-05
14:62116307 T G 1.969713 -7.7210e-06
14:62120213 T C 0.029410 -8.9630e-06
14:62129034 C T 1.773471 -1.0828e-05
14:62135624 A G 0.106736 3.5764e-05
14:62146080 C T 0.075378 -2.3716e-05
14:62157712 A G 0.022182 4.7373e-05
14:62171426 C A 1.646919 -2.2387e-05
14:62200333 T C 0.037914 1.3878e-05
14:62206548 A C 1.562015 -2.5179e-05
14:62207557 T C 0.198125 3.3101e-05
14:62213060 G A 0.219269 3.4282e-05
14:62213848 C T 1.727980 -1.5944e-05
14:62222360 G A 0.024584 2.9456e-05
14:62229682 A C 0.235407 -3.6047e-05
14:62256335 T G 0.124266 1.0766e-04
14:62258287 T C 0.065121 -1.1625e-05
14:62265648 A G 0.326559 -8.2216e-06
14:62266032 A G 0.148656 -8.3070e-06
14:62271175 A G 0.228347 9.3708e-05
14:62271827 G T 0.043342 -2.8214e-05
14:62273567 C G 0.031582 6.1644e-06
14:62274645 A G 0.566312 4.3101e-05
14:62274670 G A 0.046380 1.1564e-05
14:62284716 G T 0.047366 9.3057e-06
14:62287846 T C 0.051755 3.3781e-06
14:62293546 A G 0.040949 8.8631e-06
14:62301738 T C 0.041959 -2.3108e-06
14:62303252 A C 0.436930 7.5185e-05
14:62303842 C A 0.229064 -4.6599e-05
14:62305142 A G 0.022607 -5.3501e-06
14:62307167 C G 0.050619 -5.4885e-05
14:62335613 G A 0.046386 -1.4434e-05
14:62340942 G A 0.058435 2.9703e-05
14:62344238 T C 0.060512 1.8855e-05
14:62345048 A G 0.040820 -1.4293e-07
14:62345170 G A 0.023363 -7.0756e-05
14:62346736 T C 0.041180 -1.0159e-05
14:62351071 A G 0.107823 1.7224e-05
14:62356473 A C 1.754379 7.2961e-05
14:62358946 C T 0.565085 5.8367e-07
14:62360075 C T 0.543653 5.0790e-05
14:62362776 G A 1.800177 3.2907e-05
14:62370748 T C 0.116382 1.0041e-05
14:62372442 G A 0.133147 3.1113e-05
14:62373734 A G 0.465692 7.2558e-05
14:62375022 T C 0.039060 -1.7848e-05
14:62378043 C T 1.759864 8.3591e-05
14:62380753 C A 0.118135 1.3845e-05
14:62384066 A G 0.051459 1.3634e-05
14:62384214 C T 0.130758 9.8512e-06
14:62387395 C T 0.031472 1.3513e-05
14:62387782 G T 0.039966 -1.4471e-05
14:62394034 T C 0.057889 4.9777e-06
14:62399026 A G 0.130287 -5.1654e-05
14:62420606 G A 0.651243 -4.1650e-06
14:62432013 G A 0.129197 -4.2076e-05
14:62437641 A G 0.061583 1.9430e-05
14:62438705 A C 0.054072 -5.3583e-06
14:62440114 T C 0.593094 -3.6894e-05
14:62447531 G T 1.813703 -1.3023e-05
14:62447613 C T 0.532832 -3.8890e-05
14:62455512 G A 0.030686 -4.9706e-06
14:62459807 C T 0.428491 2.5769e-05
14:62462766 C T 1.468340 -1.4006e-05
14:62463129 T G 0.403138 2.2039e-05
14:62463214 T C 0.796380 3.9599e-05
14:62479378 G A 0.106311 8.9006e-06
14:62490100 G A 0.064787 2.2295e-05
14:62491614 T G 0.204331 1.1614e-05
14:62493964 G A 0.127343 -2.0384e-05
14:62497042 C T 0.808980 3.3084e-05
14:62501198 C A 0.055867 1.7300e-05
14:62501243 G A 0.060885 -2.7679e-06
14:62501384 A G 0.595349 -3.1605e-05
14:62503669 C T 0.254090 -5.0334e-06
14:62505230 A C 1.096083 1.3710e-05
14:62505628 A G 0.030521 4.2681e-05
14:62506629 G T 0.049535 1.5937e-05
14:62508686 G A 0.055809 5.9847e-07
14:62509126 C T 0.023714 -9.0334e-06
14:62510006 T C 0.067899 1.8848e-05
14:62510462 G A 0.071811 -1.6324e-04
14:62510531 G A 0.646013 8.4950e-06
14:62518348 G C 0.289843 -4.9413e-06
14:62522221 C T 0.126613 3.4883e-05
14:62522935 C T 0.020718 1.4242e-05
14:62530623 T C 0.356362 -4.9365e-05
14:62534064 C G 0.038226 7.2184e-05
14:62539632 C T 0.374981 -1.5103e-05
14:62543225 C T 0.769108 -9.6543e-06
14:62545003 C A 0.067380 2.8403e-05
14:62548365 G T 0.277219 -9.5948e-06
14:62549819 A G 1.495021 2.8482e-05
14:62550499 A G 0.089137 -2.8112e-06
14:62555115 G A 0.037622 -5.0334e-06
14:62558060 G C 0.926820 4.3530e-05
14:62560560 A G 0.389334 6.0128e-05
14:62561884 T C 0.052096 1.1991e-05
14:62564467 C T 0.530511 -4.6578e-07
14:62564574 A C 0.041767 -2.0672e-05
14:62569592 A G 0.308366 4.3778e-05
14:62574743 A G 0.055682 3.8284e-05
14:62578385 G A 0.035698 4.7563e-05
14:62581386 A G 0.023983 -5.7693e-06
14:62589875 T C 0.111952 -2.0652e-05
14:62591649 C A 0.101549 2.3291e-06
14:62599447 G A 0.143861 1.3494e-05
14:62599636 T C 1.249120 9.5717e-07
14:62599639 G A 0.354087 -1.7692e-05
14:62605982 T G 0.152051 -7.6376e-06
14:62624391 T C 0.021052 4.1650e-05
14:62625025 G C 0.021666 4.8684e-05
14:62627077 T C 0.745894 3.2100e-06
14:62628438 G T 0.943529 -1.3212e-05
14:62630726 T C 0.024610 -1.3068e-05
14:62638187 G A 0.208612 8.3155e-06
14:62639502 T C 0.134897 2.4356e-05
14:62639603 G A 0.155907 -1.1367e-05
14:62643215 C T 0.032968 -1.1594e-05
14:62648026 C T 0.077604 4.7929e-05
14:62653778 A G 0.102162 -1.0327e-05
14:62654698 A G 1.661649 4.6402e-06
14:62676920 G A 0.199719 3.7953e-06
14:62677397 G A 0.062852 3.1383e-05
14:62702638 T G 0.853555 -4.0222e-06
14:62710865 C T 0.920156 1.0131e-05
14:62715666 G A 0.299122 5.6391e-05
14:62715790 A G 0.271520 8.8380e-05
14:62716455 T C 0.061349 -1.9683e-05
14:62716791 T C 0.440773 2.0329e-05
14:62716829 A G 0.055536 1.3719e-05
14:62720507 A G 0.623971 -9.4147e-06
14:62722165 C G 1.794163 -2.7450e-05
14:62724674 A G 0.396851 1.9235e-05
14:62724837 G T 1.246154 -1.2354e-05
14:62725214 C T 0.074583 -2.7683e-06
14:62732171 T C 1.655975 -4.8609e-06
14:62732664 C T 0.463475 3.5536e-06
14:62740092 G A 0.846291 1.7793e-05
14:62749440 A G 0.023094 7.2501e-06
14:62749628 A G 1.183879 2.0398e-05
14:62750891 T G 0.089497 -2.2116e-05
14:62757513 C T 0.035214 -1.9634e-05
14:62761598 A G 1.785613 8.9602e-06
14:62767266 G A 1.944561 -4.0371e-06
14:62767872 C T 1.170182 6.5711e-06
14:62769761 C T 0.383371 -1.8430e-05
14:62775933 G A 0.030942 -2.1148e-05
14:62781828 A G 0.135789 -2.6485e-05
14:62789518 T C 0.082619 -1.0833e-07
14:62796559 C A 0.027239 -1.2593e-05
14:62798218 C G 0.213452 -3.5701e-06
14:62801987 G A 0.051018 1.6354e-05
14:62810185 G T 0.037353 -1.3932e-05
14:62810599 T C 0.063394 -2.0722e-05
14:62815496 T C 0.036957 2.1151e-06
14:62821802 T C 0.086031 2.1233e-06
14:62822699 A G 1.535724 3.0605e-05
14:62829709 A C 0.024412 6.3722e-06
14:62840705 G T 0.051258 1.8056e-05
14:62847475 G A 0.090218 5.1742e-05
14:62876585 T C 0.048149 1.5883e-05
14:62884388 G A 0.042981 -4.9766e-05
14:62884439 T G 0.099046 2.7878e-05
14:62885532 A G 0.025460 1.0763e-06
14:62892300 G A 0.786675 5.5682e-06
14:62903800 A G 0.289417 1.7271e-05
14:62912605 G A 1.354162 8.2616e-06
14:62919854 A G 1.738620 1.4188e-05
14:62920945 T C 0.056571 -1.9078e-05
14:62923501 A G 0.061443 -1.2145e-05
14:62927972 C T 0.084417 -3.0560e-05
14:62927977 T C 0.061129 -5.7388e-06
14:62932750 G A 0.055299 -1.0046e-05
14:62934520 A C 0.038882 2.3650e-05
14:62935279 C T 1.700569 1.6478e-05
14:62942000 G A 0.034461 -3.3698e-06
14:62947460 T C 0.643095 5.2003e-07
14:62949194 A G 1.945029 -1.2769e-05
14:62949525 C T 0.663603 -1.7983e-05
14:62951515 T C 0.286428 -1.0488e-06
14:62951857 C T 0.078951 2.1846e-05
14:62954445 A G 0.368430 3.1098e-05
14:62968281 G A 0.153161 -9.2230e-06
14:62974298 A G 0.143618 -2.5684e-05
14:62975606 C T 0.357499 -1.9572e-05
14:62983371 C T 0.433438 -7.6102e-07
14:62994906 G A 0.024811 -8.0338e-06
14:62995619 A G 0.328961 -1.2491e-05
14:62996701 C A 0.027940 6.6628e-06
14:62997446 T C 0.299651 -3.2794e-05
14:62998256 T G 1.649467 1.0535e-05
14:63009436 C T 0.049113 -2.3524e-05
14:63012017 A G 0.086089 -2.1000e-05
14:63012106 C T 0.071541 5.2649e-05
14:63015945 C T 0.072606 2.1506e-05
14:63038840 C T 0.024740 1.4608e-05
14:63047648 C A 1.822388 1.6998e-05
14:63055857 C T 0.100212 -2.4666e-05
14:63057583 A G 0.060207 -1.9087e-05
14:63080039 C A 0.024039 1.6793e-05
14:63088591 G A 0.511328 -2.5495e-05
14:63096339 C T 0.218016 2.0858e-06
14:63097142 C T 0.053550 -1.8313e-05
14:63097777 C G 1.011364 1.9914e-05
14:63098684 T G 0.057717 -1.7082e-05
14:63112981 T G 0.073511 3.5222e-05
14:63113952 G A 0.042371 -1.4975e-05
14:63120077 G A 0.259049 2.4887e-05
14:63122799 A C 1.046733 -1.1860e-05
14:63123795 A G 1.673678 -1.3374e-05
14:63129079 G A 0.159166 -4.3023e-05
14:63132432 T G 1.023088 1.6942e-05
14:63137870 A G 0.461170 1.1084e-05
14:63139007 G A 0.321337 -2.2329e-05
14:63139193 C T 0.141330 6.0776e-06
14:63144157 A G 0.269631 2.0064e-05
14:63159182 G A 0.234910 2.7341e-05
14:63159489 A G 0.393913 -1.6099e-05
14:63168598 G A 0.037301 -2.9112e-06
14:63168966 T C 0.064891 -5.9002e-05
14:63174960 T C 0.727205 1.2612e-06
14:63175105 T C 0.074839 5.9626e-06
14:63177144 C T 0.871017 1.1283e-05
14:63177507 A G 0.124042 -1.5196e-06
14:63181642 T C 0.693941 2.3491e-05
14:63183306 C T 0.075962 2.1151e-06
14:63183463 A G 0.702786 2.8822e-05
14:63187327 T G 0.070483 1.1405e-06
14:63200665 T C 0.024805 4.7497e-05
14:63201045 T C 0.964494 1.6862e-05
14:63201326 A C 0.257443 4.8838e-05
14:63206746 T C 0.866892 4.9904e-06
14:63214258 A G 0.083447 -9.8679e-05
14:63217299 T C 0.600117 3.9203e-05
14:63226281 T C 0.037652 -2.0512e-05
14:63229270 A C 0.034967 2.2056e-05
14:63237355 C A 1.141502 -6.6892e-06
14:63240099 A G 0.031364 1.6931e-06
14:63241005 A G 0.031712 2.0251e-06
14:63242558 T C 0.342870 3.1079e-05
14:63248853 C G 0.121517 -2.7374e-05
14:63252289 T C 0.068007 -2.8711e-06
14:63267615 A C 0.036840 3.8657e-06
14:63271562 T C 1.168179 -4.8859e-05
14:63277890 G T 0.394410 -3.6540e-06
14:63281788 T C 0.719619 5.3789e-06
14:63288592 G A 0.252895 -3.1366e-05
14:63291123 G A 0.071681 -5.5149e-06
14:63311968 T C 1.108401 -4.0339e-05
14:63314056 T C 0.036032 1.1636e-05
14:63318664 C T 0.825621 -7.1101e-09
14:63320103 G A 0.208122 -5.5753e-05
14:63323857 C T 0.740746 -1.8854e-05
14:63328843 G A 0.069162 -5.6068e-06
14:63329203 A G 0.026440 1.1750e-05
14:63342559 C A 0.027304 -2.4792e-05
14:63350181 C T 0.044127 7.6062e-06
14:63375173 T C 0.032877 3.1120e-05
14:63383219 G A 0.236828 -5.0358e-05
14:63395660 T C 1.020653 1.2065e-05
14:63410114 T C 0.046039 3.6619e-05
14:63411470 C A 0.065475 -2.2180e-05
14:63424092 T C 0.032156 -1.1365e-05
14:63424599 G T 0.246209 2.3204e-06
14:63424825 A C 0.081301 4.1384e-06
14:63430773 C T 0.866145 4.9571e-05
14:63442091 C T 0.495693 4.6347e-05
14:63446552 G C 0.160539 -7.5543e-05
14:63472585 T C 0.316085 -1.2761e-05
14:63478574 A G 0.045503 -5.7662e-05
14:63481037 C A 0.400308 6.6520e-05
14:63494976 A G 0.076011 -2.5219e-05
14:63495966 T G 0.405303 -3.2922e-05
14:63502865 G A 0.343811 -8.8088e-06
14:63515429 C G 0.361140 -1.2386e-04
14:63518263 T C 0.024847 -1.4782e-05
14:63518928 T C 0.737491 4.2534e-05
14:63521778 A G 0.484926 -1.1644e-06
14:63525512 C T 0.063628 -2.9060e-05
14:63543817 A G 0.168384 -3.3947e-05
14:63561395 A G 0.021767 -2.5404e-05
14:63563326 A G 0.191539 2.6725e-05
14:63579404 C A 1.746112 5.4041e-05
14:63580331 G A 0.037957 -9.7951e-06
14:63581463 A G 0.148247 4.0204e-05
14:63582469 A G 1.432055 3.0127e-05
14:63592736 C G 0.052190 -2.4929e-05
14:63594480 A G 0.178715 3.5504e-05
14:63596906 G A 0.025071 1.5856e-05
14:63601047 A G 0.041933 2.9281e-05
14:63616439 T C 1.350903 -9.3273e-06
14:63616927 A G 0.053352 -1.7761e-05
14:63617482 G A 0.061161 -1.5428e-05
14:63618415 C A 0.195762 -7.2243e-05
14:63624386 C T 0.042475 9.6928e-06
14:63624420 G T 1.169968 1.1014e-04
14:63626280 G C 1.960183 3.9673e-06
14:63630301 C G 0.028511 7.4325e-05
14:63630664 C T 0.066147 9.5494e-06
14:63636250 A G 1.022273 2.5674e-05
14:63639295 C T 0.048944 -8.0917e-06
14:63642726 T C 0.513509 3.3133e-06
14:63647182 A C 0.040041 -6.0417e-05
14:63649152 C A 0.234995 -3.8176e-05
14:63667910 A G 0.046594 -7.8053e-06
14:63669587 A G 0.086810 2.8728e-06
14:63669647 G A 0.930332 -3.4022e-05
14:63670903 C T 1.090425 1.5156e-05
14:63677622 T C 1.199771 2.0374e-05
14:63685189 G T 0.170734 -2.0520e-05
14:63686605 A G 1.948310 1.7644e-05
14:63688114 T C 0.046808 -1.6969e-05
14:63692313 T C 0.074057 -5.4512e-05
14:63701775 C G 0.129424 -1.3890e-05
14:63706984 A C 0.092568 -2.1391e-06
14:63707792 G A 0.413716 -6.2658e-05
14:63716434 T C 0.037441 -2.0081e-05
14:63734100 A G 0.108661 2.7320e-06
14:63735028 C T 0.099082 6.1311e-05
14:63741113 C T 0.159065 -4.0519e-05
14:63741472 T C 0.099485 -5.6964e-05
14:63743955 C T 0.048908 -1.4048e-05
14:63746100 C T 0.223809 -4.1781e-05
14:63749824 A G 0.032692 2.9818e-05
14:63759190 C T 1.430565 5.9732e-05
14:63776374 G A 0.204857 3.8983e-06
14:63776388 A G 1.838160 1.6397e-06
14:63777253 C T 0.587352 7.6919e-05
14:63778025 G A 0.044185 -6.1079e-06
14:63779322 A C 0.497257 -1.8601e-05
14:63780378 A C 0.022653 -1.6712e-06
14:63784378 A G 0.087264 -6.1466e-07
14:63786375 A G 1.803916 3.2054e-06
14:63790366 C G 0.376857 -1.1827e-04
14:63809172 C T 0.251337 -2.6679e-05
14:63812001 T G 0.045649 -1.2960e-05
14:63820012 G A 0.210907 -2.7023e-05
14:63821874 G T 0.094074 1.7012e-05
14:63824558 T C 0.126341 1.2563e-05
14:63828835 T C 0.053598 1.6630e-05
14:63829970 G T 0.145605 -9.5580e-06
14:63837525 T C 0.024723 9.3456e-07
14:63849052 A T 0.022292 1.1528e-05
14:63853252 C A 0.161275 -2.1015e-06
14:63853323 A G 0.051540 -1.0493e-05
14:63868540 T C 0.147941 -4.0528e-05
14:63869097 G A 0.164888 1.6312e-05
14:63877809 G A 0.042228 -1.8921e-06
14:63879679 C T 0.069889 4.5336e-06
14:63889525 C T 0.084895 1.3749e-05
14:63889727 C T 0.046948 -6.8882e-06
14:63890558 C T 0.149279 2.8251e-05
14:63891675 A C 0.082902 2.2085e-05
14:63892112 G A 0.068140 1.2233e-05
14:63901452 T C 0.110394 -5.7947e-06
14:63902247 C T 0.070619 1.5222e-05
14:63902751 A G 0.021948 -2.4225e-05
14:63906601 A G 0.387707 -2.4687e-05
14:63927197 A G 0.225436 4.0214e-05
14:63932745 A G 0.038648 -1.1684e-05
14:63951146 C T 0.157552 -3.8850e-05
14:63953522 T C 0.408825 -2.4669e-05
14:63953606 T C 0.062956 4.1359e-05
14:63955904 A G 0.035782 -4.2820e-07
14:63959605 A G 0.037837 2.3082e-05
14:63960354 T C 0.056779 -1.1193e-05
14:63966635 G A 0.339108 5.7617e-05
14:63968512 A G 0.022510 1.3244e-05
14:63977321 A C 0.268433 5.7533e-05
14:63980008 T G 0.178339 -1.7708e-05
14:63980659 G T 0.109534 5.5814e-06
14:63988473 C T 0.053193 4.8740e-06
14:63992028 T C 0.039320 -1.6884e-05
14:64007647 C A 0.077309 2.4056e-05
14:64008809 T C 0.534172 5.2446e-05
14:64018747 A G 0.045354 -8.2530e-06
14:64023012 C T 0.263921 6.8013e-06
14:64029781 A G 0.612095 2.9332e-05
14:64034480 C T 0.031355 3.2001e-06
14:64044097 C T 0.541732 7.5750e-06
14:64047654 G C 0.196554 8.2736e-06
14:64054767 A G 0.063940 1.2545e-08
14:64078847 A G 0.118703 -1.7615e-05
14:64087193 C T 0.067903 -1.0779e-05
14:64108884 T C 0.056880 -3.3189e-05
14:64109021 G T 0.085933 4.3281e-05
14:64109230 C T 0.040281 -1.4286e-05
14:64140536 G T 0.183126 1.0961e-05
14:64140588 T C 0.056438 -7.8391e-06
14:64155426 C T 0.047620 -2.2234e-05
14:64161155 T C 0.074855 1.1437e-06
14:64168865 A G 0.051252 -2.7746e-05
14:64174022 T C 0.125760 -2.4141e-05
14:64184649 G A 0.048918 -2.2545e-05
14:64192125 T C 0.048360 -2.3420e-05
14:64197689 G A 0.052063 -1.6649e-05
14:64204482 T C 1.927900 -4.5122e-06
14:64219919 G T 0.085463 3.4723e-05
14:64223911 T C 0.045360 -2.3693e-05
14:64224162 C T 0.118560 4.2297e-05
14:64235556 T G 0.320113 -9.7389e-06
14:64244296 A C 1.058675 -7.8749e-06
14:64259779 C T 0.033890 -8.2362e-06
14:64264458 T C 0.053296 -1.3476e-05
14:64275812 C T 1.806899 1.6258e-06
14:64276192 T G 1.374013 -3.9908e-06
14:64313165 T C 0.161191 2.6401e-05
14:64315862 T C 0.101215 1.8798e-06
14:64322064 G A 0.183058 1.9395e-05
14:64322782 C G 0.059522 9.5805e-06
14:64323026 A G 0.073885 -6.8680e-06
14:64336630 G C 0.156738 1.0105e-05
14:64340877 G A 1.038668 -1.3461e-05
14:64342520 T C 1.273042 -4.7036e-06
14:64342681 A G 0.036236 -1.4260e-05
14:64348750 A G 1.927537 -1.6204e-06
14:64351684 A G 0.234579 9.3872e-06
14:64377548 T C 1.599342 -2.7979e-06
14:64383201 C A 0.086641 -2.9826e-05
14:64383847 T G 0.058253 -1.0528e-05
14:64386452 C A 0.343324 1.2534e-05
14:64405778 C T 0.046662 9.9771e-06
14:64406690 C A 1.133910 -3.2898e-05
14:64414680 T C 0.273815 2.1192e-05
14:64425038 C T 0.063186 -3.4869e-05
14:64425084 C T 1.405134 -1.2809e-05
14:64432570 G A 0.866885 3.0775e-05
14:64441207 A G 0.038369 2.5985e-05
14:64464225 G A 0.050008 -1.0209e-05
14:64467243 T C 0.021695 1.4455e-05
14:64467651 G A 0.114669 -1.1731e-06
14:64469828 T C 0.153531 2.0408e-05
14:64475920 T C 0.046360 -7.7995e-06
14:64490358 T C 0.057396 -1.0970e-05
14:64491383 G T 0.071330 -1.3859e-05
14:64491457 A C 0.074131 2.0468e-06
14:64491695 C T 1.783529 -1.4596e-06
14:64495925 G A 0.048564 4.5622e-06
14:64496749 T C 1.786869 4.1287e-06
14:64497930 A G 1.786931 6.3452e-06
14:64498037 A G 1.865435 1.3004e-05
14:64507286 G A 1.788719 9.4593e-06
14:64514179 A G 0.057389 -4.3667e-05
14:64519035 G A 1.891456 2.3276e-06
14:64519455 G A 1.763194 3.8547e-06
14:64519709 T A 0.051537 -3.0097e-05
14:64522843 G A 1.763292 5.7823e-06
14:64537498 C A 0.030459 -3.1550e-06
14:64537657 A G 1.892930 2.3715e-06
14:64537829 A G 0.077471 1.1726e-05
14:64545908 C T 0.046993 -3.4807e-05
14:64547046 A G 0.110397 1.9241e-05
14:64553204 C T 0.133072 -4.4993e-06
14:64560092 A G 0.114542 -4.7357e-06
14:64563782 T C 0.146380 6.1277e-05
14:64564186 G A 0.109618 1.6914e-05
14:64564527 T C 1.732794 -5.1012e-08
14:64564680 A G 0.029943 1.9543e-05
14:64564988 C T 0.051784 -6.7954e-06
14:64569782 C T 0.037824 -3.3282e-05
14:64570872 A C 0.268186 -1.5029e-05
14:64580075 C T 0.031426 -2.6221e-05
14:64588837 A G 0.031059 -2.3777e-05
14:64596823 A C 0.039531 1.5375e-05
14:64603204 G A 0.097216 -3.9252e-05
14:64604595 A G 0.117963 4.9795e-05
14:64606654 C G 0.208171 6.0321e-05
14:64625344 C T 0.025821 1.8960e-05
14:64625757 G A 0.066549 9.1557e-06
14:64633690 T C 0.117713 5.9796e-05
14:64633984 A G 0.027336 -4.8763e-05
14:64637147 A C 0.627665 3.5338e-05
14:64638324 T G 0.025872 -1.8170e-05
14:64644205 C T 0.043569 -1.1335e-05
14:64646290 T C 0.028667 -3.7095e-05
14:64655161 T C 0.994745 1.1449e-05
14:64665535 C A 0.052151 2.0493e-05
14:64668332 A G 0.038492 3.4723e-05
14:64670565 A G 0.669731 -2.8475e-06
14:64680848 G A 1.010062 9.6435e-08
14:64681193 T C 0.735436 -2.3719e-06
14:64684530 C T 0.035269 1.3024e-06
14:64693317 C T 1.843259 -1.8992e-05
14:64695390 G A 0.066789 -2.1003e-06
14:64699816 T C 0.750438 -4.1275e-05
14:64700380 G A 0.056007 -2.7824e-05
14:64700739 G A 0.178563 -3.1591e-05
14:64719117 A G 0.111604 -4.2287e-05
14:64723525 A G 0.896448 -1.0062e-05
14:64724051 T C 0.061836 4.3471e-06
14:64737210 G C 0.023688 3.1946e-06
14:64743890 C T 1.112689 -3.2539e-05
14:64744640 T C 0.028414 1.5868e-05
14:64745179 C G 1.010056 -3.2493e-05
14:64760611 A C 0.194840 -4.8690e-05
14:64763982 G A 0.080000 -8.5739e-06
14:64764402 A G 0.182974 3.1144e-05
14:64773607 A G 0.030073 3.8867e-05
14:64778878 G A 0.032432 2.6235e-05
14:64791631 T G 0.058392 -3.2957e-06
14:64805291 C T 0.064436 1.0851e-05
14:64811237 A G 0.152018 -7.0596e-06
14:64816695 A G 0.148776 4.8903e-07
14:64826774 A G 0.864302 -9.5428e-06
14:64826806 C T 0.104298 1.8553e-05
14:64839007 C A 0.135052 3.3658e-05
14:64843033 G A 0.058902 -2.1120e-05
14:64852905 T C 1.844035 -2.1268e-05
14:64861479 T C 0.052131 -1.0272e-05
14:64871908 G A 0.033731 2.0903e-06
14:64873599 C A 0.500315 -3.5987e-06
14:64882380 G A 1.619343 -2.7111e-05
14:64884106 C T 0.150483 3.2166e-05
14:64888055 T C 1.803605 -2.1854e-05
14:64888204 G A 0.148630 -3.9007e-05
14:64889778 T C 0.027664 2.3805e-05
14:64899055 C A 0.050385 -2.1665e-05
14:64899381 C T 0.038005 -8.8905e-06
14:64900323 A G 0.050255 -2.3960e-05
14:64903462 T C 0.099913 2.8198e-05
14:64908845 A G 0.911197 -2.3768e-05
14:64926402 A G 0.049557 -2.3498e-05
14:64930098 T C 0.071600 3.8094e-06
14:64933355 T C 0.413758 -3.4450e-06
14:64933596 C T 0.026895 1.1926e-05
14:64935411 T C 0.308837 -3.6659e-05
14:64959653 T C 0.031196 -3.3304e-06
14:64959986 T C 0.055461 2.0892e-05
14:64969342 A C 0.640625 1.6816e-05
14:64974288 A G 0.037301 2.3002e-05
14:64979787 T C 0.063235 1.7171e-05
14:64988830 A C 0.204562 1.9055e-05
14:64988924 C T 0.464659 -1.8985e-06
14:64989813 C G 0.037460 -9.0249e-06
14:65001209 A G 0.689780 6.2709e-06
14:65008138 A T 0.026531 1.2765e-05
14:65009220 T C 0.071856 4.1160e-06
14:65010698 C T 0.056477 2.4016e-05
14:65031534 T C 1.014807 -2.1216e-05
14:65035365 C T 0.163765 3.1159e-05
14:65053999 C T 0.183483 -3.9892e-05
14:65100704 C A 0.055387 1.8156e-05
14:65109326 C A 0.341870 1.2605e-05
14:65116292 C T 0.023863 -1.6581e-05
14:65119210 A T 0.052125 2.0036e-05
14:65121085 A G 0.164836 -4.9425e-06
14:65121290 G A 0.263227 2.5347e-05
14:65123515 A C 1.152041 -2.5980e-05
14:65130483 C T 0.231707 3.4979e-05
14:65137378 T C 0.023101 -1.3312e-05
14:65140809 A G 0.043325 1.7397e-05
14:65149449 T C 0.178066 1.9504e-05
14:65161137 A G 0.355467 -1.2154e-05
14:65165090 C T 0.274237 -2.5632e-05
14:65169356 A G 0.027190 -1.9694e-05
14:65175394 G A 0.085612 -1.4008e-05
14:65176510 T C 0.142492 9.6920e-06
14:65192336 T C 0.291147 -1.3279e-05
14:65200821 T G 0.588011 3.2422e-05
14:65202852 A G 0.084466 -1.6452e-05
14:65207819 T C 0.120761 -8.7289e-06
14:65209215 A G 0.023299 1.3631e-05
14:65209802 A G 0.034782 8.1057e-06
14:65209909 A G 0.028466 -2.2601e-05
14:65212395 G A 0.238104 4.2557e-05
14:65216120 T C 0.127087 2.6969e-05
14:65222217 A G 0.114081 -1.1803e-05
14:65224689 A G 0.134955 6.8320e-06
14:65224813 G A 0.045162 1.8815e-06
14:65227674 T C 0.216042 -1.6940e-05
14:65229006 G A 0.189770 -5.1021e-05
14:65229364 G A 1.830516 1.0669e-05
14:65232427 C T 0.061801 2.3717e-05
14:65238141 C T 0.309171 -1.2643e-05
14:65238190 T G 0.158656 -2.7929e-06
14:65239316 A G 0.156069 -5.2917e-06
14:65241228 G A 0.466195 -7.2462e-06
14:65241933 A G 0.160691 -3.0363e-06
14:65242418 T C 0.072875 -4.9552e-06
14:65243669 A G 0.034844 1.1650e-05
14:65243885 G T 0.797486 2.9821e-06
14:65244950 A G 0.168913 1.4651e-05
14:65246623 C T 0.638977 -1.1331e-05
14:65246961 T C 0.469911 -2.2254e-05
14:65249052 G C 0.120654 -7.6194e-06
14:65253232 C T 0.605950 8.9600e-06
14:65253749 T C 0.046509 -9.5746e-06
14:65254465 T C 0.146935 1.9481e-05
14:65259581 T G 0.039992 -2.1286e-05
14:65260227 G T 0.718464 3.9515e-05
14:65261403 A C 0.094528 2.2091e-05
14:65262593 A G 0.095703 4.9777e-05
14:65263300 T C 0.649535 6.6513e-05
14:65263347 T C 0.486786 6.2112e-05
14:65265639 A G 0.038476 2.5653e-05
14:65267469 C T 0.591039 4.1678e-05
14:65268404 T G 0.028430 3.5873e-06
14:65270222 G A 0.325573 3.8693e-05
14:65270391 A G 0.174879 2.1767e-05
14:65271311 G A 0.163586 2.6760e-05
14:65271780 A G 0.090146 2.7029e-05
14:65278537 G T 0.174324 2.0191e-05
14:65282277 A G 0.076640 -4.6599e-05
14:65282307 A G 0.189942 -4.2068e-06
14:65283958 A G 0.117875 3.5334e-05
14:65286634 G C 0.028752 6.1265e-06
14:65289383 A G 0.024616 7.2692e-06
14:65294076 C A 0.470138 2.9609e-05
14:65294144 G C 0.084648 5.0997e-06
14:65295599 C T 0.056659 -1.8378e-05
14:65296068 C T 0.025425 -1.0233e-05
14:65303778 C T 0.191880 1.3056e-05
14:65306619 T C 1.619307 -1.3760e-05
14:65315157 A C 0.050073 5.0935e-06
14:65319725 A G 0.048447 3.5437e-05
14:65327395 G C 0.257719 1.0697e-05
14:65330224 T C 0.079156 2.6481e-06
14:65332190 A C 0.029284 1.6054e-06
14:65333831 A G 1.820035 -2.4251e-06
14:65339106 T C 1.550875 -8.2415e-06
14:65346847 A C 0.039443 -6.1902e-06
14:65347894 A G 0.068919 -1.3032e-05
14:65349697 A G 1.825423 -3.4272e-05
14:65349806 A C 0.085654 -1.0593e-05
14:65353011 A G 0.164781 2.6908e-05
14:65366739 T C 0.093824 -7.1981e-06
14:65377610 A G 0.030238 1.0223e-06
14:65380566 C T 0.057532 -3.4584e-05
14:65380993 T C 0.037295 3.0440e-05
14:65383689 G A 0.127168 -1.4498e-06
14:65394868 C A 0.020786 9.9204e-06
14:65395668 G A 0.241960 -5.7897e-07
14:65404442 C A 0.393255 1.1449e-05
14:65406402 A G 0.025775 1.3586e-05
14:65409096 T C 0.086780 8.2400e-05
14:65410320 G A 0.143466 -1.6223e-05
14:65416756 A G 0.042494 -5.1324e-06
14:65417070 A C 0.039713 2.4324e-05
14:65417420 C T 0.027917 -6.2409e-06
14:65419777 T G 0.197044 1.4565e-05
14:65429238 T C 0.061937 9.5944e-05
14:65430098 G A 0.030495 1.2282e-05
14:65435419 G A 0.038671 3.5742e-05
14:65435875 A G 0.815313 4.2254e-05
14:65437937 C T 0.812907 5.6381e-06
14:65440727 T C 0.131333 4.7985e-05
14:65443436 G A 0.671506 2.7376e-05
14:65450780 C T 0.513740 1.2860e-06
14:65458354 A G 0.163444 -2.2546e-05
14:65470831 G A 0.930267 -2.8389e-05
14:65475540 A C 1.025700 -6.0481e-06
14:65478948 G T 0.287768 -1.6479e-05
14:65479451 G C 0.040024 -1.1754e-05
14:65481018 A G 0.041014 1.8399e-05
14:65493112 A G 0.062320 9.7541e-06
14:65499756 T C 0.352409 -8.9219e-06
14:65511421 T G 0.043617 -1.0696e-05
14:65519840 C G 0.064426 1.0057e-05
14:65519990 T C 0.033409 -2.9781e-05
14:65525186 A G 0.038729 -2.4218e-05
14:65525258 G A 0.171068 5.7427e-06
14:65534084 C A 0.810616 -8.7888e-06
14:65538827 G A 0.072362 4.5097e-07
14:65546722 C A 0.806487 -4.3287e-06
14:65555251 T C 0.063404 1.6322e-05
14:65567515 T G 0.784626 -1.4260e-05
14:65570037 C T 0.034500 4.0577e-05
14:65573081 C G 0.033176 -7.8009e-06
14:65574118 G A 0.043475 4.4010e-07
14:65578757 C T 0.024883 -6.8342e-06
14:65579860 T C 0.031108 -8.0414e-06
14:65581665 C T 0.741808 -5.8039e-05
14:65586880 G A 0.127950 -5.6075e-06
14:65598267 T C 0.072064 -1.6707e-05
14:65598704 A G 0.758592 -4.6022e-05
14:65616327 G A 0.067779 2.1017e-05
14:65618655 C A 0.985277 2.2453e-05
14:65622792 A G 0.062086 4.3773e-06
14:65624617 C A 0.535574 -2.6490e-05
14:65629434 C T 0.281910 1.6576e-05
14:65629737 T C 1.824550 1.0671e-05
14:65630631 A C 0.096258 -1.2780e-05
14:65634220 T C 0.042293 -1.4963e-05
14:65635981 T C 1.725130 3.4665e-06
14:65642733 G A 0.110254 -1.7845e-06
14:65645250 C T 1.094983 -9.9629e-06
14:65652777 C T 1.129372 -3.6248e-05
14:65653765 T C 0.349452 -1.6346e-05
14:65655560 T G 0.126999 1.0521e-05
14:65661803 T C 0.020572 1.4497e-05
14:65662153 G A 0.450407 -9.4767e-05
14:65667150 G A 0.128288 -7.2938e-06
14:65667546 A G 0.163239 -1.6207e-05
14:65671998 T C 0.136542 8.3600e-06
14:65675953 G A 0.453572 -8.8298e-05
14:65679193 T C 0.061015 -5.5625e-05
14:65681008 A G 0.022042 3.1911e-05
14:65681560 A G 0.028651 -3.5284e-06
14:65684034 T A 0.056578 2.0383e-05
14:65692094 G T 0.461199 -2.1111e-04
14:65695347 A G 0.132939 -2.8720e-07
14:65716013 C T 0.218253 1.6249e-05
14:65716845 T G 0.120943 1.2367e-05
14:65720065 A G 0.485673 -5.9632e-05
14:65720883 A G 0.189034 3.2762e-06
14:65725217 G T 0.617979 -3.8830e-05
14:65734871 G A 0.192075 1.7642e-05
14:65735625 G A 0.090542 1.1667e-05
14:65736182 T C 0.073291 4.2554e-06
14:65737606 A G 0.176047 1.0382e-05
14:65738029 T C 0.706392 -6.4815e-06
14:65738943 G C 0.027307 -9.9585e-07
14:65743670 T C 0.078400 8.2434e-06
14:65747759 G A 0.194298 3.2769e-06
14:65758642 A G 0.792543 2.1231e-05
14:65762781 C T 0.168429 1.3750e-05
14:65783019 C T 0.368528 1.6339e-05
14:65801099 T C 0.053270 9.6481e-06
14:65821471 A G 0.027408 2.5304e-06
14:65822221 G T 0.093593 1.8891e-05
14:65831221 C T 1.221002 -2.4766e-05
14:65836377 T C 0.120641 -1.4699e-05
14:65838951 A G 0.041173 -1.9325e-05
14:65841063 G T 0.043971 -2.8891e-05
14:65858964 G A 0.159623 -1.4423e-06
14:65865625 G T 1.671380 -1.7405e-05
14:65873921 C T 0.116408 1.9491e-06
14:65874927 T G 0.328448 -4.8835e-05
14:65895706 T G 0.161379 -1.4466e-05
14:65914867 G A 0.315218 5.6460e-05
14:65929336 T C 0.177417 -7.5964e-05
14:65946948 G A 0.051872 1.0072e-06
14:65948076 G T 0.037736 5.9180e-07
14:65952631 C A 0.046298 2.8310e-06
14:65954889 T C 0.023425 -3.4592e-06
14:65955517 G A 0.071499 1.4046e-05
14:65959402 A G 0.057568 -3.7699e-05
14:65961867 T C 0.049749 6.6530e-06
14:65962345 A G 0.077942 -2.9987e-05
14:65968714 A G 0.038895 2.3970e-05
14:65969420 G T 0.079896 5.7531e-06
14:65972551 G A 0.061356 6.0131e-06
14:65972641 C T 0.033438 -1.9650e-05
14:65980569 T C 0.048859 -3.4034e-05
14:65996767 G A 0.047931 -2.1830e-05
14:66008794 A G 0.116574 2.4487e-07
14:66011084 C T 0.026600 -2.0648e-06
14:66019097 C T 0.035237 1.9086e-05
14:66025363 G A 1.012266 -3.6551e-05
14:66028065 A G 0.048236 -2.8909e-05
14:66028446 G A 1.374052 -8.3671e-05
14:66033045 G T 0.057636 6.3390e-06
14:66034473 C T 0.030900 -6.6919e-06
14:66067807 G A 0.089650 2.8823e-05
14:66078269 T C 0.028534 2.2029e-05
14:66079115 T C 1.323700 -5.4990e-05
14:66082793 C A 0.024892 1.9737e-05
14:66085429 T G 1.687128 -2.4914e-05
14:66096297 A G 0.043053 8.2289e-06
14:66125390 C T 0.064517 -1.4775e-05
14:66131726 T G 0.046730 2.0047e-05
14:66136163 A C 0.305134 3.9874e-05
14:66152034 G A 0.066127 5.9029e-06
14:66163678 T C 0.037210 1.9569e-05
14:66166400 T C 0.070983 1.5879e-05
14:66178767 T G 0.117603 1.9488e-06
14:66196162 G A 0.063800 -2.8924e-05
14:66216056 A G 0.060366 -3.7235e-05
14:66222017 T G 0.068860 7.0319e-06
14:66230442 T C 0.044026 -4.5301e-05
14:66256489 C T 0.939105 4.1600e-05
14:66257203 T G 0.037025 1.9120e-06
14:66262963 G A 0.901983 2.7742e-05
14:66270204 A G 0.047061 1.7679e-05
14:66275091 T C 1.121608 -3.7126e-06
14:66275520 G C 1.890544 -4.8332e-06
14:66275823 G A 0.060788 2.4998e-06
14:66279536 T C 0.844223 -1.2731e-05
14:66284037 G T 1.073703 -5.1797e-05
14:66287910 T C 1.778560 2.7719e-05
14:66288374 G A 0.892424 -3.9756e-05
14:66289350 A G 1.185096 2.6404e-05
14:66292007 A G 0.103772 -2.9466e-05
14:66292566 T C 0.167579 -4.7945e-05
14:66292820 T C 0.053897 5.9981e-06
14:66292920 G A 0.838841 1.3902e-05
14:66299436 A T 1.491460 -1.7420e-05
14:66299595 A G 0.956298 2.0893e-05
14:66300707 C T 1.425005 -1.0161e-05
14:66304470 T C 0.188066 -5.0554e-05
14:66307813 C T 0.321512 -5.9034e-05
14:66314555 A G 0.181111 3.0931e-05
14:66331048 G T 0.066160 1.6365e-05
14:66332007 C T 1.194409 2.0341e-05
14:66332403 T C 0.273987 -5.0167e-05
14:66337018 A G 0.035691 -1.3532e-05
14:66337317 A G 0.092344 2.4532e-06
14:66337982 A C 0.203429 1.3281e-05
14:66346271 T G 0.289872 -1.7470e-05
14:66346942 G A 1.081357 8.6298e-06
14:66354477 T C 0.700550 2.3588e-05
14:66354480 T C 0.270738 -7.4716e-06
14:66356005 C T 0.077566 -1.1581e-05
14:66368118 C T 0.110955 -3.1735e-05
14:66368927 C T 0.096576 2.3774e-05
14:66370475 G A 0.147808 -3.8729e-05
14:66373688 G A 0.221184 -3.9500e-05
14:66378878 G A 0.072359 -1.9586e-05
14:66383752 G T 0.443162 8.7456e-06
14:66387118 T C 0.582775 -2.5627e-05
14:66399655 G A 0.446489 -1.3062e-06
14:66401984 G A 0.060402 3.9522e-05
14:66403999 C A 0.123436 1.0638e-05
14:66404433 C T 0.344505 2.8205e-07
14:66406423 G A 0.077595 -5.3116e-06
14:66407246 A G 0.119394 -3.8076e-05
14:66407339 C T 0.744631 -2.9102e-05
14:66411326 G A 0.270407 -1.1766e-05
14:66414780 T C 0.035341 -5.1071e-05
14:66416226 C T 0.151051 2.1721e-05
14:66417288 T C 0.121907 2.1862e-05
14:66418986 A G 0.025558 1.1098e-05
14:66421095 C A 0.196236 -2.1555e-05
14:66427214 T G 0.118421 3.9446e-05
14:66429506 A G 0.056406 -3.0266e-05
14:66430642 A G 0.123786 -3.2616e-06
14:66432561 G A 1.099702 -2.7276e-05
14:66433199 T C 0.095356 1.8037e-06
14:66439911 G A 0.322171 -2.5693e-05
14:66441817 C T 0.039670 2.4442e-06
14:66441939 A G 0.100364 -4.9964e-06
14:66444344 T C 0.657952 -2.3145e-05
14:66461978 T G 0.307610 -1.8426e-05
14:66466911 G A 0.055585 2.1347e-05
14:66470349 G A 0.073856 -9.0477e-05
14:66474352 C A 0.714371 1.7411e-05
14:66475014 G T 0.028125 -4.5930e-06
14:66475085 C T 0.613146 1.9395e-05
14:66480812 T G 0.084606 1.4687e-05
14:66482076 A G 0.565549 -3.1882e-06
14:66484340 G A 0.024558 -6.3532e-07
14:66486206 A G 0.060986 1.7571e-05
14:66492107 A G 0.777473 -1.1265e-05
14:66505196 C T 0.105334 -5.1138e-05
14:66510671 T C 0.090688 1.1897e-05
14:66512009 A C 0.072853 1.7592e-05
14:66522486 C T 0.121251 -4.9642e-05
14:66533534 T C 0.123322 6.8614e-05
14:66535432 A G 0.073064 -1.6610e-05
14:66537120 C T 0.025509 -2.7895e-05
14:66542775 A G 0.075910 -5.1150e-06
14:66546058 G A 0.098008 3.6942e-06
14:66550640 A G 0.035727 8.0272e-06
14:66551416 C T 0.025986 -2.4753e-05
14:66564649 G C 0.459645 -4.7035e-05
14:66574585 T C 0.025934 -1.7018e-05
14:66587835 G A 0.718837 -6.4707e-05
14:66591770 G A 0.051372 1.6466e-05
14:66619054 G A 0.712832 -3.4010e-05
14:66620999 C T 0.033075 -1.6467e-05
14:66621408 T C 0.030248 9.0325e-06
14:66622809 G A 0.192257 -3.4207e-05
14:66624792 T C 0.178001 -3.2098e-07
14:66628955 C T 0.210891 -1.1338e-05
14:66637024 G A 0.152736 8.5032e-06
14:66657755 C G 0.113149 -4.2328e-06
14:66658886 G A 0.128544 4.4926e-05
14:66665764 T C 0.074761 3.0123e-05
14:66676069 G T 0.043377 5.6156e-07
14:66684831 T C 0.032358 3.6401e-06
14:66731753 C T 0.117083 -3.5103e-05
14:66734034 A G 0.056776 -1.6287e-05
14:66743835 G A 0.069980 -1.0397e-05
14:66744125 A G 0.024746 -7.5740e-06
14:66747559 C T 0.073109 -4.6732e-06
14:66751877 A G 0.040261 1.9303e-06
14:66755047 A G 0.044478 -3.9099e-05
14:66762088 A G 0.081298 2.3930e-06
14:66793363 T C 1.856745 -9.9707e-06
14:66797739 A G 0.038278 -3.8976e-05
14:66809834 G A 0.166822 -2.2180e-06
14:66826641 A G 0.025392 -1.3241e-07
14:66846849 A G 0.088212 3.2920e-06
14:66854685 C T 0.111770 6.9821e-06
14:66861270 T G 0.037457 5.4052e-05
14:66866050 T C 0.058996 3.3950e-05
14:66921369 A G 0.022107 -1.0908e-05
14:66921925 C A 0.075527 -2.6231e-05
14:66927757 A G 0.430442 -1.3865e-05
14:66949965 A C 0.253226 -2.8757e-05
14:66959986 T C 0.023273 -8.4809e-06
14:66968401 C T 0.096719 2.6361e-05
14:66979493 C T 0.255580 -2.8673e-05
14:66991167 A C 0.302021 -7.8782e-05
14:67030895 A G 0.060791 -6.4393e-06
14:67090637 T G 0.071872 -3.0415e-05
14:67097677 T C 0.096466 3.9580e-06
14:67122771 G T 1.853902 -1.7426e-05
14:67124816 A G 0.121287 -4.7546e-05
14:67140402 G C 0.256511 1.9381e-06
14:67161341 G A 0.221171 -3.0053e-05
14:67161374 G A 0.076666 3.1178e-05
14:67237137 A G 0.182944 -5.5816e-05
14:67238139 T C 0.111880 3.8567e-06
14:67287417 C T 0.055130 1.2661e-05
14:67347516 C T 0.032721 1.7434e-05
14:67350830 T C 0.049775 -4.9583e-05
14:67353108 G A 0.189397 -6.0819e-08
14:67371669 G A 0.053335 1.5585e-05
14:67374056 C T 0.082538 2.4667e-06
14:67402726 C T 0.025970 2.1251e-05
14:67417306 T C 0.054319 5.5343e-06
14:67451508 T C 0.253366 4.4052e-06
14:67461348 G C 0.297444 -2.3804e-05
14:67462202 C T 1.966217 -4.2479e-06
14:67472264 A G 0.136133 1.2396e-05
14:67549784 A G 0.091302 2.5811e-05
14:67557901 T G 0.060139 8.3863e-06
14:67559071 G C 0.071473 -3.4355e-05
14:67577259 A G 0.036853 2.1054e-05
14:67584936 T A 0.039885 2.1601e-05
14:67593018 G A 0.037408 -2.4578e-06
14:67599328 C G 0.081860 -2.6731e-06
14:67608993 A G 0.160285 -5.0069e-05
14:67612029 C T 0.244063 -1.5362e-07
14:67633012 T C 0.123416 -5.3382e-05
14:67640171 T G 0.215432 9.1605e-06
14:67648081 T C 0.040842 2.2686e-05
14:67649003 G A 0.077014 -6.9890e-06
14:67661856 T G 0.027635 1.6938e-05
14:67667510 C T 0.203968 -1.0903e-04
14:67671701 T C 0.112588 -5.1386e-05
14:67687852 G A 0.093996 5.9331e-06
14:67692810 C T 0.084096 5.1393e-05
14:67700603 T G 0.044760 -4.4089e-05
14:67701168 A C 1.271192 8.7838e-06
14:67728371 C T 0.077754 2.4197e-05
14:67738075 C T 0.223848 -3.9989e-05
14:67753177 T C 0.211300 7.6099e-06
14:67759282 A C 0.076559 -3.1206e-05
14:67799157 G A 0.022948 8.0028e-05
14:67825097 C T 0.098251 1.7905e-06
14:67829572 G A 0.116116 -5.5284e-05
14:67837048 G A 0.126100 -2.6295e-05
14:67855705 G A 0.152106 -1.8838e-05
14:67860119 A G 0.044280 -4.5146e-05
14:67862269 A G 0.055182 -4.2733e-05
14:67878717 G A 0.672110 2.1104e-05
14:67878765 A G 0.063891 -2.6764e-05
14:67882096 T C 0.045003 -3.8936e-05
14:67886117 A C 0.268011 -6.3593e-06
14:67888615 T G 0.038791 -4.9851e-06
14:67890322 A G 0.741126 -2.2207e-05
14:67893241 C T 1.943282 -6.5412e-05
14:67894108 T C 0.128700 7.2900e-05
14:67897628 G A 0.127532 -6.9568e-06
14:67898767 G A 0.095791 1.2602e-06
14:67899267 T C 0.074450 -1.6777e-05
14:67899471 A G 0.038431 6.8851e-05
14:67908982 G A 0.048840 -1.4636e-06
14:67912792 G A 0.697343 -3.9404e-05
14:67921380 G A 0.060359 -5.1541e-05
14:67924865 C A 0.406874 -1.4722e-05
14:67929357 A G 0.099816 -4.3557e-05
14:67930521 C T 0.026330 -2.3368e-05
14:67931241 T C 0.062265 2.9382e-05
14:67934998 T C 0.067783 -6.2619e-05
14:67935051 G T 0.264879 7.7867e-05
14:67938070 A G 0.186086 -1.7130e-04
14:67938818 A G 0.980113 -3.8371e-06
14:67939252 A G 0.130063 -6.3223e-05
14:67940347 A G 0.021958 2.5794e-06
14:67941083 C A 1.187544 1.2481e-05
14:67942352 C T 0.155540 9.1472e-05
14:67943909 G T 0.932750 3.0366e-05
14:67945022 A C 0.052164 -9.3248e-05
14:67946492 A G 0.039051 1.1528e-05
14:67954371 T C 0.132585 9.6620e-06
14:67957810 G A 0.022546 8.3409e-06
14:67961179 A G 0.054290 4.2850e-05
14:67962497 G A 1.906319 -3.8361e-05
14:67962680 T C 0.045185 -3.6458e-05
14:67969108 A G 0.955750 -1.5240e-04
14:67969810 T C 0.140580 2.3446e-05
14:67972947 C T 0.051631 -5.8083e-05
14:67972972 C T 0.157565 4.4244e-05
14:67974505 T G 1.553420 -6.3357e-05
14:67975036 G A 0.198232 -1.0380e-05
14:67978642 C T 1.532302 -6.7027e-05
14:67979845 G A 0.852743 -1.5325e-04
14:67985000 T G 0.993982 -8.8607e-05
14:67993171 G A 0.545188 -5.6422e-06
14:67994383 A G 0.653911 4.4672e-05
14:67997451 T C 0.205678 1.8904e-07
14:68004885 G T 1.133011 -2.8352e-05
14:68005110 T C 1.923093 2.1593e-06
14:68005147 C T 0.585936 2.9681e-05
14:68006473 T C 0.100750 4.3258e-05
14:68008867 A G 0.431847 -5.5009e-07
14:68010986 T C 0.062596 -1.8408e-05
14:68012909 T C 0.139028 3.9457e-05
14:68017955 C G 0.205253 -8.0046e-05
14:68019608 G A 0.632715 2.4353e-05
14:68019811 C T 0.488276 3.2217e-05
14:68020762 A G 0.145809 -3.7504e-06
14:68025058 C A 1.311606 -1.1536e-05
14:68025448 A G 0.145293 8.3847e-06
14:68027033 T C 0.027833 1.6016e-07
14:68027809 G A 0.446593 1.7202e-05
14:68029118 A C 0.053069 1.1051e-05
14:68029313 A G 0.444074 2.3878e-05
14:68029386 A G 0.164826 -3.4900e-05
14:68031052 G A 1.897380 -4.9206e-06
14:68032235 T C 0.287499 1.8609e-05
14:68032874 T C 0.880453 -3.4652e-05
14:68034201 C T 0.057568 7.3034e-07
14:68034242 C T 0.646192 -2.0350e-05
14:68035608 A G 0.027979 -1.8449e-05
14:68035879 G A 0.573687 5.7399e-05
14:68035903 G A 0.025941 -1.2143e-05
14:68037895 T G 0.542634 -5.4843e-05
14:68040195 T C 0.020303 -1.0599e-05
14:68045935 A G 1.603285 2.1452e-05
14:68051883 T G 0.599095 1.1949e-04
14:68053149 G A 0.807523 -6.3901e-06
14:68053802 C T 1.346469 1.3755e-05
14:68060926 T C 1.136013 6.3601e-05
14:68062643 C T 0.032504 -7.6635e-06
14:68065034 T C 1.615344 3.4805e-05
14:68065844 A G 1.092302 7.2736e-05
14:68066607 A G 0.068454 6.0603e-06
14:68066906 T C 0.031945 -1.1773e-05
14:68067756 A G 1.811960 3.1806e-05
14:68080560 T C 0.273867 -4.2534e-05
14:68100083 G T 0.175434 -1.7154e-06
14:68101454 C G 0.211709 -1.3845e-06
14:68103156 T C 0.134221 2.2211e-06
14:68103780 T C 0.159354 5.3929e-06
14:68115459 C T 0.279780 -5.1932e-05
14:68118364 T G 0.079760 4.0920e-07
14:68135039 G A 0.632099 6.3585e-05
14:68137054 C A 0.030043 3.0958e-05
14:68159269 T C 0.040790 -7.3617e-05
14:68162955 G A 0.164145 -3.1010e-06
14:68171340 C T 0.223667 -2.0527e-06
14:68189609 A G 0.084291 3.2754e-05
14:68193731 A G 0.267118 -4.6425e-05
14:68200383 A C 0.275363 2.0342e-05
14:68202181 A G 0.063112 4.3955e-06
14:68204433 C T 1.201946 5.8088e-05
14:68213413 T G 0.311262 -8.3684e-05
14:68219200 T C 0.088582 6.8252e-05
14:68225153 A G 0.059931 -2.5445e-05
14:68234539 C T 1.973063 -1.6221e-07
14:68236320 T C 0.025295 -6.6893e-06
14:68241253 A G 0.032419 -3.8576e-05
14:68241320 C T 0.083135 2.4461e-06
14:68248281 T C 1.250250 8.6499e-06
14:68249114 A G 0.044637 -3.0338e-05
14:68249499 T C 0.711180 3.0317e-06
14:68251934 A G 0.031562 -1.8045e-05
14:68251991 A G 0.032312 -1.9486e-05
14:68252852 T A 0.096411 1.2159e-05
14:68256245 T C 0.026687 9.7561e-06
14:68257352 A T 0.272101 -2.0019e-05
14:68265135 A G 0.022214 -1.3932e-05
14:68315877 A G 0.033598 3.5334e-05
14:68322866 T C 0.089400 1.0803e-05
14:68323548 G A 0.067247 1.1285e-05
14:68343363 A G 0.342743 -7.9930e-05
14:68348297 A G 0.779190 -1.4614e-07
14:68352648 G T 0.025330 -4.2711e-06
14:68353893 G A 0.025866 2.1846e-05
14:68374965 A C 0.156251 5.2409e-07
14:68398909 G A 1.298308 4.5282e-05
14:68406153 G T 0.052767 -1.0635e-05
14:68414810 T C 0.037914 -2.1631e-05
14:68417538 A G 0.045666 -1.1530e-05
14:68417698 T C 0.023477 -2.1987e-05
14:68453054 T C 0.372348 -2.4410e-04
14:68464729 C T 0.046662 -8.0263e-05
14:68491653 G A 0.044328 -4.2705e-06
14:68498663 C G 0.068312 -3.5566e-05
14:68500461 A G 0.023646 -2.7268e-05
14:68520906 A G 0.344561 -1.1621e-04
14:68529614 C T 0.023071 -2.2905e-05
14:68531458 G A 0.162804 6.3560e-06
14:68547734 C T 0.025080 8.6240e-08
14:68564476 G A 0.052440 1.2346e-05
14:68591294 C A 0.082791 1.4071e-05
14:68599492 C A 1.670987 2.6104e-04
14:68621818 G A 1.352825 9.5943e-05
14:68634785 G A 0.033854 6.4548e-06
14:68647138 A G 0.119278 2.3614e-05
14:68662016 C T 0.070262 6.9440e-06
14:68674300 G T 0.309496 -1.3585e-04
14:68674793 G A 1.291904 3.0668e-05
14:68682754 A G 0.050229 -6.2932e-06
14:68689580 C T 0.081399 1.0048e-04
14:68699594 T C 0.281069 -1.2648e-04
14:68705686 G A 0.075056 2.2832e-05
14:68710705 T C 0.036866 -8.8302e-06
14:68711163 T G 0.049174 3.9777e-06
14:68720573 G A 0.066565 -1.7823e-04
14:68723484 G C 0.523071 -4.3892e-05
14:68726483 G A 0.632719 -4.9663e-04
14:68726790 A G 0.145212 1.1318e-05
14:68732655 A G 0.077335 3.0110e-05
14:68733632 A G 0.742846 2.0364e-05
14:68736471 T C 1.855759 -4.4672e-05
14:68753593 T C 1.435002 3.9399e-05
14:68756733 T G 0.135572 -1.7979e-05
14:68771803 C T 0.021098 -9.8410e-06
14:68776573 C T 0.082762 1.7526e-05
14:68781069 C A 0.021812 -1.9861e-05
14:68788924 T C 1.295123 3.9698e-05
14:68795209 A G 0.149717 1.6287e-05
14:68796943 G A 0.074206 -8.6392e-06
14:68813115 C T 1.611368 5.3497e-05
14:68819641 G A 0.072093 -1.0939e-05
14:68828298 G A 1.051106 8.1406e-06
14:68839917 G A 1.616980 3.7343e-05
14:68844585 A G 0.070925 -1.1182e-05
14:68847817 T C 0.064293 1.3632e-05
14:68857042 T C 0.064913 2.0110e-06
14:68863230 T C 0.065137 5.3323e-05
14:68864686 A G 0.071986 2.3372e-05
14:68871549 A G 0.315355 6.9284e-06
14:68880422 T C 0.673687 8.3173e-05
14:68880637 G T 0.582493 -6.0138e-05
14:68886409 G T 0.044409 -7.7746e-06
14:68904312 T C 0.112104 -1.3634e-05
14:68905974 T C 0.270731 2.6840e-05
14:68906766 T C 1.599027 3.6634e-05
14:68907570 G A 0.021903 1.6701e-06
14:68910151 A G 0.508296 -4.7611e-05
14:68912098 T C 0.073924 -1.9654e-06
14:68921848 A G 0.296571 1.3246e-05
14:68926351 G A 0.094054 -1.0782e-05
14:68933248 A G 0.094570 9.5720e-06
14:68941046 G A 0.139522 3.0759e-05
14:68944147 G T 0.806283 -2.2433e-05
14:68944174 T C 0.026840 4.0614e-05
14:68949027 A C 0.118232 -6.1862e-06
14:68950352 G A 0.251834 3.1300e-05
14:68958992 T C 0.457850 -5.6196e-05
14:68963082 C T 0.337082 -7.3533e-05
14:68963175 T C 0.024665 1.9924e-06
14:68966189 G A 0.070292 4.2721e-05
14:68973085 T C 0.979775 1.6691e-05
14:68973190 G A 0.020455 8.9564e-06
14:68979929 G A 0.397513 -1.1511e-05
14:68981209 A G 0.042397 2.6145e-05
14:68984365 T G 0.123419 5.6545e-06
14:68986326 G C 0.069610 1.4649e-05
14:69002167 T C 0.098741 4.0813e-05
14:69003317 G A 0.465231 -6.3868e-06
14:69005887 A G 0.579085 1.8473e-06
14:69007232 G A 0.374354 2.5484e-05
14:69010925 C A 0.145355 1.6454e-05
14:69015415 T C 0.084362 -3.7444e-05
14:69030890 A G 0.047039 1.3281e-05
14:69034682 T C 0.499851 -8.9149e-06
14:69037937 C T 1.439105 -8.5350e-06
14:69040078 C T 1.466636 -2.8206e-05
14:69042668 G A 0.227020 2.0669e-05
14:69043970 A G 0.398983 -7.7119e-05
14:69044554 T C 0.579795 -1.4086e-05
14:69045382 A G 0.235225 4.0888e-05
14:69046093 T C 0.062154 -1.3750e-05
14:69047702 G A 0.065251 1.2531e-05
14:69052424 C T 0.060002 -3.5597e-05
14:69052687 G T 0.048587 -4.0866e-05
14:69052747 T C 1.483901 3.9466e-05
14:69053197 G A 0.467457 3.6574e-05
14:69053887 T G 0.049561 -2.5523e-05
14:69054681 A G 0.177190 1.3619e-05
14:69057160 T C 0.078088 -1.0837e-05
14:69059693 C T 0.470937 -1.1560e-05
14:69063521 T C 0.802248 1.2310e-05
14:69067638 G A 0.774840 -8.6618e-06
14:69067925 G A 0.627155 1.1995e-05
14:69068875 A C 0.028881 1.2597e-05
14:69069594 C T 0.286327 6.8287e-06
14:69071599 A G 0.428783 1.0867e-05
14:69071936 G A 1.795789 9.2984e-07
14:69072729 T C 1.901528 -3.1776e-05
14:69072878 C T 0.324057 1.1220e-05
14:69073972 T C 0.936142 -1.7259e-06
14:69074506 C T 0.546636 2.9827e-05
14:69077106 T C 0.033529 -3.1796e-05
14:69077699 A T 0.357726 1.7847e-05
14:69078528 C G 0.024720 3.1915e-06
14:69088284 C T 0.429254 2.8932e-05
14:69089765 T C 0.490882 -4.4778e-05
14:69091689 C A 0.276194 -1.3353e-05
14:69097372 T C 0.115934 1.0877e-05
14:69112372 T C 0.030361 -8.6964e-06
14:69113475 G A 0.511130 2.3152e-05
14:69115670 T C 0.437914 -1.4559e-05
14:69116060 G A 0.077192 -6.3537e-06
14:69116860 A G 0.125250 3.4288e-06
14:69117512 C T 1.219327 2.2522e-05
14:69118747 T C 0.114867 -9.8073e-06
14:69118966 T C 1.736517 2.7723e-06
14:69120802 A C 0.041654 -2.7197e-06
14:69125795 C G 0.519008 -2.5463e-05
14:69131300 C G 0.020689 8.7300e-06
14:69132557 A G 0.065507 2.0566e-05
14:69133268 T C 1.096609 6.2060e-06
14:69135753 A G 1.025207 -2.0612e-05
14:69138425 A C 0.076167 3.2770e-05
14:69141488 G A 1.425119 4.0874e-05
14:69142390 G A 0.726663 3.5949e-05
14:69143619 C T 0.397581 -1.7337e-05
14:69149280 C T 0.225202 2.2426e-05
14:69153511 T C 0.212293 1.5081e-05
14:69155350 C T 0.567847 -4.2686e-05
14:69155407 A G 0.029664 -1.1286e-05
14:69159877 T C 0.081295 -2.7925e-06
14:69160487 A G 0.167017 1.0859e-05
14:69162043 T C 0.341587 7.6165e-06
14:69162750 A C 0.377746 1.8913e-05
14:69170714 C T 0.520936 -2.1607e-05
14:69172166 A G 0.451348 1.9208e-05
14:69178938 T C 0.052602 -1.0393e-05
14:69181138 A G 0.373841 1.0212e-06
14:69182036 T C 0.971054 -1.8590e-05
14:69183345 G A 0.061966 3.2936e-05
14:69186051 T C 0.392180 -6.8648e-06
14:69189196 C T 0.078987 -4.8263e-06
14:69193461 C T 0.584132 -1.6297e-05
14:69201190 T G 0.155452 4.1112e-06
14:69204360 C A 0.049077 1.8029e-05
14:69206682 T G 0.107038 -3.1877e-05
14:69210059 A G 0.142300 2.4827e-05
14:69210199 A G 0.827673 -2.1519e-05
14:69211412 T C 0.159945 -2.1316e-05
14:69216311 A G 0.049126 -9.2180e-06
14:69219407 T C 0.048476 2.1553e-05
14:69219580 A G 0.033055 -3.6691e-06
14:69226115 T C 0.055689 -1.5199e-05
14:69230122 A G 0.107914 -3.0098e-05
14:69233169 T C 0.246436 -4.0224e-05
14:69233836 A G 0.753428 -6.5121e-05
14:69238754 C T 0.350471 4.9364e-05
14:69247174 C T 0.055572 -6.5420e-05
14:69248973 T C 0.025772 2.4230e-06
14:69254191 T C 0.925073 -7.4132e-05
14:69259502 C T 0.427576 5.0346e-05
14:69263599 C T 1.424771 -1.0366e-05
14:69278204 T C 0.492973 3.9925e-05
14:69287483 C T 1.668202 -2.8448e-05
14:69292708 T G 0.024753 -2.6810e-06
14:69294573 A G 0.049661 -2.8315e-05
14:69307954 A G 0.050346 -1.2260e-05
14:69308642 A G 0.061645 7.1172e-06
14:69311842 A G 0.168270 -9.6781e-06
14:69314059 A G 0.676885 -8.4615e-06
14:69315016 T C 0.219502 -2.2143e-05
14:69318251 A G 0.080383 -4.5720e-06
14:69318352 T C 0.326241 5.1647e-06
14:69322588 T C 0.060431 -4.3491e-06
14:69324802 C T 1.867204 -1.2987e-05
14:69324972 A G 0.093275 2.0339e-05
14:69328594 A G 1.732304 8.5748e-06
14:69335564 C T 1.389291 2.8829e-05
14:69340426 A G 0.301758 -3.0027e-05
14:69340456 T C 0.032608 1.5101e-05
14:69340542 C A 0.791803 -8.5256e-06
14:69341658 A G 0.050784 1.8622e-05
14:69346662 A C 0.054410 1.1534e-05
14:69350058 G C 0.113562 2.7701e-05
14:69350761 T G 0.209025 1.1207e-05
14:69355100 T C 0.034003 -6.5540e-06
14:69357265 T C 0.147834 3.6982e-05
14:69358174 T C 0.388678 4.8656e-05
14:69358301 C T 0.032384 -1.7070e-05
14:69361259 C G 0.030173 -3.3629e-05
14:69364468 G A 0.291326 -3.3324e-05
14:69378150 C A 0.220664 -1.3396e-05
14:69384839 T C 0.032432 -8.5853e-06
14:69392445 A G 0.323219 -5.2172e-06
14:69408697 A G 1.046977 -7.1195e-06
14:69416306 A G 0.411720 1.3780e-05
14:69421378 G A 0.606534 -1.0364e-05
14:69432579 A C 0.463780 -1.3966e-05
14:69435775 C A 0.049515 9.2264e-06
14:69437516 G A 0.243849 -2.7300e-05
14:69437558 T C 1.372144 2.3956e-06
14:69441360 C T 0.208856 6.4519e-05
14:69442497 A G 0.044367 1.3931e-05
14:69446113 A C 0.453189 1.8224e-05
14:69452057 T C 0.034205 3.7326e-06
14:69452088 G A 0.522805 2.0905e-05
14:69467475 A G 0.711855 -3.9055e-05
14:69475527 T C 0.181425 2.0579e-05
14:69476895 C T 0.631203 -3.4428e-05
14:69480564 G A 0.148545 -4.6336e-05
14:69484845 G A 0.204224 7.7568e-06
14:69490054 G A 0.057854 -7.2393e-06
14:69504680 G A 0.064871 -1.1289e-05
14:69506574 C A 0.181257 1.0023e-05
14:69539440 T C 0.215231 -3.3054e-06
14:69540198 G T 0.072924 5.8841e-06
14:69568156 G C 1.606275 -4.4286e-05
14:69568742 G A 0.661460 -1.2593e-05
14:69575061 T C 0.164109 -7.2563e-05
14:69576775 G A 0.055166 3.4774e-05
14:69579619 T C 0.659951 -1.5842e-05
14:69588313 G T 0.088715 -1.4364e-05
14:69596615 G A 0.170325 -1.5243e-05
14:69599483 T G 0.515934 -1.7183e-05
14:69601540 G T 0.052057 1.2577e-05
14:69613765 C T 0.073953 -7.9877e-06
14:69635686 G A 1.893180 2.6348e-05
14:69643701 A G 0.025003 -3.3579e-06
14:69676591 T C 0.045085 -5.8575e-05
14:69682787 C T 0.097066 2.2306e-05
14:69689347 G A 0.065663 -7.1707e-06
14:69697289 A G 0.072311 9.8871e-06
14:69704434 G A 0.020423 3.3385e-05
14:69704553 T G 1.229522 2.5034e-05
14:69715870 C G 0.113760 -1.3874e-05
14:69716872 T C 0.100465 5.1126e-05
14:69722260 C A 0.197343 -3.0758e-05
14:69724394 G A 0.039401 1.9561e-05
14:69724619 G T 0.286012 4.5205e-05
14:69729432 A C 0.060444 -1.1329e-05
14:69734498 G C 0.585495 1.8651e-05
14:69737445 T C 0.277424 -2.2884e-05
14:69738061 C G 0.032903 7.3233e-06
14:69740192 G A 0.137957 -1.0811e-05
14:69740565 G A 0.048846 -1.1567e-05
14:69746615 T C 0.175255 4.4648e-05
14:69748886 T C 1.018245 2.6797e-05
14:69754773 A G 1.219181 1.7302e-05
14:69763713 G A 0.081545 -2.0310e-05
14:69770690 C T 0.291323 -4.3312e-06
14:69771213 G T 0.598537 4.8064e-06
14:69773923 T C 0.038703 2.1783e-05
14:69782371 G A 0.059431 4.1531e-06
14:69784488 C T 0.255203 3.3645e-05
14:69786063 G A 0.068906 4.8212e-05
14:69787589 T C 0.052920 2.4949e-06
14:69790670 G A 1.145861 2.6641e-05
14:69792238 T C 0.020303 -7.4145e-06
14:69793475 A G 1.210326 -1.4552e-06
14:69793624 T G 1.437495 -1.3732e-05
14:69795199 A G 0.770608 -5.2429e-06
14:69797619 T G 0.052852 -1.4173e-05
14:69801864 A C 0.891946 1.3726e-05
14:69801988 G A 0.110089 1.8898e-05
14:69804403 T G 0.057526 -2.8730e-05
14:69806025 T C 1.597381 3.2662e-05
14:69809699 G A 0.210528 1.4256e-05
14:69816344 A G 0.920906 3.3219e-05
14:69822522 G T 0.304624 -1.7664e-05
14:69825763 A G 0.274035 1.6360e-05
14:69832812 C T 0.078049 -2.1550e-05
14:69841408 C T 0.640116 -2.9662e-05
14:69848927 C G 0.079266 4.4300e-05
14:69862691 T C 0.048804 3.8415e-06
14:69867753 A C 0.023256 -6.3709e-06
14:69869446 G A 0.035396 4.9299e-06
14:69872577 T C 0.275327 1.7986e-05
14:69882392 G A 0.917829 -1.1741e-05
14:69933892 T C 0.268514 -5.9744e-06
14:69934857 C G 0.145598 -1.4412e-06
14:69938271 G C 0.103548 1.3865e-06
14:69942697 A G 0.169247 1.5873e-06
14:69943034 T C 0.070240 -3.8274e-05
14:69953961 A G 0.614065 -1.6150e-05
14:69957542 A C 1.411418 -1.2817e-06
14:69959449 A C 0.047454 8.3911e-06
14:69961658 C T 0.257449 1.3701e-05
14:69964626 C T 0.189404 -3.6127e-05
14:69970002 G A 0.035425 1.8216e-06
14:69981608 A C 0.443091 9.6469e-06
14:69983701 C A 0.260825 2.0317e-05
14:69983990 A G 0.866846 -2.7646e-05
14:69988702 G A 0.024694 8.8398e-06
14:70003265 G T 0.059785 -1.0490e-05
14:70004783 T C 0.117337 1.4946e-05
14:70031365 A G 1.504648 -2.9054e-05
14:70034276 A G 0.050869 1.2210e-05
14:70035152 T C 0.042209 7.4684e-06
14:70047167 T C 1.637149 -6.0888e-05
14:70076242 C T 1.959778 4.0353e-07
14:70099597 T C 0.063303 6.0152e-06
14:70115053 A G 0.067763 2.8263e-05
14:70125947 A G 0.143586 -1.7874e-05
14:70131634 G C 0.210485 1.8620e-05
14:70132906 C T 0.045659 -4.1391e-06
14:70154205 T C 0.135627 3.0139e-07
14:70157262 G A 0.037895 -2.7930e-05
14:70170755 T G 0.415534 -1.7719e-06
14:70180412 G T 0.089179 3.5205e-06
14:70181549 A G 0.059506 1.0986e-05
14:70189911 C T 0.118129 -5.3549e-06
14:70190620 A G 0.164855 -2.2660e-06
14:70193062 T C 1.736036 -1.5555e-05
14:70194563 A C 1.617350 -7.8994e-06
14:70196859 G A 0.235485 4.4623e-05
14:70221404 T C 0.072080 -3.0705e-05
14:70229122 A G 0.045682 -2.0980e-05
14:70235741 A G 0.539135 1.0944e-05
14:70236600 G A 0.349141 3.2144e-05
14:70260556 T C 0.139467 -2.1487e-05
14:70263648 T C 0.182123 -1.7595e-05
14:70267794 T C 0.862396 1.3697e-05
14:70272651 T C 0.045299 -2.8832e-05
14:70297672 A G 0.219707 6.1480e-05
14:70308475 T C 0.157082 -5.7216e-05
14:70308858 C T 0.069698 5.0205e-06
14:70309038 T C 0.194591 5.2401e-06
14:70309653 A G 0.049246 -1.9906e-06
14:70316465 T C 0.556393 -2.9862e-06
14:70321809 A G 0.283471 -4.1514e-05
14:70325536 T C 0.080899 -2.9562e-05
14:70326242 C A 0.056448 -5.9114e-07
14:70326908 A C 0.109985 -2.5442e-05
14:70330174 C T 0.061379 4.1814e-06
14:70332971 T C 0.480548 4.2390e-06
14:70333355 A G 1.120183 -2.7975e-07
14:70338918 G T 1.800901 -1.3542e-05
14:70339893 A G 0.091568 -1.0666e-05
14:70348639 T C 0.045283 1.1866e-05
14:70348931 T C 0.066312 -3.8192e-05
14:70349413 T C 0.057893 -2.4821e-05
14:70349682 T C 0.121215 -3.8826e-05
14:70351590 A G 0.473358 -3.5736e-05
14:70353617 G A 0.177868 -4.9822e-06
14:70353748 T C 0.060596 1.4887e-05
14:70357182 C T 0.246699 4.9687e-07
14:70366874 G A 0.186557 -6.4769e-06
14:70371639 C T 1.845249 -2.5961e-05
14:70377419 C G 0.241970 -4.4001e-05
14:70379713 G A 1.652700 -1.3482e-05
14:70380711 G A 0.091393 -3.4154e-06
14:70381073 A G 0.257874 -7.5510e-06
14:70383891 C T 0.186411 1.5365e-05
14:70387376 C A 0.690192 -1.1262e-05
14:70389365 C T 0.038486 -1.4944e-05
14:70392564 A G 0.237747 3.8984e-05
14:70393045 C T 0.433574 -5.9127e-06
14:70399017 G A 0.218652 -1.3420e-05
14:70399679 T G 0.037983 -1.2097e-05
14:70402722 T G 0.527791 4.9639e-06
14:70409922 A G 0.045493 7.8184e-06
14:70411337 G A 0.034480 -1.4708e-05
14:70421611 C T 0.021747 1.9378e-05
14:70429999 A G 0.603285 6.3669e-05
14:70432220 G A 0.021504 1.4763e-05
14:70435508 A C 0.126370 -4.2970e-05
14:70439957 T C 0.080656 2.0646e-05
14:70443228 C T 0.121017 -2.7270e-06
14:70458771 G A 0.185648 1.0970e-05
14:70458821 T C 0.251448 -2.3099e-05
14:70459712 T C 0.309269 1.3893e-05
14:70463104 G A 0.024762 3.7213e-05
14:70463496 A T 0.132855 4.0433e-05
14:70470003 G A 0.020462 1.7923e-05
14:70486542 C T 0.427832 1.6001e-05
14:70489680 G T 1.318899 2.0416e-05
14:70490264 G A 0.844411 3.4709e-06
14:70490431 G A 0.059898 2.9881e-06
14:70490799 A G 0.927517 1.7054e-05
14:70501453 T C 0.082366 3.0976e-05
14:70504087 G A 0.066913 -1.5222e-05
14:70506450 A G 0.203484 -5.9830e-05
14:70508841 A G 0.043416 -8.9384e-06
14:70511126 G A 0.251405 -6.9866e-06
14:70514672 C A 0.255528 1.5540e-05
14:70517183 G T 0.746501 1.0377e-05
14:70527420 A G 0.174733 -5.3008e-05
14:70533940 A G 0.124153 -5.0389e-05
14:70534580 T C 0.038323 2.2504e-05
14:70534823 T G 0.195100 -5.7238e-05
14:70543612 A G 0.952643 1.2564e-05
14:70544293 T C 0.065942 8.2359e-06
14:70553891 C T 0.427404 5.1482e-05
14:70556788 A G 0.243865 4.1111e-06
14:70556931 G T 0.237721 -4.2253e-07
14:70560360 T C 0.035805 -3.6411e-05
14:70567880 C T 0.029154 -6.3547e-06
14:70575338 A G 0.207743 -8.2910e-06
14:70578237 T C 0.046860 -2.3213e-05
14:70585269 A G 1.084193 -6.6679e-06
14:70591617 A G 0.040940 4.7511e-06
14:70593943 G A 0.115071 -9.8310e-06
14:70594732 G A 0.169533 3.5439e-06
14:70596932 A G 0.029294 2.3355e-05
14:70615015 T C 0.170373 2.5253e-05
14:70616924 G A 0.109644 2.9807e-05
14:70618772 G A 0.280832 -2.4186e-05
14:70626548 C T 0.095749 -3.2656e-05
14:70633411 T C 0.045510 -1.3094e-05
14:70634200 C T 0.029949 -1.8320e-05
14:70634546 T C 0.397666 -3.0994e-05
14:70634768 T G 0.050609 3.5959e-06
14:70634801 C T 0.324229 -7.4442e-06
14:70644298 A C 0.557721 1.7564e-05
14:70645308 G A 0.458012 -1.8533e-06
14:70646344 G T 1.376581 1.2495e-05
14:70646375 T C 0.061210 -2.9986e-05
14:70647108 C T 1.710979 8.2709e-06
14:70647367 A G 0.159685 -2.1904e-05
14:70647969 T C 0.239532 -1.7520e-05
14:70649735 A G 0.343541 -1.2026e-05
14:70653317 T C 1.155180 8.5930e-06
14:70653758 A G 0.082450 3.6350e-05
14:70655751 C A 1.949521 4.0808e-05
14:70658939 T C 1.664576 3.7226e-05
14:70660473 C T 0.098202 9.6541e-07
14:70674133 C T 0.074485 3.6413e-07
14:70674678 T C 0.029219 -4.2574e-05
14:70684745 C T 0.030527 -9.4130e-06
14:70685658 A G 0.161954 -1.5979e-05
14:70690877 G A 1.006076 -3.4638e-07
14:70692013 T C 0.180744 2.4323e-06
14:70697813 T C 0.069811 1.2669e-05
14:70699352 A G 0.130778 -1.8465e-05
14:70707447 C T 0.035977 -6.5307e-06
14:70717725 C T 0.135455 -4.7842e-06
14:70724632 T C 0.635471 4.4225e-05
14:70732061 T C 0.065111 -4.1679e-05
14:70732443 G A 0.059928 2.5124e-05
14:70735955 A G 0.080104 1.5577e-06
14:70738510 T G 0.318263 -3.1093e-05
14:70742543 T C 0.149639 7.7806e-06
14:70748038 G A 0.261169 -5.6138e-06
14:70749296 G A 0.032367 -5.5535e-07
14:70752646 G A 1.431399 -3.7091e-05
14:70753475 T C 0.109121 -5.4380e-05
14:70754658 G A 0.032676 7.6112e-06
14:70757172 A C 0.069668 -2.2802e-05
14:70759011 G T 0.704763 -2.0372e-06
14:70768231 T C 0.029936 -3.0767e-05
14:70791872 C A 0.071830 -2.0031e-05
14:70803103 G A 0.033059 2.2836e-05
14:70807461 A G 0.025162 -1.5424e-05
14:70811990 C T 0.065274 -4.0990e-05
14:70817914 T C 0.269897 -3.9407e-05
14:70827362 C T 0.182967 4.4144e-05
14:70832113 T C 0.050310 1.8862e-05
14:70833537 A G 0.136812 -4.6395e-06
14:70837256 A C 0.202059 -3.5378e-05
14:70842786 T C 1.712180 -2.9325e-05
14:70850012 G A 1.722187 -1.4282e-05
14:70856753 C T 0.068932 2.7002e-05
14:70858939 T C 0.035243 -3.2041e-05
14:70878482 G A 0.068584 1.5581e-05
14:70895531 A G 0.094674 -3.4640e-05
14:70924955 C A 0.200839 -1.6768e-05
14:70931473 T C 0.150775 -3.6910e-05
14:70932365 A G 0.057114 -1.6417e-05
14:70938185 C T 0.197031 -2.0555e-05
14:70940707 A G 0.151642 -5.5014e-06
14:70953105 A G 0.023143 4.3106e-06
14:70954062 A G 0.026791 1.3816e-05
14:70954167 C T 0.026843 -3.3878e-05
14:70954221 C T 0.656024 -4.6832e-05
14:70963729 A G 0.139691 -1.9484e-08
14:70980150 A C 0.214416 -2.5135e-05
14:71007922 T C 0.076348 2.0545e-05
14:71035307 G T 0.091159 -3.7767e-05
14:71040885 C T 0.076705 -1.6839e-05
14:71047754 G A 0.020773 -1.8705e-06
14:71053306 G A 0.149626 -4.0208e-05
14:71073749 C A 0.026038 5.3110e-06
14:71074873 G A 0.316660 -5.1353e-05
14:71076645 A G 0.062248 -6.5958e-06
14:71083610 C A 0.035967 -2.6567e-05
14:71097008 G A 0.061749 -2.9496e-05
14:71101941 C T 0.306867 -1.7862e-05
14:71104786 T C 0.660577 1.2225e-05
14:71105128 G T 0.194847 -1.0836e-05
14:71107441 A C 1.626642 7.9099e-06
14:71107942 T C 0.538327 1.1231e-05
14:71108448 T C 0.450624 9.5300e-06
14:71109712 T C 0.025532 7.9667e-06
14:71117483 T G 1.822090 -2.9377e-06
14:71117555 G A 0.608544 -8.7141e-07
14:71119162 A G 0.262681 -4.8964e-06
14:71120875 T C 0.027278 -3.3799e-05
14:71123522 G A 0.355382 -8.7609e-06
14:71126041 A G 0.460193 -2.8341e-06
14:71127341 A G 0.080289 -2.1404e-05
14:71129209 G C 0.674950 8.9402e-06
14:71129793 G A 0.371585 -2.4558e-07
14:71130306 A G 0.579776 -2.4811e-05
14:71131092 T C 0.190971 -6.6301e-06
14:71136946 C T 0.358768 7.4130e-05
14:71137071 C T 0.165229 -2.7261e-05
14:71137844 T G 0.041394 -1.0237e-05
14:71138231 A C 0.024068 7.5542e-06
14:71138741 C G 0.360283 6.9204e-05
14:71139279 T G 0.901723 3.3480e-05
14:71149049 A G 0.170519 1.4126e-05
14:71150421 A G 0.514866 -1.2971e-06
14:71151044 T C 1.033299 5.9142e-05
14:71151168 G A 0.062489 4.8481e-05
14:71153475 A C 0.107216 -8.3799e-06
14:71154627 C T 0.225510 6.2887e-06
14:71159023 A G 0.223297 7.4736e-06
14:71161240 A G 0.050817 1.7802e-05
14:71161560 T C 0.089786 -1.8404e-05
14:71162467 A C 0.370290 3.5766e-06
14:71162674 A G 0.048859 5.3946e-05
14:71165007 G A 0.052417 -3.1475e-06
14:71168728 A G 0.907715 -6.3936e-07
14:71171996 C T 0.047756 4.4560e-05
14:71172013 A G 1.500808 2.7085e-05
14:71176122 A G 0.179199 -7.0701e-06
14:71176523 A G 0.039164 2.4581e-05
14:71178861 C T 1.751087 -1.7398e-05
14:71180255 T C 0.029453 5.8785e-06
14:71186597 T C 0.047525 1.7618e-05
14:71188597 C T 1.187940 1.2386e-06
14:71190274 T C 0.065501 2.8102e-06
14:71190487 A G 0.042582 4.9498e-06
14:71191370 G A 0.023256 1.5870e-06
14:71194153 T C 0.713420 1.9250e-05
14:71196343 G A 0.057497 -1.9592e-05
14:71201192 C T 0.034243 1.0968e-05
14:71202326 T C 0.026032 -1.0998e-05
14:71204973 T C 0.315319 -2.7580e-05
14:71205136 G A 0.081977 1.5296e-07
14:71213214 G A 0.065764 -1.5757e-05
14:71219577 T C 0.025681 -3.2360e-05
14:71237367 T G 0.083496 4.1721e-05
14:71242458 T G 0.385396 2.3343e-05
14:71249802 T C 0.160360 2.8168e-05
14:71258193 C T 0.096326 4.9374e-05
14:71259672 T C 1.842341 -3.5092e-05
14:71270503 A C 0.081577 -1.8054e-05
14:71272801 G A 0.042575 9.4137e-07
14:71278703 A C 0.657802 2.8649e-05
14:71290478 A C 0.463618 -2.5637e-05
14:71298216 G A 0.026554 2.7854e-06
14:71298397 A G 0.060009 3.2864e-05
14:71299741 T C 0.127788 -1.6207e-06
14:71299911 T C 0.102782 -3.1678e-05
14:71302023 T C 0.183133 2.7880e-05
14:71302709 T C 0.313540 -5.2146e-05
14:71303101 C T 0.025347 -1.4051e-05
14:71304479 A G 1.230385 1.2428e-05
14:71305485 A G 0.486608 -2.3559e-05
14:71309483 G A 1.737786 4.6157e-06
14:71317409 T C 0.098323 -2.7613e-05
14:71319070 C T 0.042748 1.1520e-05
14:71331933 C T 0.476228 -3.3217e-05
14:71336140 C T 1.734284 -1.5877e-06
14:71339052 G A 0.202744 4.5105e-05
14:71341777 G A 0.105558 -2.4105e-05
14:71342414 T C 0.080380 -3.9432e-05
14:71343785 A G 0.434181 -6.5397e-06
14:71348436 G A 0.158266 -1.5185e-05
14:71348604 C G 1.325621 -2.1879e-06
14:71349884 G T 0.160230 -1.0020e-05
14:71352648 G T 1.705120 -1.1182e-05
14:71354580 T G 0.139804 3.3920e-06
14:71355742 A G 0.050460 2.7936e-05
14:71359585 C T 1.202410 9.3646e-07
14:71361631 T C 0.163895 2.4507e-05
14:71367861 C T 0.116382 -4.8869e-06
14:71370334 C T 0.200612 1.3837e-05
14:71370689 A G 0.024483 2.7624e-05
14:71372021 G A 0.138223 2.2043e-05
14:71381671 T C 1.123053 6.7283e-06
14:71393788 T C 0.190504 -2.0148e-05
14:71395770 T C 1.162668 -5.9264e-06
14:71425668 T C 0.020913 -2.2677e-05
14:71432058 G A 0.027310 4.3324e-06
14:71432795 C T 0.045915 -2.8623e-05
14:71434114 T C 1.454666 1.7586e-05
14:71444338 A G 0.043747 -2.5793e-05
14:71445392 C T 0.023996 -1.7437e-05
14:71446043 G C 0.121034 2.4544e-05
14:71456903 T C 0.035230 1.1810e-05
14:71458391 A G 0.045607 -2.2991e-05
14:71459523 G A 0.661243 -1.3385e-05
14:71464369 T C 0.029930 -2.6629e-05
14:71469485 C G 0.117093 3.8140e-06
14:71473079 C A 0.042949 -2.5732e-05
14:71478953 G A 0.264080 -8.0607e-06
14:71488989 G A 0.138223 2.2376e-05
14:71491488 G A 0.099361 2.9337e-05
14:71507601 A G 1.473164 -4.2013e-05
14:71521501 G A 0.087858 2.1031e-06
14:71552352 T G 0.172818 2.8101e-05
14:71580778 A G 1.123143 5.4270e-06
14:71582764 T C 0.080860 -1.1415e-05
14:71589209 G A 0.357885 -3.8021e-06
14:71602338 T C 0.039200 7.1368e-06
14:71612874 T C 1.134033 4.7078e-06
14:71613451 A G 0.531241 -1.1840e-05
14:71613789 C T 0.042115 -8.0870e-06
14:71615357 C T 0.089306 1.0491e-05
14:71619939 A G 0.189842 -2.9921e-05
14:71623487 T C 1.163135 -2.3022e-05
14:71636920 T C 0.395468 -9.0078e-06
14:71639316 A G 0.101886 1.5033e-05
14:71644351 C T 0.021030 6.4494e-06
14:71646648 T G 0.048775 -1.6918e-05
14:71647737 C T 0.700352 -1.8202e-05
14:71648072 C T 0.372231 -7.0574e-06
14:71649140 C T 0.043595 3.2476e-05
14:71649582 G A 0.047756 1.1945e-05
14:71650081 C T 0.044520 -1.7219e-05
14:71654400 A G 0.403323 -1.4043e-06
14:71659609 A G 0.881443 -1.4969e-05
14:71660026 C A 0.023195 -4.7450e-06
14:71662048 T C 0.236929 -2.8794e-05
14:71673066 T C 0.764282 6.4724e-05
14:71681661 C T 0.072648 -3.3779e-06
14:71683656 A G 0.214887 -1.6429e-05
14:71700422 A G 0.352630 -2.5425e-05
14:71703318 A G 0.047292 5.0871e-06
14:71710896 T C 0.063469 6.0538e-07
14:71711625 G A 0.264765 -3.7116e-06
14:71717394 A C 0.139041 -2.1174e-05
14:71726351 C T 0.492440 1.2124e-05
14:71731284 G A 0.021909 1.3770e-05
14:71734574 G A 1.637951 -6.8545e-05
14:71737314 G A 0.456285 -5.1965e-06
14:71744629 T C 0.070616 1.0035e-05
14:71746770 C T 0.029826 1.0917e-05
14:71748014 G A 0.036866 1.6079e-05
14:71769989 C T 0.484329 1.0289e-05
14:71782713 A G 1.099650 9.9471e-06
14:71789808 G A 0.292520 6.3765e-06
14:71801049 T G 0.026139 2.8258e-05
14:71817297 G A 0.143453 3.7602e-05
14:71831303 T C 0.361361 4.2221e-05
14:71875909 G A 0.269981 2.1882e-05
14:71887599 T C 0.926450 -3.7398e-06
14:71888630 A G 0.615746 -2.1530e-06
14:71900401 A C 0.040592 -8.1361e-06
14:71911727 G A 0.037902 1.9680e-05
14:71923528 C T 0.066406 2.1958e-05
14:71923639 T C 0.023678 3.5089e-05
14:71937087 C T 0.021594 -1.7768e-06
14:71956007 C T 0.040988 2.3204e-05
14:71970067 C A 0.039885 -2.0201e-05
14:71972346 C A 0.111303 1.5341e-05
14:71987065 G A 0.250497 -2.6003e-05
14:71988257 G A 0.097277 -6.9102e-06
14:71988621 G T 0.023828 1.7381e-06
14:72000528 C T 0.087355 1.4786e-05
14:72006959 C T 0.089627 1.0014e-05
14:72039689 A G 1.521877 -1.8377e-05
14:72046727 G A 0.026093 -1.6209e-05
14:72051312 A G 0.023769 1.0155e-05
14:72054708 A G 0.021861 2.1145e-05
14:72054755 A C 0.029294 1.4276e-06
14:72055468 C A 1.515395 -1.0991e-05
14:72057355 A G 1.493495 -1.0683e-05
14:72058354 T C 0.031163 -1.7831e-05
14:72060781 C T 0.037583 -1.3143e-05
14:72083440 G A 0.287973 4.6674e-06
14:72100575 G A 0.056588 -1.6643e-05
14:72113846 T C 0.053634 -7.1829e-06
14:72114383 T C 0.034996 2.0519e-05
14:72123008 T C 0.215679 1.1011e-05
14:72135010 G A 0.026369 2.8141e-05
14:72138484 G A 0.110014 2.7438e-05
14:72140969 T C 0.038629 2.7187e-05
14:72151881 G A 0.021234 8.8671e-06
14:72158974 G A 1.032611 -3.0306e-06
14:72166584 G A 0.045604 6.1747e-06
14:72169130 C T 0.079708 2.6406e-05
14:72169601 C G 0.039537 -9.5921e-06
14:72172365 G A 0.030819 1.0464e-05
14:72177053 G T 0.167634 -2.8311e-07
14:72187850 C T 1.106658 -8.9701e-06
14:72192380 T C 0.163810 1.2354e-06
14:72202671 C G 0.035545 2.7372e-05
14:72203201 G A 0.039034 -9.0654e-06
14:72213258 T G 0.701546 -1.8831e-05
14:72219146 A C 1.450741 2.7241e-05
14:72220169 T C 1.148785 2.4877e-05
14:72222178 T G 0.044140 3.0497e-05
14:72223684 G A 1.233505 -6.2819e-05
14:72225138 T C 1.335631 7.0123e-05
14:72226859 T C 0.035707 -7.6726e-06
14:72229419 T C 0.370975 -2.6318e-05
14:72237496 A G 0.233920 -1.5841e-05
14:72239765 G A 0.087121 3.0760e-05
14:72256583 T C 0.066293 3.1635e-05
14:72267018 C T 0.372540 -3.5695e-05
14:72280257 T C 0.946733 2.5354e-05
14:72280908 G A 0.830623 1.2686e-05
14:72296472 G A 0.787071 6.6391e-05
14:72316402 T G 0.876581 -1.3630e-05
14:72318206 T C 1.133176 1.6023e-05
14:72335218 A G 0.033438 2.9148e-05
14:72336269 T C 0.704724 -4.6452e-05
14:72346116 A G 1.049031 -6.3337e-05
14:72349536 A C 0.343081 -6.0894e-06
14:72352001 A G 1.743823 -2.3344e-06
14:72352335 A G 0.048697 3.5169e-05
14:72355591 C T 1.372991 -4.6718e-05
14:72355675 G A 1.709648 -1.0088e-05
14:72356995 G C 0.173022 2.8168e-05
14:72359312 A G 0.160792 4.9527e-05
14:72371701 T C 0.063180 -1.4118e-05
14:72383470 G C 0.076050 2.9302e-05
14:72387501 A C 0.060814 3.4181e-05
14:72389021 C T 1.087780 -9.4780e-05
14:72393640 C T 0.136597 -2.4864e-05
14:72408638 A G 0.323638 -2.4133e-05
14:72409791 A G 0.029362 -2.0254e-05
14:72412804 A G 0.314884 -3.9456e-05
14:72415017 A G 0.266132 9.2000e-05
14:72426756 C T 0.137110 9.7729e-06
14:72433144 A G 0.042553 2.2516e-05
14:72435431 C T 0.096674 -4.1149e-06
14:72437492 G A 1.823070 4.8687e-06
14:72450698 T C 0.412103 -2.3382e-05
14:72460574 G A 0.087498 -1.0120e-05
14:72461281 T C 0.980243 4.0703e-05
14:72462557 G A 0.322999 -2.6607e-05
14:72464259 G A 0.109329 -2.0038e-05
14:72464391 A G 0.187304 -1.8408e-05
14:72478026 G A 0.044753 3.3399e-05
14:72478868 A G 1.663541 -4.1282e-05
14:72483001 G A 0.038171 8.1315e-07
14:72484156 G A 0.073258 -2.7696e-07
14:72486993 A G 0.040466 -4.1275e-05
14:72487950 A G 0.022847 3.6098e-07
14:72491701 T C 1.630904 -1.6398e-06
14:72493616 A G 0.162645 3.2088e-05
14:72494808 T G 0.187904 -2.0880e-06
14:72499325 A C 0.345418 5.9654e-05
14:72501559 T C 0.253262 -4.3484e-06
14:72512758 G C 1.331272 -1.7871e-06
14:72514165 T C 0.614613 -9.6643e-06
14:72514952 A G 0.070925 -4.9800e-06
14:72518748 T C 0.338105 9.3018e-05
14:72537428 T G 0.049875 8.8986e-05
14:72541385 G A 1.419231 -2.0447e-05
14:72548704 G T 0.132407 1.8329e-05
14:72550268 G T 0.117836 -4.9542e-05
14:72552752 T G 0.146218 -2.5787e-05
14:72553710 A G 0.371968 -1.4531e-05
14:72555409 T C 0.028920 1.4730e-05
14:72556063 G A 0.158799 -1.9830e-05
14:72557566 T C 1.808074 -9.5504e-06
14:72558029 A G 0.267865 -7.5050e-06
14:72562574 G A 0.134981 -9.4238e-06
14:72563615 T C 0.050956 -2.8818e-05
14:72571813 T C 0.066114 6.5983e-06
14:72581575 G A 1.099611 -1.6005e-05
14:72609558 G A 0.137772 -1.6577e-05
14:72610919 C T 0.478931 -1.0104e-05
14:72614116 G C 0.110738 -9.4322e-06
14:72619040 A G 1.001866 -1.1297e-05
14:72619311 T C 0.050946 6.9885e-06
14:72629045 G A 0.028567 3.4063e-05
14:72630012 G A 0.129025 -2.8478e-05
14:72634998 A G 0.029186 1.0472e-05
14:72635027 G A 0.070639 3.5095e-05
14:72635313 C T 0.061882 2.5284e-05
14:72637066 A G 0.065342 -2.5431e-05
14:72639496 T C 0.372215 -1.0395e-05
14:72641469 G A 0.058581 1.8232e-05
14:72652247 G A 0.045971 -1.5908e-05
14:72652925 A C 0.142787 1.9113e-05
14:72653499 T C 0.095541 6.8564e-06
14:72654211 C T 0.136805 -3.2628e-05
14:72654479 G A 0.338618 -2.9944e-06
14:72655675 A G 1.654829 1.8082e-05
14:72657348 T C 0.545360 -2.5002e-06
14:72658688 T G 0.031264 -3.1091e-05
14:72660640 G C 0.042933 -1.6797e-06
14:72662313 T C 1.762802 2.1573e-05
14:72663062 C T 0.035603 2.6199e-05
14:72665228 A C 0.041423 -6.5078e-06
14:72665647 G T 1.166358 -6.4241e-06
14:72676654 A G 0.036950 -1.7032e-05
14:72676757 A G 0.049333 3.0889e-05
14:72689015 A C 0.175612 -7.8692e-06
14:72689936 G A 0.103811 -5.0570e-06
14:72690236 T C 0.118878 -7.9725e-06
14:72691427 G A 0.977662 5.8300e-06
14:72691769 C A 0.050729 1.3248e-05
14:72698398 T G 0.155280 -1.0524e-05
14:72702425 C T 0.800680 3.8531e-05
14:72707030 T C 0.131167 8.1563e-06
14:72710653 T C 0.021186 -2.9877e-05
14:72714281 T C 0.026045 -1.6921e-05
14:72714318 T C 0.031442 -2.3270e-05
14:72722178 T C 0.072538 1.2102e-05
14:72732394 A G 1.071671 3.9221e-06
14:72736038 A G 1.748734 9.8477e-06
14:72741686 G A 1.253772 -1.6593e-05
14:72746459 A G 0.051349 1.8988e-06
14:72768088 T C 0.328289 5.4071e-05
14:72769920 G A 0.033867 -8.9801e-06
14:72780521 A G 0.920695 1.5022e-05
14:72797255 C G 0.046230 6.6733e-06
14:72802542 T C 0.026811 -1.3907e-05
14:72802666 A G 0.926625 -3.1119e-05
14:72811484 C A 0.831629 -2.2106e-05
14:72825925 A C 0.579393 -8.1571e-07
14:72827427 G A 0.038336 -3.3860e-06
14:72828528 T C 0.055653 -8.9259e-06
14:72830093 T C 0.020556 -6.9312e-06
14:72830803 G A 0.105139 -2.3394e-05
14:72834181 A G 0.166186 -5.5656e-06
14:72839163 T C 0.130197 8.2990e-06
14:72849696 A G 0.185892 7.6004e-07
14:72851352 C T 0.821301 -4.5150e-06
14:72855162 A G 0.166413 5.1927e-06
14:72855939 T C 0.822077 -1.2157e-05
14:72870844 T C 0.151142 -1.1787e-05
14:72874858 C T 0.086777 -1.9416e-05
14:72875361 G T 0.822340 -2.5956e-05
14:72875447 G A 0.072262 -2.4120e-06
14:72883361 T C 0.023409 5.1403e-07
14:72883874 A G 0.475017 2.1465e-05
14:72884569 A G 0.117126 -5.6776e-05
14:72885471 C G 0.291423 1.1176e-05
14:72886267 G A 0.032137 2.7447e-05
14:72887527 A T 0.502356 -2.4973e-05
14:72888427 G A 0.212926 -5.5705e-05
14:72892861 C G 0.176294 -1.4596e-05
14:72895442 A G 1.335112 -7.5006e-06
14:72896343 T C 0.050765 -3.0462e-05
14:72900604 C T 0.033510 -2.0992e-05
14:72902533 G C 0.040174 -1.3073e-05
14:72904324 G A 0.767618 3.7675e-06
14:72907076 C T 1.408305 -2.8119e-06
14:72912920 A G 0.034045 -3.1297e-05
14:72916133 G A 0.108758 6.4061e-06
14:72926874 C G 0.092960 7.5896e-08
14:72927483 A G 0.042611 -1.1227e-05
14:72931923 C T 1.340471 -1.8965e-05
14:72932563 A G 0.205221 1.1261e-06
14:72934433 A G 0.032049 -2.8065e-05
14:72942613 T C 0.378291 1.6083e-05
14:72945012 C T 0.216140 2.3121e-05
14:72945734 T C 0.103957 -1.3269e-05
14:72949912 A G 0.111913 3.0054e-05
14:72954671 T G 0.264077 -6.5551e-05
14:72955384 C T 1.149782 -6.1544e-06
14:72958469 A G 0.465812 -1.2654e-05
14:72960083 G A 0.103146 -7.6858e-06
14:72972819 C T 1.308941 3.0515e-05
14:72974839 G A 0.890113 4.2718e-05
14:72976615 C T 0.238510 -3.8160e-05
14:72988567 T C 0.312726 2.8097e-05
14:72992687 T C 0.024308 -1.0761e-05
14:72995814 C A 1.369456 3.1978e-05
14:72998387 G A 0.042079 -7.0232e-06
14:73005547 G A 0.126584 -9.4642e-07
14:73006579 G A 1.758222 1.1010e-05
14:73007547 T G 0.239299 -3.3851e-05
14:73010430 A G 0.048301 1.0233e-05
14:73015668 G A 0.664768 -1.1452e-05
14:73015938 G T 0.069730 1.3097e-05
14:73019236 G A 0.397610 7.0717e-06
14:73024299 A G 0.228419 -4.1466e-05
14:73026532 T C 0.056120 -1.8305e-06
14:73028045 G A 0.029320 2.2809e-06
14:73029178 A G 0.163982 2.3011e-05
14:73033653 G A 0.586819 -2.0992e-05
14:73033751 C T 1.956944 1.0385e-05
14:73035313 C T 0.068367 7.9805e-06
14:73035343 A G 0.074008 -4.0968e-05
14:73037338 C T 0.089773 7.1372e-06
14:73037480 A G 0.041478 1.1934e-05
14:73037708 G A 0.396020 4.6672e-05
14:73042679 T C 0.236783 1.7147e-05
14:73047484 T C 0.891314 -2.6701e-05
14:73049405 A G 1.678342 -1.0460e-05
14:73052121 G C 1.959667 -1.5451e-06
14:73053418 A G 0.067273 5.3080e-06
14:73055532 G T 0.025197 2.0693e-05
14:73061726 G C 0.073313 7.8002e-06
14:73062780 T C 0.065527 3.3423e-06
14:73064266 G T 0.943127 1.4309e-05
14:73065478 A G 0.118998 -5.7247e-06
14:73073474 C T 0.026976 1.6889e-06
14:73080832 G T 0.636143 5.5706e-06
14:73081068 G A 1.112312 3.6591e-05
14:73087497 T C 0.025110 -1.3483e-06
14:73093750 C T 0.224809 1.2265e-05
14:73100786 T C 1.052349 3.8936e-05
14:73103325 T C 0.135052 5.1786e-05
14:73108202 A G 0.050021 7.8708e-06
14:73110358 T C 0.063738 4.5215e-06
14:73112474 G A 0.447229 5.6170e-05
14:73112513 A C 0.388207 5.7527e-05
14:73118714 C T 0.049895 -7.2585e-06
14:73122379 G A 0.060548 1.1855e-05
14:73127037 C T 0.031342 -1.8655e-05
14:73137294 A G 0.077030 5.1844e-05
14:73138189 A C 0.821785 9.1433e-06
14:73138918 C T 1.951592 -2.8335e-05
14:73146292 A G 0.091185 -8.0830e-06
14:73147388 T C 0.068198 -3.5012e-05
14:73151170 G A 0.039599 5.2523e-05
14:73156213 T C 0.028836 -7.0374e-07
14:73164422 G A 1.181176 9.7134e-06
14:73171694 C T 0.059824 2.6592e-05
14:73174344 T G 1.021828 3.9389e-06
14:73174727 C T 0.089776 -1.0092e-05
14:73176105 C T 0.755518 -1.6779e-05
14:73180300 T C 0.032526 3.1025e-06
14:73181605 C T 0.125584 5.9259e-06
14:73182312 T G 0.504479 4.6283e-06
14:73183097 T C 1.694889 -2.1441e-05
14:73183790 T C 0.167799 1.0029e-05
14:73184339 T C 0.075926 6.3719e-05
14:73184880 T C 0.715004 4.4228e-06
14:73189153 C T 1.465714 -2.8308e-05
14:73189372 C T 1.967318 1.9260e-05
14:73196011 T G 0.088673 -4.1325e-06
14:73199325 T C 0.469048 -1.4619e-05
14:73203653 G A 0.078926 2.8165e-05
14:73203803 C A 0.046032 -2.7356e-05
14:73206034 C T 0.033205 1.3475e-05
14:73206117 A G 0.044559 3.6223e-05
14:73206329 A G 0.076040 2.1094e-05
14:73206979 T C 0.031202 1.0219e-05
14:73209388 T C 0.560626 -1.6163e-05
14:73211499 C T 0.030654 -3.2021e-05
14:73212317 A G 1.443682 2.1981e-05
14:73220020 G A 0.573622 -1.6098e-05
14:73221353 A G 0.064066 -6.9789e-06
14:73223110 C T 0.080905 2.4100e-05
14:73233865 A G 0.741278 1.0159e-05
14:73237219 T G 1.902914 1.1181e-05
14:73241476 A G 0.468574 -1.2292e-05
14:73246778 A G 0.571548 -1.2613e-05
14:73248444 A G 0.043614 4.7070e-05
14:73263634 A G 0.315864 -2.1693e-05
14:73265874 G A 0.032705 -4.7642e-05
14:73268718 A G 0.033701 5.2947e-06
14:73269910 C T 0.044331 -6.7175e-05
14:73272647 C T 1.920717 2.8839e-06
14:73274745 A C 0.583700 -1.4024e-05
14:73274944 T G 1.892430 -1.8452e-05
14:73275115 C G 0.090653 -1.5086e-06
14:73276844 G T 0.198404 8.2306e-05
14:73279420 C T 0.467188 -9.4287e-06
14:73285851 C T 0.190342 4.9338e-05
14:73288252 C T 0.044056 -5.9916e-06
14:73290356 A C 0.117973 2.6058e-05
14:73304565 T C 1.038697 -1.9087e-05
14:73310905 C T 1.228143 7.6565e-06
14:73313472 A G 0.441903 -5.5636e-05
14:73315354 A G 0.032439 -1.5823e-05
14:73318469 T C 1.938316 8.3560e-06
14:73326538 A G 0.658124 8.8674e-06
14:73328996 T C 0.049992 -4.1036e-06
14:73330603 A G 0.070817 4.4013e-06
14:73331827 A G 0.053384 -5.7806e-06
14:73332894 T C 0.210083 1.5984e-05
14:73334122 A G 0.162723 -1.0024e-05
14:73334989 T G 0.342934 -2.4886e-05
14:73337489 C A 0.087082 5.0722e-05
14:73352550 C T 0.226325 1.7802e-05
14:73355182 G A 0.995105 -6.6792e-05
14:73358490 C T 0.089150 -2.4801e-05
14:73360071 T G 0.085755 2.0359e-06
14:73363461 C T 1.948638 1.0075e-05
14:73367101 T C 0.043491 8.7624e-06
14:73368093 T C 0.070431 6.5481e-05
14:73369898 A G 0.042761 4.3257e-06
14:73372021 T C 0.363260 6.8550e-05
14:73372969 G T 0.338248 -1.3932e-04
14:73384181 T C 0.055611 -4.3520e-06
14:73391593 T C 0.125195 1.7093e-04
14:73403587 C T 1.950420 1.4529e-05
14:73404680 C A 0.384682 4.4035e-05
14:73405077 A G 0.024207 -2.0288e-06
14:73412635 C A 0.158260 1.1334e-05
14:73415853 T C 0.096299 1.0645e-05
14:73421159 G A 0.024071 1.3990e-05
14:73421186 T C 0.060632 -4.3626e-06
14:73422259 G C 0.204091 1.2415e-04
14:73423593 A G 0.090471 5.4131e-05
14:73424409 A G 0.213968 -5.3899e-07
14:73425315 T C 0.382430 3.9069e-05
14:73439258 C T 0.173142 2.8334e-05
14:73439289 T C 0.038476 -3.6499e-05
14:73440864 T C 0.965383 7.0760e-06
14:73462221 T G 1.600871 -2.2053e-05
14:73463479 A G 0.836238 -1.3385e-06
14:73465003 G A 0.718483 1.0670e-05
14:73474773 A G 0.057795 -6.0378e-06
14:73475161 C T 0.191575 -3.8359e-06
14:73475476 T C 0.106155 4.8900e-06
14:73490859 T C 0.060557 -4.9585e-06
14:73521432 C T 0.032315 -3.7146e-05
14:73524541 A C 0.239669 3.2660e-05
14:73525121 G C 0.132634 5.0648e-05
14:73525676 T C 0.070947 4.3840e-05
14:73553945 C A 0.055851 8.9666e-06
14:73572825 A G 0.357382 -5.6582e-05
14:73582301 T C 0.178787 5.0295e-05
14:73595908 C G 0.369489 2.9672e-05
14:73600257 T G 0.183009 -1.2005e-05
14:73610264 C G 0.061463 -6.0922e-06
14:73631092 G A 0.190686 -4.0338e-06
14:73632891 A G 0.095567 1.1913e-04
14:73639138 G A 0.183587 3.8779e-05
14:73648201 C A 0.026765 -5.7919e-07
14:73654477 T C 0.036610 -1.0448e-05
14:73657180 A C 0.104425 7.8232e-05
14:73673178 G A 0.038479 -3.8061e-06
14:73686361 C T 0.110735 -2.4525e-05
14:73693550 C T 0.024814 -1.5401e-06
14:73695930 T C 0.087832 1.6518e-05
14:73698283 A G 0.073615 3.2155e-05
14:73711394 G A 0.222268 1.0637e-05
14:73711513 A G 0.222193 1.1570e-05
14:73717720 A G 0.277463 2.5326e-05
14:73719323 A G 0.173996 -1.1656e-05
14:73726385 C T 0.336719 -2.3837e-05
14:73729498 A G 0.045107 4.7079e-06
14:73733188 G C 0.142495 -1.6846e-05
14:73735366 T C 0.359040 -2.5521e-05
14:73737581 A G 0.031007 -4.1335e-05
14:73738042 A G 0.243482 5.9707e-05
14:73743458 T C 0.083119 2.5431e-05
14:73756299 G A 0.310535 6.8758e-05
14:73767214 A G 0.854921 1.2825e-04
14:73785421 C A 0.041930 2.1443e-06
14:73791275 A G 0.020488 3.1840e-05
14:73798723 T C 1.435262 5.3730e-05
14:73798856 A T 0.080669 5.7751e-06
14:73811549 C A 0.485679 8.3736e-06
14:73834561 A G 0.045750 1.0271e-05
14:73835358 C T 0.039693 1.1831e-05
14:73848386 T C 0.071817 2.8571e-05
14:73864826 A C 0.099634 -1.0942e-05
14:73869393 G A 0.361945 5.7542e-05
14:73876926 C G 0.302829 4.3891e-05
14:73899307 T C 0.168848 -4.1202e-05
14:73904268 C T 0.528859 -2.2885e-05
14:73931306 A G 0.053452 -1.9401e-05
14:73931608 A G 0.072408 8.1387e-06
14:73933399 C T 0.048502 -3.8099e-06
14:73934880 A C 1.409902 2.2089e-05
14:73943477 T G 0.111712 2.2060e-05
14:73958375 C T 1.398652 2.5130e-05
14:73958812 C T 0.846722 1.9397e-06
14:73961982 T C 0.075670 -1.5479e-05
14:73963383 C T 1.379272 1.8853e-05
14:73969119 G A 0.224874 3.2147e-06
14:73969610 A G 0.239571 -9.0844e-06
14:73972535 C T 0.924849 9.3112e-06
14:73981293 A G 0.300933 -2.9853e-06
14:73981942 G A 0.030115 2.7950e-05
14:73986914 C T 1.498835 -1.0138e-05
14:73989389 A G 0.163216 3.5637e-05
14:73989816 T C 0.097699 2.0180e-05
14:73990117 C T 1.383141 -2.0487e-05
14:73993146 A G 0.099530 -6.5602e-06
14:73995279 G C 0.126785 3.5326e-05
14:73995376 C T 0.101461 1.7558e-05
14:73997881 A C 0.026343 5.8313e-06
14:74025389 C T 0.026393 -4.7346e-05
14:74026825 G T 0.055825 4.6052e-06
14:74035671 G A 0.475192 -7.4526e-05
14:74036500 T C 0.038489 1.8517e-05
14:74038214 A G 1.464075 -1.8248e-05
14:74039085 T A 0.431698 -2.2465e-06
14:74039147 G A 0.312235 2.0461e-05
14:74040136 A G 0.064576 -2.2345e-05
14:74043168 A G 0.151048 7.9040e-05
14:74043940 A G 0.093425 -5.0302e-06
14:74044127 T C 0.093055 -3.2345e-06
14:74044251 C T 0.096479 -8.5496e-06
14:74055115 A G 1.462683 -2.1294e-05
14:74060487 C G 0.046480 1.4032e-05
14:74062370 A G 0.108258 1.7313e-05
14:74062815 C T 0.063858 2.1548e-05
14:74066689 C G 0.280615 -6.6263e-05
14:74076116 C T 0.152937 6.0163e-05
14:74083901 A G 0.105093 1.9257e-05
14:74084043 A G 0.042046 2.4324e-05
14:74086415 A G 0.178397 2.6989e-05
14:74087235 C A 0.941569 -1.4493e-05
14:74089928 T C 0.287765 -4.8976e-05
14:74093880 C T 0.024074 -8.8165e-06
14:74097390 C A 0.110124 2.1587e-05
14:74097488 C G 0.106869 2.0284e-05
14:74098682 A G 0.058071 -3.6798e-05
14:74102424 T C 0.024301 -5.9735e-07
14:74111663 T C 0.074777 -5.0617e-05
14:74112104 T C 0.115013 3.5381e-05
14:74143018 C T 0.074690 1.7978e-05
14:74143464 G A 0.073281 -1.3479e-05
14:74151962 T C 0.032400 1.7147e-05
14:74156316 T C 0.686807 3.8942e-06
14:74162850 C T 0.688122 -1.2012e-06
14:74166590 C A 0.177508 3.2424e-06
14:74178729 T G 0.250247 -1.1326e-07
14:74184192 G A 1.537106 1.6199e-08
14:74187423 G A 0.617126 -8.8325e-06
14:74196981 C T 1.532059 1.5427e-06
14:74206658 A G 0.392456 -2.5190e-05
14:74213956 A G 0.063326 6.4816e-06
14:74215729 G A 0.075848 -3.1643e-05
14:74218332 T C 0.135805 -6.6558e-06
14:74219087 A G 0.135750 -1.1724e-05
14:74219367 G A 0.783403 -1.8702e-05
14:74231727 A T 0.604136 -3.3995e-06
14:74234555 G A 0.559911 -2.1646e-05
14:74237247 A G 0.047645 -4.1571e-05
14:74249810 C T 0.306133 1.2859e-06
14:74258299 A G 0.164223 -1.2856e-05
14:74269158 A C 0.313336 -3.1195e-05
14:74269555 A C 0.023743 2.6404e-05
14:74273505 T C 0.758403 6.9417e-06
14:74277307 C T 0.511935 3.4124e-05
14:74279318 A G 0.077712 6.6210e-06
14:74283202 C T 0.534792 3.3645e-05
14:74285535 T C 0.089169 -3.6828e-06
14:74292029 A G 1.607830 1.2542e-05
14:74297983 A G 1.162681 6.5454e-05
14:74299832 G A 0.301008 -4.6577e-05
14:74304323 A G 0.023451 -6.4783e-06
14:74310714 T C 0.398928 3.4274e-05
14:74318547 G C 0.089225 -1.0691e-05
14:74318714 G A 1.823430 -8.2733e-07
14:74318857 A G 0.055711 9.1927e-06
14:74338884 A G 1.050654 -6.1476e-06
14:74346295 G A 0.103198 1.0238e-05
14:74388908 C T 0.858930 -9.0367e-06
14:74400492 G A 0.192461 1.1460e-06
14:74401030 A G 0.075628 1.0324e-05
14:74404756 C T 0.961602 -1.1269e-06
14:74410422 A G 0.058331 -1.3496e-05
14:74410640 T C 0.031611 -1.6874e-05
14:74420030 C T 0.104655 2.6872e-05
14:74428000 T A 0.089585 -1.4093e-05
14:74428445 A G 0.962225 2.6353e-06
14:74431000 G T 0.128353 1.9247e-05
14:74433129 A C 0.399584 3.1669e-05
14:74440441 C T 0.076735 1.6378e-05
14:74444729 G A 0.138714 3.1752e-05
14:74452429 A G 0.097946 -8.8319e-06
14:74462454 C A 0.056399 5.2976e-05
14:74477336 G A 0.691825 1.7042e-05
14:74485364 A G 0.023665 1.1824e-05
14:74489735 A G 0.274272 7.2297e-05
14:74501034 C A 0.367729 -2.1157e-05
14:74518766 G A 0.023461 7.6380e-06
14:74523869 G A 0.363935 -1.6196e-05
14:74537885 G T 0.643965 2.3448e-05
14:74541318 C T 0.277151 7.0552e-05
14:74541484 C A 0.296772 -4.6675e-05
14:74541898 G A 0.095836 5.7011e-05
14:74561761 T C 0.072116 -3.6443e-05
14:74573970 G A 0.046224 1.0491e-05
14:74574765 A C 0.084972 2.1688e-05
14:74588233 A G 0.041456 5.9173e-06
14:74594243 G A 0.035889 4.9609e-06
14:74595745 T G 0.045912 -2.2752e-05
14:74596115 A G 0.237036 -3.9450e-05
14:74617507 T G 0.047681 1.5179e-05
14:74619867 T G 0.057448 -2.7166e-05
14:74628533 T C 0.042368 8.1160e-06
14:74629483 T C 1.638503 1.9828e-05
14:74632147 T G 0.291342 -5.7466e-05
14:74639318 C T 0.061236 1.7705e-05
14:74646599 C T 1.632874 1.9116e-05
14:74658029 T C 0.296824 -4.4581e-05
14:74659790 C A 0.866571 9.6368e-06
14:74669893 A G 1.377496 -2.5912e-05
14:74670757 T G 0.125130 1.8740e-05
14:74673763 G A 0.398600 -1.5266e-05
14:74674896 G A 0.645510 2.5941e-05
14:74684776 C T 0.252587 2.7307e-05
14:74687417 T C 0.700498 1.1746e-05
14:74689644 C T 1.367733 -4.9452e-05
14:74694849 T C 0.881732 -1.2882e-05
14:74701607 G T 1.645913 2.8262e-05
14:74707097 A C 0.734706 2.9964e-05
14:74710730 T C 1.693243 2.9459e-05
14:74713534 A G 0.601572 2.2967e-05
14:74717257 C T 0.044945 -7.7503e-06
14:74726981 T C 0.970930 -2.1485e-05
14:74728696 T C 0.185600 -9.9297e-06
14:74728924 A G 0.037850 -1.2644e-05
14:74732209 T C 0.181510 -1.1527e-05
14:74732757 A G 0.095518 7.0094e-07
14:74741939 T C 0.035983 4.3835e-05
14:74752030 A G 0.042657 -3.6002e-05
14:74759059 C G 0.060155 2.5402e-06
14:74763371 C T 1.947719 -1.2938e-06
14:74766352 G A 0.715760 6.3304e-05
14:74777841 G A 0.076903 -2.0089e-05
14:74780039 C T 0.941510 5.3101e-05
14:74791916 A G 0.040670 -5.3793e-05
14:74801578 C A 0.083064 3.3208e-05
14:74802350 C T 0.037116 1.4630e-05
14:74803346 A G 0.241223 5.9152e-06
14:74803622 T C 0.041527 1.2781e-05
14:74805171 T C 0.654212 4.6580e-05
14:74809096 C T 0.080727 -3.6633e-06
14:74810242 A G 0.524529 2.8211e-05
14:74813069 G A 1.528411 -7.7697e-05
14:74815239 T C 1.051394 -2.5399e-05
14:74815670 T C 0.364652 -9.4019e-05
14:74817019 T C 0.090546 7.9731e-06
14:74817491 A G 0.021046 -2.7307e-05
14:74824365 G A 0.090451 1.0391e-05
14:74827305 A G 0.037814 -1.3633e-05
14:74835298 C T 0.111478 -8.8746e-06
14:74841468 G A 0.171789 -6.8157e-06
14:74847969 C T 0.085323 -3.8594e-06
14:74864230 A G 0.622799 -3.2294e-05
14:74866975 G C 0.533701 1.1133e-06
14:74868828 C T 0.489701 -2.1759e-06
14:74869017 G A 1.753742 3.0715e-05
14:74872599 G A 0.031991 2.6151e-06
14:74873182 C T 1.285162 2.6653e-05
14:74874540 G A 0.959278 5.3445e-05
14:74881537 T C 0.073826 2.9595e-06
14:74881833 A G 0.033043 1.2512e-05
14:74894931 C A 0.048194 3.4686e-06
14:74895354 T G 0.887542 2.4132e-05
14:74910257 T G 0.944597 5.6766e-06
14:74935590 T C 0.300684 2.8769e-05
14:74940673 T G 0.040151 -1.2624e-05
14:74943426 A C 0.330448 2.3735e-05
14:74956919 A G 0.156007 -1.8253e-06
14:74965714 C G 0.101422 1.2382e-05
14:74969167 T C 0.856268 -1.4679e-06
14:74973740 G A 0.599144 -4.8706e-06
14:74976082 A G 0.036363 -2.2483e-05
14:74976852 A G 0.029096 1.8941e-05
14:74977382 T C 1.202312 2.1719e-05
14:74981882 T C 1.311551 2.0330e-05
14:74988687 A G 0.078013 2.2682e-05
14:74990746 G A 1.288752 1.4430e-05
14:74993063 G A 1.917446 1.7904e-05
14:74996003 T C 0.104850 -7.8233e-07
14:74998393 A G 0.040083 -2.2059e-05
14:75004136 A C 1.548291 7.5069e-06
14:75008888 A G 1.260494 1.6476e-05
14:75012880 T C 0.080694 -2.4832e-05
14:75017379 C T 1.955626 -2.6740e-05
14:75018431 G A 1.189534 -3.8312e-06
14:75022271 T G 0.098871 5.2798e-05
14:75036798 C T 0.078938 -1.7926e-06
14:75039169 C T 0.999516 -3.1466e-05
14:75041449 A G 0.097722 5.7949e-05
14:75057014 G A 0.057763 2.8311e-05
14:75061328 G A 0.141129 5.2099e-05
14:75068921 A C 0.075521 -8.5020e-05
14:75073048 T C 0.154703 -4.0783e-05
14:75083881 T C 0.975257 1.7214e-05
14:75086532 T G 0.081185 4.9570e-06
14:75087109 T C 0.047019 1.3768e-05
14:75087594 T C 0.103620 -6.2502e-06
14:75092779 A G 0.025606 -3.7360e-05
14:75104905 A G 0.763892 1.4807e-05
14:75108422 T G 1.124137 1.5906e-05
14:75114321 C G 0.449303 -3.1970e-05
14:75116034 T C 0.025110 -7.2522e-08
14:75119758 G A 0.038719 -5.7611e-07
14:75123374 A C 1.039709 3.3242e-05
14:75130944 T C 0.998293 2.1226e-05
14:75149186 T C 0.073005 1.3958e-05
14:75151047 A G 1.489607 4.5239e-06
14:75159007 A G 0.439160 -2.7623e-05
14:75176025 T C 0.050693 2.1730e-05
14:75182335 T C 0.022393 9.6884e-06
14:75192853 A G 0.030053 -1.6701e-05
14:75204167 C G 0.088273 -2.3896e-05
14:75206231 A G 0.036652 -1.8048e-05
14:75227098 C T 1.337284 1.4267e-06
14:75230837 G A 0.176891 4.5329e-06
14:75230953 T C 0.146747 6.7610e-06
14:75232306 A G 0.887045 3.0460e-05
14:75237484 A C 0.286038 -2.4386e-05
14:75253847 G A 1.378204 1.7840e-05
14:75273415 A G 0.055169 -5.2492e-05
14:75273952 T C 0.142463 -1.2243e-05
14:75278302 A G 1.378002 1.7003e-05
14:75287262 G C 0.150856 -1.3035e-05
14:75299883 A G 0.183168 -1.7303e-05
14:75310316 T C 0.203633 -3.5819e-06
14:75322794 A G 1.070499 -3.8039e-05
14:75332229 T C 0.056964 -4.3230e-05
14:75333689 A G 0.023214 -1.8903e-05
14:75339149 C T 0.058181 4.0703e-05
14:75350366 G T 0.074648 1.7143e-05
14:75350981 C T 0.190949 5.9405e-06
14:75360066 T C 0.041069 2.0835e-05
14:75363369 A G 0.629197 -1.2042e-05
14:75367740 A G 1.074557 -4.3426e-05
14:75371911 A G 0.052014 3.0133e-05
14:75376013 C A 0.184003 -1.3496e-05
14:75379884 C G 0.042468 -1.4803e-05
14:75382333 T C 0.040933 -2.1503e-05
14:75386576 A G 0.730116 4.6262e-05
14:75388183 T C 0.744631 3.8395e-05
14:75401874 T C 0.068026 -4.1455e-06
14:75402378 A G 0.823930 -2.0204e-05
14:75405756 T C 0.077442 7.8061e-06
14:75409682 C T 1.614818 2.1761e-05
14:75414825 A C 0.045393 -1.3552e-05
14:75418149 A G 0.022571 -3.0777e-05
14:75419444 G A 0.035750 -2.4573e-05
14:75426250 A G 0.849864 -2.8447e-05
14:75443207 A G 0.058240 6.8764e-05
14:75455810 C A 0.932016 -3.5921e-05
14:75459633 T C 0.952832 -3.7744e-05
14:75476753 G A 0.058402 2.4039e-05
14:75490702 G A 0.044039 -1.4192e-05
14:75495059 G A 0.177083 -1.3008e-05
14:75513463 G A 0.033059 1.8723e-05
14:75513828 A G 0.938144 -3.7572e-05
14:75514489 G C 0.023269 1.3496e-05
14:75515101 T C 0.032332 -2.1810e-05
14:75535146 G A 0.046422 1.6744e-05
14:75537381 T C 0.831116 7.2000e-05
14:75539677 T C 0.031543 -2.2068e-05
14:75545075 C T 0.050781 -9.8940e-06
14:75558152 T C 0.030066 1.1962e-05
14:75558163 A G 0.031981 -1.9768e-05
14:75560656 C T 0.040995 -1.0322e-05
14:75572265 A G 0.768663 -1.8011e-05
14:75611320 A G 0.117291 -1.8281e-05
14:75611455 T C 0.068850 -3.6381e-07
14:75613091 G C 0.224657 -1.1073e-05
14:75622414 C T 0.255755 -3.5855e-05
14:75626042 C A 0.950368 4.5021e-05
14:75635711 T C 0.195688 1.3163e-05
14:75643460 G C 0.082327 6.4945e-05
14:75650314 A C 0.033698 1.1688e-05
14:75652513 T G 0.062109 -2.0896e-05
14:75653334 A G 0.054189 1.5107e-04
14:75662480 G A 0.020819 -3.0403e-05
14:75671451 A G 0.100556 -2.5702e-05
14:75671659 A G 1.049684 -5.3692e-05
14:75677699 G T 0.392914 -2.2599e-05
14:75683411 G A 0.220940 2.7645e-06
14:75686924 A G 0.043900 1.7745e-05
14:75687356 C T 0.127321 4.2544e-06
14:75690868 C T 0.408039 -2.1636e-05
14:75694241 C T 0.068685 8.6874e-06
14:75695622 T C 0.036584 -1.7958e-05
14:75697062 G A 0.543968 -1.2943e-06
14:75697380 C T 0.068623 -6.0764e-06
14:75699566 G C 0.408231 8.1140e-06
14:75700513 T C 0.048256 2.7892e-05
14:75701221 T C 0.397075 3.0188e-05
14:75701390 T C 0.819055 -2.6967e-05
14:75707185 T G 0.062184 2.2774e-05
14:75711030 T C 0.099491 3.4365e-06
14:75712785 C G 0.919013 -2.4403e-05
14:75712820 C A 0.025895 -6.2029e-06
14:75722361 A G 0.066874 -3.6816e-06
14:75724345 T C 0.344710 3.4550e-05
14:75725418 C T 0.740954 -2.7044e-05
14:75735859 A G 1.423723 -3.9797e-06
14:75737534 A G 1.053180 -2.2719e-05
14:75741017 A G 0.038781 -1.8950e-05
14:75749875 A G 0.030910 -2.4031e-05
14:75750069 C A 0.057204 -9.5535e-06
14:75750319 T C 1.911866 -5.9363e-06
14:75750466 T C 0.068026 -9.1197e-06
14:75753133 T C 0.129775 1.8584e-05
14:75754010 T C 0.219538 -2.8096e-05
14:75756803 T C 0.070873 3.0859e-06
14:75759060 T C 1.085206 7.6385e-06
14:75762198 T C 1.207067 8.5138e-06
14:75774972 C T 0.567189 1.0427e-05
14:75776033 A C 0.887412 -1.1009e-05
14:75783258 C T 0.195421 6.3914e-06
14:75784268 T G 1.299635 -1.3217e-05
14:75784428 C A 0.725088 1.0855e-05
14:75784492 G A 1.971015 -6.6166e-06
14:75784722 G A 0.590315 -3.6116e-05
14:75785174 C T 0.079383 -3.6792e-06
14:75785551 A T 0.081973 2.3310e-05
14:75786982 A C 1.923353 1.9252e-05
14:75790221 A G 1.712352 3.3969e-05
14:75795093 G A 0.543189 -3.4874e-05
14:75795775 A C 0.152534 -2.9404e-05
14:75795831 C T 0.090753 -2.0893e-05
14:75795977 T C 0.074563 1.7034e-05
14:75805098 A G 0.901106 2.4144e-05
14:75809504 T C 0.023821 -2.6792e-05
14:75809813 G A 0.025658 1.7329e-05
14:75810616 A G 0.483946 -1.1594e-05
14:75812206 A G 0.021435 2.6390e-05
14:75815549 A G 0.214296 1.2563e-05
14:75819227 T C 0.321379 -1.0401e-05
14:75823184 C T 0.029268 2.1813e-05
14:75830184 C T 0.333453 -1.6535e-05
14:75830638 T C 0.109063 2.8456e-05
14:75832872 C T 0.619109 -2.3096e-05
14:75837103 A C 0.281124 -1.4151e-05
14:75843906 A G 0.436025 1.5447e-06
14:75846077 T C 0.246634 4.8446e-06
14:75846884 C T 0.731476 5.8107e-06
14:75852771 C T 0.027648 -4.5118e-06
14:75859513 T C 0.154842 -3.5974e-05
14:75864873 G A 0.307932 -2.3307e-05
14:75865683 T C 0.815144 4.0844e-05
14:75867541 C G 0.244323 -4.6266e-05
14:75868181 A C 0.096018 3.7734e-05
14:75871697 A G 1.020812 -2.5617e-05
14:75871945 T G 0.040115 1.8051e-05
14:75872528 T C 0.156137 2.1645e-05
14:75879718 T G 1.380894 8.5793e-05
14:75880110 T A 0.233433 -5.6455e-05
14:75881081 T C 0.025700 2.7041e-05
14:75881170 A G 0.075579 -1.5893e-05
14:75881211 C T 0.743473 1.2780e-05
14:75883005 C A 0.061314 8.5695e-07
14:75884983 T C 1.099043 -2.4050e-05
14:75886970 C A 0.228386 -1.7431e-04
14:75889528 T C 0.036840 8.3496e-06
14:75889674 T C 0.023185 1.6081e-06
14:75896986 C A 0.031637 -1.1731e-05
14:75903053 T C 0.039985 2.7610e-05
14:75904660 G A 1.063047 2.0383e-05
14:75905030 T C 0.023117 1.3088e-05
14:75906382 C T 0.020192 4.2052e-05
14:75907885 A G 1.055708 2.1921e-05
14:75908480 T C 0.064274 3.4149e-06
14:75909419 T C 0.055945 -1.5989e-06
14:75909614 T C 0.908896 1.0983e-05
14:75910014 G A 0.352756 5.3849e-05
14:75914096 G C 0.557691 2.4066e-05
14:75915794 T C 1.340461 3.0689e-05
14:75918215 A G 0.671951 1.4330e-05
14:75920709 T C 0.054897 1.1703e-05
14:75921088 A G 0.122494 3.1020e-05
14:75921168 A G 0.027736 -2.1364e-05
14:75923157 T C 0.025324 1.9614e-05
14:75928328 G A 0.113682 -2.2130e-05
14:75928973 C G 0.882076 8.0648e-06
14:75935176 G A 0.143170 6.8245e-05
14:75937022 A G 0.708233 -2.4389e-05
14:75940647 G C 0.298769 -1.4272e-06
14:75941078 A G 0.032780 -5.2496e-06
14:75942923 A G 0.299392 -8.1819e-06
14:75948335 A G 0.128606 1.7503e-05
14:75948416 G A 0.302381 6.3460e-06
14:75949628 A G 0.478850 2.7375e-05
14:75950191 G A 0.034828 1.4133e-05
14:75953985 G A 0.090468 2.9652e-05
14:75954031 C T 0.173097 2.1093e-05
14:75956424 A T 0.043254 -1.4551e-06
14:75958563 G A 0.086537 -3.3197e-05
14:75960449 G A 0.420364 -1.1531e-05
14:75960724 A G 0.257965 2.5977e-05
14:75963403 A C 0.022607 1.9959e-05
14:75966294 A C 0.045072 9.9651e-06
14:75968357 A G 0.099222 2.1625e-05
14:75973404 G C 1.457593 1.4452e-05
14:75976200 A G 1.065377 -4.7822e-05
14:75978690 A G 0.408266 -1.9761e-05
14:75998281 G A 0.082577 3.1709e-06
14:75998984 C T 1.511977 -3.8404e-05
14:76000191 G A 0.027041 -6.4143e-06
14:76005557 C T 0.525554 -1.6588e-05
14:76006377 G A 0.264314 3.6182e-05
14:76016189 T C 0.043157 2.7239e-06
14:76016998 T G 0.050515 9.1306e-05
14:76023346 A G 0.532299 -1.9762e-05
14:76027855 A G 0.226997 2.3767e-05
14:76028519 T C 0.298885 -4.7987e-05
14:76028940 T C 0.847988 -1.3222e-05
14:76029852 T C 0.022000 -1.6996e-06
14:76029880 G A 0.049723 -8.5106e-06
14:76030347 G A 0.074044 -6.0000e-06
14:76030642 C T 0.341600 1.2743e-06
14:76031623 A G 0.283146 2.7473e-05
14:76033131 C G 0.404248 1.0215e-05
14:76033569 T G 0.355775 -2.4399e-07
14:76036754 A G 0.034013 -6.4897e-06
14:76042700 C T 0.326920 -1.4594e-05
14:76045691 T C 0.322791 -1.5012e-05
14:76046104 G A 0.429209 1.6934e-05
14:76054114 G A 0.500143 -8.5084e-07
14:76054420 C T 0.078812 -3.7881e-05
14:76065836 A G 0.035308 -2.4803e-05
14:76073938 C T 0.056020 -2.3686e-05
14:76074655 T C 0.358359 1.5417e-05
14:76076753 A G 0.043303 -2.0237e-05
14:76081860 A G 0.228188 -1.3336e-05
14:76083582 C A 1.456947 -1.1352e-05
14:76090978 T C 0.033325 1.7993e-07
14:76091197 G T 0.144225 3.4006e-05
14:76091898 T C 0.110270 -6.0174e-06
14:76093462 A G 0.136562 -3.8515e-06
14:76097999 C T 0.050921 3.8328e-05
14:76098653 T C 0.279414 2.3310e-06
14:76105947 A G 0.038427 2.9790e-05
14:76108713 A G 0.227451 4.1980e-05
14:76111369 T C 0.115769 -8.1605e-05
14:76120388 C A 0.096778 -2.6265e-05
14:76120495 T C 0.185824 6.6411e-06
14:76124177 C T 0.074612 4.2237e-05
14:76136329 C T 1.323401 -7.7274e-06
14:76150965 G A 0.044153 -2.3384e-06
14:76156609 T C 1.309473 -1.7068e-06
14:76160071 G A 0.047353 -4.6960e-06
14:76169229 A G 0.036529 -1.5746e-05
14:76175547 G A 0.117200 -2.5729e-05
14:76175817 C T 0.031410 1.7348e-05
14:76179889 G A 0.047681 1.4242e-05
14:76186692 C A 0.045474 1.6104e-05
14:76189269 G T 1.537379 1.3120e-05
14:76196399 T G 0.020984 -2.0028e-05
14:76225615 G A 0.611118 -3.8913e-05
14:76227652 G A 0.063803 -9.7244e-06
14:76244271 A G 0.403489 7.7049e-06
14:76245906 C T 0.088043 1.2333e-05
14:76247799 T C 0.078854 -5.1280e-06
14:76248769 G A 0.042183 -1.4521e-05
14:76276664 C T 0.141830 -1.0429e-05
14:76287861 C A 0.049554 1.5293e-05
14:76297628 G C 0.077397 -2.0168e-05
14:76317081 A G 0.069334 2.4450e-05
14:76328367 G A 0.136052 -6.5735e-05
14:76344571 G A 1.702763 -7.5577e-06
14:76346178 G A 0.045708 1.4121e-05
14:76357542 C T 0.106911 2.1721e-05
14:76358286 A G 0.059249 1.5829e-06
14:76358293 A G 0.037684 -4.0884e-07
14:76359691 A G 0.061628 -3.2778e-06
14:76366683 A G 0.036769 2.8159e-05
14:76368544 C T 0.346025 -3.5693e-05
14:76369242 A C 0.185703 4.5001e-06
14:76373861 G A 1.656462 -3.4047e-05
14:76381561 A G 0.042345 -3.4870e-06
14:76383219 G A 1.518615 -3.8233e-05
14:76399890 T C 0.046802 1.0412e-05
14:76409334 T C 0.049810 -2.8017e-05
14:76413214 A G 0.170864 -2.6975e-05
14:76428791 G A 0.020556 8.9052e-06
14:76431233 C T 0.029342 -3.3104e-05
14:76431638 T A 0.060486 2.4630e-05
14:76437128 C T 1.540245 -4.0808e-05
14:76447850 A G 0.140593 -5.1027e-05
14:76448442 A G 0.052287 -9.9996e-06
14:76448921 A G 0.076812 1.5588e-05
14:76458226 T C 0.049216 1.3007e-05
14:76462485 T C 0.058269 -2.3448e-05
14:76462489 A G 0.069201 -3.6383e-05
14:76473682 A G 0.026892 -9.6137e-06
14:76475512 T C 0.027898 9.8985e-06
14:76476683 G A 0.040459 1.5997e-05
14:76482168 T C 0.186343 1.2772e-05
14:76496720 G A 0.036840 2.1517e-05
14:76497461 T C 0.023477 1.4711e-05
14:76498898 G C 0.072632 1.4011e-05
14:76508177 A G 0.026217 1.4041e-05
14:76508770 A G 0.715176 1.7910e-05
14:76511706 A G 0.302862 -9.8391e-06
14:76511798 G A 0.149065 2.1123e-05
14:76516421 A G 1.736017 -2.6697e-05
14:76516542 T C 0.043786 3.7800e-05
14:76518287 A C 0.693282 9.5820e-06
14:76519915 A G 0.177459 2.0554e-05
14:76531911 T C 0.039466 1.3711e-05
14:76543004 A G 0.667666 3.5347e-06
14:76548739 A G 0.036632 1.0215e-05
14:76549091 T C 0.030550 2.1981e-05
14:76550346 T C 0.774870 -4.4384e-05
14:76556214 A C 0.024422 -1.4923e-05
14:76557120 A G 0.021961 -8.4366e-06
14:76567122 A G 1.048658 -2.7485e-05
14:76570221 C G 0.058435 -1.3627e-05
14:76576444 T C 0.051829 -2.6560e-06
14:76576494 G A 1.612672 -6.1519e-07
14:76580317 A G 0.029569 -2.7369e-06
14:76580841 A G 0.024405 1.5279e-06
14:76580964 G T 0.282874 1.0208e-05
14:76581892 G A 0.207626 1.7655e-05
14:76583775 C T 0.941978 -4.9133e-06
14:76584459 G C 0.892638 2.4902e-05
14:76586421 T C 0.273506 2.5590e-05
14:76589590 T C 0.125273 -4.0649e-05
14:76590373 T C 0.273081 2.7999e-05
14:76593511 T G 0.130326 3.3716e-05
14:76595261 T C 0.051852 -3.5462e-06
14:76596944 T C 0.078487 2.1349e-06
14:76599958 T G 0.889889 1.9318e-05
14:76613378 G A 0.052897 -7.1988e-05
14:76613678 C T 1.683769 -3.2025e-07
14:76616297 T C 0.030910 -2.5812e-05
14:76619746 C T 1.436930 -2.8129e-06
14:76629922 A G 0.324907 -1.2838e-06
14:76650101 T C 0.331908 2.7398e-06
14:76650764 C T 1.682685 -3.7821e-06
14:76656503 G T 0.246183 -1.9007e-06
14:76669309 A C 1.316092 4.4293e-06
14:76669489 G A 0.043186 1.1228e-05
14:76675315 T G 0.092691 -2.6782e-06
14:76675452 G A 1.018732 2.6980e-05
14:76697113 T A 0.220843 -3.8965e-07
14:76697490 A G 0.180215 2.7879e-05
14:76697527 C T 1.279079 -5.7656e-05
14:76697635 C T 0.802784 -4.5083e-05
14:76697679 C T 1.074394 -2.3302e-05
14:76697900 G A 0.478636 -2.2362e-05
14:76698606 T C 0.169497 -2.4076e-05
14:76699880 A G 1.664830 1.4174e-05
14:76702332 T C 0.153235 -6.5773e-06
14:76703351 G C 0.908286 -3.8796e-06
14:76705850 G A 0.295802 5.5605e-05
14:76711185 G T 0.907439 -3.0544e-06
14:76715065 A G 0.122809 -4.6046e-05
14:76719166 T C 0.047525 4.7013e-06
14:76724961 G T 0.590870 1.7018e-05
14:76729155 C G 0.212488 3.6064e-05
14:76729755 C T 0.139830 -4.6700e-05
14:76731118 A G 0.028362 -3.1908e-05
14:76732425 A G 0.059045 -4.9758e-05
14:76736660 A G 0.032728 2.2937e-05
14:76737304 T G 0.129593 3.2306e-06
14:76739615 A G 0.050924 -5.1173e-05
14:76739624 T G 0.747231 -1.4418e-06
14:76740756 T C 0.051930 1.6778e-05
14:76744253 T C 0.757897 -1.3957e-05
14:76745579 G A 0.038333 -1.0259e-05
14:76745731 T C 0.027661 -2.3161e-05
14:76760644 T G 0.336849 4.2727e-05
14:76762188 C T 0.958376 4.7948e-05
14:76762189 A G 0.134169 -2.4901e-06
14:76764715 A G 0.172616 -2.7913e-06
14:76770006 T C 0.043234 -2.5482e-05
14:76770166 A C 0.037976 5.2368e-06
14:76771811 A G 0.442594 -4.4628e-06
14:76771929 C A 0.094811 1.1581e-05
14:76773054 T C 0.045198 -2.5256e-05
14:76774125 A G 0.856755 -9.5608e-06
14:76774300 C T 0.105937 5.5804e-07
14:76774912 C T 0.289249 -2.8229e-05
14:76778106 A G 0.090906 1.7707e-05
14:76779796 A G 0.026226 -1.5906e-06
14:76780771 C T 1.531270 -8.7902e-06
14:76784388 T C 0.139918 1.9222e-05
14:76786433 G T 0.988055 -2.0423e-05
14:76788408 T A 0.080672 2.3265e-06
14:76791123 A G 0.157423 -1.5046e-05
14:76794630 C T 0.167618 -3.6346e-05
14:76801477 G T 0.066825 2.3958e-05
14:76801920 G A 1.385653 1.1964e-05
14:76802024 T C 0.802654 4.9088e-06
14:76806538 T C 0.491100 -2.5251e-06
14:76807319 T C 0.567559 2.6910e-05
14:76812491 C G 1.667916 6.7920e-06
14:76813677 C T 1.085888 -1.8458e-05
14:76814313 G A 0.331262 1.3862e-06
14:76814714 G A 0.248637 1.0796e-05
14:76826053 C A 0.023516 -9.0061e-06
14:76826256 A G 0.346609 -1.8616e-05
14:76843957 G A 0.211654 -4.6875e-06
14:76843973 T G 0.048463 -1.4454e-05
14:76844774 A G 0.085099 5.5290e-06
14:76846023 A G 0.022938 -6.7942e-06
14:76846138 A C 0.489912 3.1073e-05
14:76846837 G T 0.021387 3.7196e-05
14:76848899 T C 0.056137 2.4305e-05
14:76851865 A G 0.077277 2.9839e-05
14:76854190 A G 0.022270 -6.6194e-06
14:76857247 A G 0.046675 6.1746e-06
14:76858354 C T 0.186249 -1.8555e-05
14:76865797 C A 0.387980 -6.5121e-06
14:76866052 G C 0.561145 3.4782e-05
14:76870818 C T 0.884341 4.4425e-05
14:76871125 G A 0.336524 -2.5302e-05
14:76871143 A G 0.124679 -1.8781e-05
14:76871369 C T 0.532870 8.5953e-06
14:76871420 G C 0.025025 -1.5661e-06
14:76873325 T C 0.029654 -3.8502e-07
14:76873677 T C 0.200430 -1.0825e-05
14:76875446 G A 0.384303 -5.5441e-05
14:76883847 A G 0.048509 -1.9756e-05
14:76891889 G A 0.256193 1.8171e-07
14:76898543 A G 0.053150 5.6453e-05
14:76899980 T C 0.032101 2.1352e-05
14:76901485 A G 0.297110 1.5977e-05
14:76902674 G A 0.097362 -2.2677e-05
14:76903733 C A 0.709427 -1.4062e-04
14:76925649 A G 0.167582 -1.6385e-05
14:76927689 A G 0.040505 3.3662e-05
14:76928225 G A 0.524373 -7.9672e-04
14:76929740 T G 0.183902 2.0386e-05
14:76931796 A G 0.029982 -1.1240e-06
14:76938089 G T 0.631018 5.5607e-05
14:76939920 A G 0.769407 -9.0730e-05
14:76944103 C T 0.219742 2.9010e-05
14:76944200 A G 0.028901 4.0321e-06
14:76948251 T C 0.025204 -2.5672e-05
14:76949292 T C 0.130119 1.8624e-05
14:76950511 C T 0.715847 1.9430e-05
14:76952734 G A 0.263525 -5.1955e-05
14:76955863 C T 0.275665 1.3815e-07
14:76955947 C T 0.478941 3.1447e-05
14:76956237 A G 0.178468 3.4047e-05
14:76956372 T C 0.028557 -1.7076e-05
14:76957391 T C 0.792102 2.8835e-05
14:76958473 A C 0.160967 2.3338e-05
14:76963827 G A 1.583483 -6.0587e-06
14:76963945 C T 0.115772 8.7374e-06
14:76964655 T C 0.144296 -4.7825e-05
14:76964736 A G 0.028927 1.4963e-05
14:76967707 C T 0.972985 1.3710e-06
14:76974682 C T 0.105174 -6.8708e-06
14:76978772 T C 0.032728 -5.1418e-06
14:76979739 T C 0.169247 1.6064e-05
14:76982471 T G 0.021088 -2.0185e-05
14:76984655 G A 0.224670 1.8553e-05
14:76985564 T C 0.021250 4.3455e-06
14:76987050 C T 0.621238 -1.7964e-05
14:76988879 C T 1.951598 1.2091e-05
14:76989289 T G 0.169955 -9.2714e-06
14:76990795 G T 0.614094 5.0229e-06
14:76994410 T C 0.063544 7.8456e-06
14:76999544 T C 0.131073 -1.6104e-05
14:77000347 T C 0.169211 -1.1423e-06
14:77006937 G A 1.937927 1.2186e-05
14:77007450 C T 0.062385 -1.1309e-05
14:77007585 A G 0.321723 4.4767e-06
14:77007594 T C 0.851156 -7.3070e-05
14:77008368 C T 0.451387 1.2808e-06
14:77014035 G A 1.683146 -1.8277e-05
14:77018054 T G 0.114019 1.5322e-05
14:77024980 T C 0.115973 3.1152e-05
14:77030304 T C 0.180754 3.5245e-05
14:77036753 T C 1.617077 -2.1381e-05
14:77037603 A G 0.319717 1.9453e-05
14:77044637 A C 1.625584 -2.4816e-05
14:77050620 A G 0.067770 -4.8049e-06
14:77052153 T C 1.793984 2.4052e-05
14:77052216 C A 0.139145 -9.0026e-05
14:77053625 C T 0.177900 4.3815e-05
14:77053769 C A 0.030186 -8.9096e-06
14:77055013 C A 1.854652 -3.5920e-05
14:77058294 G A 1.392696 -9.1586e-06
14:77058533 A G 1.437459 6.5562e-06
14:77058879 T C 0.029391 2.7647e-05
14:77059831 T C 0.166326 2.6389e-05
14:77059858 G A 0.179144 9.1296e-06
14:77059899 A G 1.970885 5.5558e-06
14:77061503 C T 0.375711 2.1202e-05
14:77064390 G T 0.178176 1.2799e-05
14:77067237 A G 0.043510 -3.0258e-05
14:77068037 G C 1.668419 1.4406e-05
14:77074361 G A 0.172775 1.7267e-05
14:77078445 C T 0.200388 1.4429e-05
14:77079031 T G 1.367853 3.9364e-05
14:77079260 C T 0.023169 1.2583e-06
14:77081576 A G 0.052547 1.7561e-05
14:77097675 C A 1.672139 6.7375e-05
14:77110033 T C 0.039846 -2.8122e-06
14:77112677 C T 0.029336 1.0935e-06
14:77114515 A G 1.381203 3.1551e-05
14:77115915 T C 0.021880 -2.6602e-05
14:77117646 T C 0.086160 1.1369e-05
14:77120517 A T 0.395770 1.2200e-05
14:77131753 A T 0.048032 -2.8688e-05
14:77134602 A C 0.059110 -3.7866e-07
14:77153875 C G 0.033163 8.0158e-06
14:77155889 C T 0.168695 1.4737e-05
14:77156516 C T 0.202601 -3.0634e-05
14:77157549 A C 0.092331 -4.5860e-05
14:77162637 A G 0.321295 -1.2630e-05
14:77164844 G A 0.027018 -7.7348e-06
14:77176830 A G 1.269670 2.9023e-05
14:77177042 C T 0.034630 5.6576e-06
14:77179960 T G 0.155459 -2.0498e-06
14:77187061 T G 1.519439 6.5729e-05
14:77187721 G A 0.039197 2.8756e-06
14:77197485 T C 0.020436 3.5510e-06
14:77219049 A G 1.482180 7.4586e-05
14:77219310 G A 0.137568 -6.6548e-05
14:77219538 A G 1.445730 7.0282e-05
14:77219868 T C 0.037353 -1.6157e-05
14:77220193 G A 0.052060 2.4788e-06
14:77222907 T C 1.809431 2.7141e-05
14:77223095 T C 0.313453 -4.3699e-05
14:77224904 C T 0.139308 2.1790e-05
14:77225409 C A 1.209343 3.6329e-06
14:77225591 G A 0.994969 -1.6429e-05
14:77225889 G A 0.107927 -3.2342e-05
14:77228781 T C 0.048301 -3.0713e-05
14:77229539 A G 1.808285 -5.9087e-06
14:77229656 T C 0.588361 -3.5286e-05
14:77230892 C T 1.056260 7.6600e-05
14:77230951 T G 0.433603 5.1795e-05
14:77231358 A G 0.379723 -2.1602e-05
14:77234764 T C 0.382514 -2.8427e-05
14:77241392 T C 0.450284 5.5108e-05
14:77241979 T C 1.440465 3.9355e-05
14:77249400 A G 0.166891 -1.5110e-05
14:77260570 A G 0.092892 4.5556e-06
14:77260702 T G 0.917910 1.1562e-04
14:77269788 C A 0.232550 -2.7003e-05
14:77270707 G A 0.043014 1.4121e-05
14:77271613 A G 0.043932 -1.5305e-05
14:77272992 G C 0.121186 7.6190e-05
14:77274018 T C 0.333940 5.2876e-05
14:77274991 T C 1.210988 5.8808e-05
14:77275418 T C 0.028865 -2.5610e-06
14:77281400 T C 0.459690 1.8385e-05
14:77284121 C T 0.033873 1.6026e-05
14:77292093 C T 0.573447 1.8272e-05
14:77295101 C T 0.087469 -2.3871e-06
14:77296109 T C 0.030585 2.1740e-05
14:77301219 T C 0.694655 7.9495e-06
14:77302137 T C 0.081019 -2.9249e-05
14:77302384 T C 0.091510 1.9393e-06
14:77303730 G A 0.111514 -7.5744e-06
14:77303793 G A 0.366145 -1.5179e-05
14:77304292 C T 0.158763 2.7861e-05
14:77305984 T A 1.309314 -4.1614e-05
14:77312924 C T 0.156676 -2.8473e-05
14:77315388 T C 1.888129 8.8607e-06
14:77317313 C T 0.888308 -7.9930e-06
14:77318379 C A 0.678611 -3.4376e-05
14:77320616 T C 0.406932 2.6046e-06
14:77322101 G A 0.130229 -2.8878e-05
14:77327254 G T 0.971203 2.4229e-05
14:77329965 T C 1.816585 9.6347e-06
14:77331922 C A 0.225754 1.1617e-05
14:77332408 C T 0.697311 4.5055e-06
14:77333963 T C 0.909977 2.1496e-05
14:77336780 A G 0.089173 7.4507e-06
14:77337568 A G 0.053030 1.4321e-05
14:77338532 A G 1.374198 -2.0329e-05
14:77340721 G A 0.086560 -1.5671e-06
14:77345112 T C 0.110348 -1.4947e-05
14:77349348 A G 0.025515 -4.6307e-05
14:77352149 G A 0.272150 -1.4957e-05
14:77357813 A G 0.078789 -3.8906e-06
14:77365470 C T 0.068997 -3.0644e-06
14:77366154 G T 0.101873 -1.6793e-06
14:77371321 C A 0.060664 -8.5147e-06
14:77372234 G T 0.024571 -1.6266e-05
14:77378978 T C 0.094574 -5.1193e-06
14:77379669 A C 0.288557 -3.8410e-06
14:77380800 A G 0.067361 -2.2336e-05
14:77383466 C T 1.687576 9.8534e-06
14:77384293 A C 1.701799 1.6837e-05
14:77384441 A G 1.874942 -1.3524e-05
14:77385122 G A 1.914687 -5.4407e-05
14:77387806 A G 0.316504 -5.0400e-07
14:77398862 C G 0.631011 7.4241e-06
14:77399870 C T 1.943782 -2.2167e-05
14:77404411 A G 0.536045 2.7541e-05
14:77408327 A G 1.939855 -2.2421e-05
14:77408837 G C 0.887156 -3.4096e-05
14:77409939 C T 0.519855 5.8043e-06
14:77413540 T C 0.271186 1.7699e-05
14:77420235 C T 0.070236 1.0403e-05
14:77423901 C T 0.021588 1.5169e-05
14:77426077 T G 1.262866 -1.7663e-05
14:77429104 G T 1.193464 -4.1998e-05
14:77430068 C G 0.334232 -5.7925e-06
14:77431904 G C 1.777417 -9.4171e-06
14:77432293 C T 0.326936 -6.1904e-07
14:77440979 C T 1.202286 -5.8477e-05
14:77443155 C A 0.979795 -8.9498e-05
14:77444131 T C 0.847342 -5.4583e-05
14:77444443 A G 0.058104 -6.1167e-06
14:77450592 G A 0.128629 -2.2604e-05
14:77451935 A G 0.021059 2.0225e-06
14:77453067 A G 0.101546 -3.2597e-06
14:77460235 G C 1.933074 -4.2291e-06
14:77462565 A C 1.899873 -1.2525e-05
14:77465174 A G 1.203779 -3.8729e-05
14:77468767 T C 0.121245 2.4764e-05
14:77475823 A G 1.801099 -4.2634e-05
14:77477664 C T 1.745569 -4.1862e-05
14:77480836 T G 0.137133 -3.4294e-06
14:77486305 T C 0.031592 3.4516e-05
14:77486338 T C 0.074190 -8.2446e-06
14:77488547 C G 1.953575 -1.1568e-05
14:77490098 T C 0.028735 -1.9785e-05
14:77492891 A G 1.087060 -7.0574e-06
14:77497666 A G 0.639165 -2.7319e-05
14:77497975 A C 1.784766 -4.8107e-05
14:77499704 A G 0.023837 -2.3904e-05
14:77499900 T G 0.043601 7.2511e-06
14:77502118 A G 0.166816 4.1565e-05
14:77502873 C T 1.955513 -1.7478e-05
14:77512820 G A 0.861257 -9.3762e-06
14:77517894 A G 0.678822 -4.0987e-05
14:77520150 A G 0.052712 2.9019e-05
14:77521744 C T 0.852383 -3.9894e-05
14:77530310 A G 0.143592 -3.9261e-05
14:77532915 G C 0.065553 2.3580e-05
14:77537797 C G 0.082723 -3.9523e-06
14:77539564 C T 0.164771 5.0295e-05
14:77542096 T C 0.056257 2.2403e-05
14:77542574 T C 0.671948 -2.2215e-05
14:77544857 T C 0.069285 -2.4435e-06
14:77552881 G A 0.748173 -1.6428e-05
14:77554197 G C 0.064878 -1.1090e-05
14:77563676 A G 0.056646 -8.7513e-06
14:77574438 A G 0.572382 2.4226e-05
14:77577436 T C 0.104467 -1.7307e-05
14:77582643 C T 1.423308 -2.4624e-05
14:77588882 C T 0.909344 -1.3944e-05
14:77591906 C A 0.495238 -1.8083e-05
14:77592362 A G 0.055296 -3.2360e-07
14:77596653 T C 0.565569 3.0014e-05
14:77596769 T G 0.452368 -2.5539e-05
14:77597381 C A 1.979444 -3.2617e-05
14:77601210 T C 0.548321 1.1121e-05
14:77601265 T C 0.075982 1.4818e-05
14:77603593 A G 0.138938 1.0055e-05
14:77604358 A G 0.917011 1.6752e-05
14:77609590 C T 1.390113 4.4748e-05
14:77612256 C T 0.541488 5.7319e-05
14:77612725 C T 1.966211 -2.0614e-06
14:77613223 C T 0.243791 6.5419e-06
14:77617307 A G 0.640252 -6.1165e-06
14:77620684 G T 1.248776 -3.5274e-05
14:77620817 C T 0.382663 -4.1484e-05
14:77625568 A G 0.081503 2.0954e-05
14:77625775 C T 0.200615 1.7075e-05
14:77630534 A G 0.769277 1.8639e-05
14:77631296 C T 0.035555 -3.1750e-05
14:77636156 C T 0.231223 -2.6479e-06
14:77638360 C T 0.226640 1.4912e-06
14:77645263 T C 0.778021 1.0914e-05
14:77651188 C A 1.376561 1.6010e-05
14:77658778 T C 0.124977 1.5654e-05
14:77662409 C T 0.588423 -3.7875e-06
14:77668499 A G 0.036230 -2.6712e-05
14:77684670 G C 1.397328 -3.8565e-05
14:77685379 A G 0.318552 5.3823e-05
14:77689213 A G 0.387454 -1.3951e-06
14:77690141 A G 0.317182 -3.6356e-07
14:77690207 G A 0.442737 1.4942e-05
14:77691141 T C 0.942325 1.9209e-05
14:77693691 C T 1.536876 -2.0619e-06
14:77693958 A G 0.030228 -1.6769e-05
14:77698337 G A 0.169185 -1.5351e-05
14:77700198 A G 0.034133 -1.8427e-05
14:77708804 T C 0.477084 -3.1976e-05
14:77710003 A G 0.169568 -1.8647e-05
14:77710471 A G 0.050534 -4.1383e-05
14:77711497 G A 1.742924 -1.4757e-05
14:77711843 C T 0.031965 -2.1957e-07
14:77712261 G A 0.255781 1.5721e-05
14:77716627 C T 0.086823 -1.3160e-05
14:77718126 T C 0.112403 -1.6977e-05
14:77718238 T C 0.022114 8.4932e-07
14:77719346 C T 0.200472 1.3188e-08
14:77721723 G A 0.319490 5.8710e-06
14:77722329 T C 0.417527 -3.9963e-06
14:77723469 A C 0.552644 -4.0519e-06
14:77723972 T G 0.594265 4.5333e-05
14:77727496 T G 0.424210 3.8129e-06
14:77728111 A G 0.102516 2.5887e-05
14:77732269 T G 0.029492 1.8447e-05
14:77739295 A G 0.050687 2.9327e-05
14:77740127 C T 1.036464 9.4286e-06
14:77740332 A G 0.036697 1.6532e-05
14:77742382 A G 0.033497 9.0787e-06
14:77746812 C T 0.183951 3.1814e-05
14:77746847 G C 0.046905 -4.8753e-05
14:77748016 T C 0.028112 -5.7707e-06
14:77751238 A G 0.080828 -9.3508e-06
14:77764287 T C 0.033643 9.6463e-06
14:77766472 G A 0.146737 -1.0231e-05
14:77767736 A G 0.052806 -1.8164e-05
14:77769906 G T 0.264032 -4.7075e-05
14:77772392 G C 0.067857 9.1912e-07
14:77776443 G A 0.128119 6.2129e-05
14:77779396 C T 0.112737 -1.6382e-05
14:77787706 G C 0.185291 4.6999e-05
14:77787759 A G 0.139596 -8.7448e-07
14:77788838 A G 0.781520 4.0707e-05
14:77793207 A G 0.647438 -1.7450e-05
14:77793237 A G 0.179423 3.5366e-05
14:77794283 C T 1.573833 6.8227e-06
14:77796048 T G 0.020267 5.1649e-06
14:77796758 T C 0.110504 -3.3852e-05
14:77801282 G T 0.766920 5.4561e-05
14:77809319 G A 1.320619 4.1599e-05
14:77816209 A G 0.025496 4.5525e-06
14:77818152 C T 0.148610 8.8899e-06
14:77825935 T C 0.091932 -3.5974e-05
14:77833082 T C 1.620706 1.6470e-05
14:77838983 C A 0.104590 -5.8138e-06
14:77842048 G A 0.769712 7.3228e-05
14:77844592 A T 0.416943 1.0452e-05
14:77845121 G A 0.918387 1.4731e-05
14:77855617 A G 0.492937 9.2634e-06
14:77891282 A G 0.063410 -5.2885e-06
14:77892961 A C 0.385471 2.7527e-06
14:77895638 T G 0.113938 -3.0479e-05
14:77908588 G A 1.061856 -1.5179e-05
14:77909141 A T 0.063034 -1.1380e-05
14:77915243 C T 0.054196 2.6903e-05
14:77922954 T G 0.073469 -2.2617e-05
14:77923825 A G 0.040485 1.1649e-05
14:77935659 A G 0.225520 3.3794e-06
14:77944624 C T 0.027505 -1.2993e-05
14:77944771 T C 0.120741 9.3018e-06
14:77953783 T C 1.352269 -9.8831e-05
14:77966031 A C 0.111189 7.8648e-05
14:77969769 A C 1.854775 -3.7258e-05
14:77977493 G A 0.186661 2.9674e-05
14:77978621 C A 0.100533 -1.3411e-05
14:77980932 T C 0.057428 2.2715e-05
14:77987958 A C 1.498134 -2.7659e-05
14:77991424 A G 0.153654 6.2700e-06
14:77993020 C T 0.263113 -1.8050e-06
14:77995041 T C 0.528300 -5.9585e-05
14:77997635 T A 0.049853 -1.5947e-05
14:78001997 G A 0.566416 -1.8358e-05
14:78002223 A G 0.255761 1.3116e-05
14:78011584 T C 0.024519 -1.7902e-05
14:78017833 T C 0.950988 -5.1172e-05
14:78021952 A G 0.103730 -1.7497e-05
14:78022269 G T 0.048519 -2.3742e-05
14:78023519 G C 1.151499 9.5059e-07
14:78031741 G A 0.121829 1.6606e-05
14:78032550 C G 0.334710 2.9868e-05
14:78037381 T C 0.461855 6.0921e-05
14:78049734 T C 0.805049 -3.9969e-05
14:78059980 C T 0.183818 -1.7631e-05
14:78061168 T C 0.107242 -2.7057e-06
14:78062994 T C 0.370212 4.6285e-06
14:78069675 T C 0.253343 2.2240e-06
14:78070157 A G 0.048869 4.0490e-06
14:78072371 G A 0.862085 1.9111e-06
14:78074617 T C 1.837563 1.4246e-05
14:78084015 C T 0.078909 1.6002e-05
14:78089367 G A 0.048145 4.5666e-06
14:78093477 T C 0.130326 1.6162e-05
14:78104381 C A 0.560619 -3.9106e-05
14:78110920 T C 1.192935 2.9146e-05
14:78113428 G A 0.744654 6.6045e-06
14:78129902 T C 0.825822 -3.3581e-05
14:78140355 A T 0.440559 2.4538e-05
14:78161131 T C 0.065770 1.7551e-06
14:78163076 C T 0.047740 5.5673e-06
14:78165830 T C 0.039343 5.6647e-05
14:78174473 C A 1.936680 -5.3816e-05
14:78176851 G A 0.663577 -3.2986e-05
14:78179688 G T 0.036863 -3.3244e-05
14:78187032 C T 0.197447 -1.2996e-05
14:78199748 C T 0.107073 1.2469e-04
14:78211290 T C 1.663758 7.0916e-05
14:78227617 T C 0.121108 -1.4560e-05
14:78227834 A C 1.028816 3.5065e-05
14:78248875 T G 0.441264 1.7932e-05
14:78252333 C A 0.165563 8.5588e-06
14:78276046 C G 0.082532 1.4425e-05
14:78278886 A G 1.267417 -7.0049e-06
14:78292200 T C 0.045224 -3.3106e-06
14:78297781 G A 0.119349 1.7791e-05
14:78299644 G T 1.486981 9.6171e-06
14:78301857 C T 0.916323 -7.9821e-05
14:78304015 A G 0.579588 6.6390e-05
14:78309531 G A 1.955600 1.3098e-05
14:78310102 C T 0.891408 -9.2959e-05
14:78312625 A G 0.032390 -2.4585e-05
14:78316132 A T 1.486965 -8.9121e-06
14:78320695 T G 0.267738 3.5024e-05
14:78323648 A C 0.077484 -1.9194e-05
14:78324492 C T 0.203922 -3.0227e-06
14:78328342 G A 0.090929 -5.0290e-05
14:78333955 C T 1.738867 2.7751e-05
14:78338121 A G 0.173175 3.7638e-05
14:78341669 T C 0.044643 -3.0868e-05
14:78346268 T C 0.157046 -2.6022e-06
14:78354960 A G 0.036593 -3.4936e-05
14:78358359 C G 0.189326 -1.1176e-05
14:78360902 G A 0.025308 -6.3675e-06
14:78370475 G A 0.023165 -2.5218e-05
14:78370925 C A 0.210777 1.2100e-05
14:78372417 T C 0.051414 -3.3974e-06
14:78372814 C T 0.048226 3.9858e-05
14:78374099 A G 0.027638 -1.0333e-05
14:78374327 A G 0.226305 -7.1682e-06
14:78380390 A G 1.082366 2.6928e-05
14:78380533 G T 0.236088 1.1818e-05
14:78380740 T C 0.041767 -1.6814e-05
14:78387736 T C 1.459174 2.6034e-05
14:78388708 A G 0.073249 -5.5526e-05
14:78389883 G A 0.217068 3.7162e-05
14:78392115 A G 0.024509 2.9490e-05
14:78398231 G A 0.176638 1.4373e-05
14:78398892 A G 0.428423 -1.8984e-05
14:78406564 T C 0.046860 -3.4182e-06
14:78408869 T C 0.916491 2.7272e-06
14:78410848 G C 1.590672 -9.3926e-06
14:78412194 C T 1.839471 1.8740e-05
14:78417274 G A 0.246874 3.9420e-05
14:78421884 C T 0.688466 6.7244e-06
14:78422260 C T 0.263347 2.6263e-06
14:78425620 A C 0.038508 1.4327e-05
14:78435768 T G 0.732528 9.5922e-06
14:78437035 C A 1.080792 -1.2775e-05
14:78450446 G C 0.202578 2.3788e-06
14:78454374 A G 0.092577 -9.3970e-06
14:78461538 T G 0.048136 1.7027e-05
14:78476419 T C 1.808133 -2.6505e-05
14:78476903 T C 0.556062 3.0519e-06
14:78483509 C T 0.040005 -1.0121e-05
14:78490687 G T 0.084456 -2.5816e-05
14:78513914 A G 1.721583 2.0410e-05
14:78520318 T C 1.603311 1.1492e-05
14:78523558 G A 0.023185 -1.4120e-05
14:78524571 C T 0.281507 1.7684e-05
14:78525445 T C 0.574092 1.8206e-05
14:78530619 T G 0.034107 1.8532e-05
14:78534906 T G 1.510802 1.3382e-05
14:78540046 A G 0.992019 2.3030e-05
14:78540214 C A 0.500669 4.8494e-05
14:78541935 A G 0.195418 -1.8707e-05
14:78544176 G A 0.085992 -2.5801e-05
14:78549822 T C 0.235326 1.7917e-06
14:78550811 A G 0.425778 -6.7127e-06
14:78551946 G C 0.165923 -3.4008e-05
14:78553341 C T 0.043757 -1.8102e-05
14:78555549 G A 0.388577 3.4827e-05
14:78557244 A G 0.082707 1.1246e-05
14:78557505 G T 0.397899 3.5952e-05
14:78557702 A G 1.072041 -1.7998e-05
14:78559361 C T 0.608969 -2.8887e-06
14:78560993 G A 0.048399 2.9822e-05
14:78561810 A G 0.134426 -1.9848e-05
14:78569475 C T 0.478071 -6.7947e-06
14:78569962 C T 0.028979 -9.3613e-06
14:78570428 T C 0.415768 -7.5380e-06
14:78570505 A C 0.045841 -8.2686e-06
14:78573143 G A 1.785441 2.0789e-05
14:78573899 C T 0.296983 8.8474e-05
14:78593291 A G 0.672259 3.6870e-05
14:78595260 G A 0.189787 -1.0254e-05
14:78596599 C T 0.054858 3.8459e-06
14:78601785 A G 1.780848 6.9931e-06
14:78608699 G A 0.233144 1.1041e-05
14:78612968 A G 0.073810 -1.8891e-05
14:78613409 C T 0.311937 1.0760e-05
14:78616040 T C 0.020910 7.4103e-06
14:78616156 A G 0.320103 -1.7562e-05
14:78616547 G C 0.022169 1.6953e-05
14:78619969 G A 0.841769 4.5378e-05
14:78620744 G A 0.078809 3.0635e-05
14:78621046 A C 0.045831 -6.8774e-07
14:78624418 C A 0.120875 -3.3378e-06
14:78627335 C T 0.198151 1.7118e-05
14:78631466 T C 0.108738 -1.9664e-05
14:78632834 T C 0.099043 8.9758e-06
14:78642452 G T 1.696557 -1.2260e-05
14:78655185 G A 1.761808 2.7895e-05
14:78656333 T C 0.046704 2.4993e-05
14:78658916 A G 0.190725 7.9019e-05
14:78659697 C T 0.623189 8.8051e-05
14:78667077 G T 0.038843 -1.7236e-05
14:78669702 G A 0.284841 -2.6867e-05
14:78674258 G A 1.310849 4.6260e-06
14:78676792 G A 0.052823 1.8865e-05
14:78694430 G A 0.772734 -1.8494e-05
14:78695959 G A 0.038632 -7.5211e-06
14:78703337 A G 0.065069 1.5081e-04
14:78710190 A G 0.079386 3.6515e-05
14:78713930 A G 0.406358 1.8254e-05
14:78714073 T C 0.503850 2.5976e-06
14:78722783 T C 1.742989 4.2788e-05
14:78726349 C T 0.042640 -2.1762e-05
14:78726711 T C 0.032958 1.8618e-05
14:78729281 A G 0.054273 2.4751e-05
14:78731168 C T 0.094957 -8.0412e-06
14:78737131 T C 0.104941 -1.6696e-05
14:78741459 T C 0.216698 2.3138e-05
14:78743322 T C 0.307717 -5.1844e-06
14:78743434 G A 1.470109 -1.2434e-07
14:78754803 A G 0.054618 1.2728e-05
14:78758796 G A 0.593308 2.9190e-05
14:78763944 A G 0.148967 -8.1283e-06
14:78768796 G A 1.530569 -1.3470e-06
14:78780008 C T 0.576777 2.5035e-05
14:78786077 C A 0.280472 -1.1546e-04
14:78786159 G A 0.872342 1.2929e-05
14:78793468 G C 0.117275 -2.2175e-05
14:78796609 G C 0.306201 -4.5566e-05
14:78800048 A G 0.114503 -1.3489e-05
14:78800188 G T 1.054650 4.2322e-05
14:78800836 T C 0.046853 1.0547e-05
14:78801356 G A 0.919672 -1.9389e-05
14:78801377 A G 0.066494 2.8657e-05
14:78805311 T A 0.829714 1.2024e-05
14:78813286 G A 1.794981 -5.7381e-06
14:78813697 C T 0.063479 -8.9951e-06
14:78816104 G A 0.073687 1.3027e-05
14:78825609 T C 0.050946 -3.5910e-05
14:78836112 A G 0.909967 1.6037e-05
14:78857739 T C 0.027271 5.5790e-06
14:78868119 C T 0.124163 4.8950e-05
14:78868847 A G 1.892979 2.5110e-05
14:78872497 C A 0.112026 2.9857e-06
14:78896249 G A 0.026788 6.6089e-06
14:78896928 G A 0.130541 -1.7153e-06
14:78901796 G A 0.063138 -1.2870e-05
14:78904267 G A 0.235666 -1.8464e-05
14:78910959 C A 0.047383 4.2223e-05
14:78913660 A C 0.313787 -2.5014e-05
14:78915446 A G 0.069315 -1.1105e-05
14:78916180 A G 0.029534 -1.1105e-05
14:78926821 G A 0.109589 -3.2998e-05
14:78941608 T C 0.056935 -2.3716e-05
14:78941953 G C 0.096644 -4.7402e-06
14:78948581 T C 0.061541 1.0399e-05
14:78949022 A T 0.055452 -4.6288e-06
14:78951205 A G 0.032108 2.2489e-05
14:78969316 T C 0.032332 2.2192e-05
14:78969345 C T 0.783166 -1.7203e-05
14:78974451 A G 0.027249 -1.0495e-06
14:78979453 A G 0.028437 -1.4622e-05
14:78979614 T C 0.146221 -3.5014e-05
14:78981816 T C 0.080617 2.0450e-05
14:78984148 C T 0.073820 -1.4350e-05
14:78985938 T C 0.054627 -5.4689e-05
14:78989006 A G 0.062278 2.3864e-05
14:78989447 A C 0.022808 2.3227e-06
14:78990729 G A 0.146364 1.2210e-05
14:78995823 G A 0.023604 -3.4867e-05
14:78999105 G A 0.103461 -1.6058e-05
14:79002205 C T 0.580139 2.5415e-05
14:79010117 C T 0.587949 2.2580e-05
14:79013442 T G 0.026525 2.1275e-05
14:79016243 G A 0.658779 8.6914e-06
14:79027827 T C 0.094032 -5.8355e-06
14:79028325 G A 0.076381 9.4131e-06
14:79030629 T C 0.031462 2.3455e-05
14:79047822 C T 0.161626 -1.0062e-05
14:79050375 G T 0.030485 -2.5213e-05
14:79051276 G T 0.095840 -1.1175e-05
14:79062841 C T 0.052920 1.3587e-06
14:79064462 C T 0.093022 1.0422e-05
14:79065659 T G 0.150720 2.1950e-05
14:79069144 C T 0.124309 2.4211e-05
14:79070242 T C 0.396799 3.1809e-06
14:79074674 A C 0.046062 -7.2544e-06
14:79076952 A C 0.099897 -1.0347e-04
14:79077157 A G 0.032111 4.8886e-05
14:79077788 G T 0.031514 4.7917e-05
14:79089279 C G 0.071989 6.0418e-06
14:79100115 G T 0.099997 -2.5152e-05
14:79101131 G A 0.114669 -9.2631e-07
14:79108737 A C 0.029920 9.9818e-06
14:79108881 A G 0.088218 -2.1179e-05
14:79112844 C T 0.520036 5.3661e-05
14:79113776 T C 0.070389 -5.7811e-06
14:79140536 T C 0.246027 -5.0323e-05
14:79144785 G C 0.029855 7.2131e-06
14:79145612 T C 1.952627 -3.6510e-06
14:79156377 C T 0.478678 2.7713e-05
14:79157040 T G 0.173905 2.3482e-06
14:79169828 G A 1.367723 -4.1236e-05
14:79171015 A G 0.117197 2.4239e-05
14:79172036 A G 0.396672 2.8394e-05
14:79179629 T C 0.027966 -1.3495e-05
14:79191013 C A 0.261029 1.0688e-05
14:79197240 A G 0.048746 1.2888e-05
14:79197408 T C 0.064082 1.0096e-05
14:79198742 C T 0.340610 5.8639e-06
14:79198793 T C 0.167868 -2.4020e-07
14:79198805 A C 1.020627 1.0173e-05
14:79203329 C T 0.369583 -6.9599e-07
14:79203826 A G 0.046860 1.5104e-05
14:79212973 T C 0.225974 1.4702e-05
14:79214085 G A 1.281527 -3.4343e-05
14:79214405 A G 0.463351 3.0376e-05
14:79217417 C T 0.036305 8.3876e-06
14:79217473 T C 0.044708 -2.6280e-05
14:79217851 G C 0.072586 7.4486e-06
14:79218828 G C 0.057279 2.9798e-05
14:79219462 C T 0.384731 -4.1134e-05
14:79220657 T C 0.024701 3.8348e-05
14:79224430 C T 0.128028 -1.0664e-05
14:79228449 C T 0.321356 -5.2874e-05
14:79232284 C T 0.230856 -1.8069e-05
14:79234713 G A 0.058675 8.3609e-06
14:79235275 G A 0.067766 -1.6048e-05
14:79246500 T C 0.041813 -2.9195e-05
14:79250858 A G 0.155923 -3.6080e-05
14:79251695 G A 0.073570 -1.4560e-05
14:79254026 G A 0.131794 1.1134e-05
14:79254073 T C 0.070123 -4.9470e-05
14:79265334 T C 0.079386 3.9543e-05
14:79268302 T C 1.831555 2.3972e-05
14:79268490 A G 0.078448 1.2541e-05
14:79274953 A G 0.224342 -1.5543e-05
14:79276059 G A 0.037022 -4.9628e-05
14:79278229 C G 0.032679 -8.8361e-06
14:79281225 G A 0.122027 -2.2513e-05
14:79285935 T C 0.095833 3.0983e-08
14:79291345 C A 1.977003 -1.7384e-05
14:79291821 C T 0.039326 -8.9253e-06
14:79291904 C A 0.267073 2.0687e-05
14:79298182 T C 0.086203 9.7714e-06
14:79315596 G T 0.228376 -1.0287e-04
14:79316327 G C 0.065657 -1.2886e-05
14:79316686 C A 0.048431 -6.9645e-05
14:79317388 C G 1.920993 -1.1658e-05
14:79318147 A G 0.115240 -2.6329e-05
14:79323063 G T 0.059889 3.8555e-06
14:79324853 G A 0.103276 -3.8287e-05
14:79325982 A G 0.032776 -3.5960e-05
14:79328684 A G 0.101130 -5.0591e-06
14:79331110 A G 0.034162 -2.3026e-05
14:79331243 T C 0.058672 -2.2239e-05
14:79346136 G A 0.099686 2.3961e-05
14:79353643 G C 0.078241 3.9975e-05
14:79357525 C T 1.893089 -6.9063e-06
14:79360094 A G 0.479357 -9.9555e-06
14:79362905 G A 0.036915 3.8037e-06
14:79363572 C T 0.293835 3.0297e-06
14:79383724 G T 0.429770 -2.1435e-05
14:79394247 A G 1.924888 -2.0299e-05
14:79398991 A G 0.147237 8.3892e-07
14:79406005 C T 0.043562 -6.1316e-06
14:79406291 A G 0.250652 -9.0280e-06
14:79407954 G A 0.082538 5.4113e-05
14:79422153 A G 0.056091 2.4713e-05
14:79423631 T C 0.027590 2.7562e-07
14:79425530 C G 0.056757 2.3934e-05
14:79428203 G A 0.190777 -3.6571e-06
14:79431382 C T 0.177134 -3.0950e-05
14:79434024 A G 0.065043 -2.3283e-06
14:79434213 G A 0.059980 -1.2425e-05
14:79434693 A C 0.024944 2.5413e-05
14:79436232 A C 0.069376 -1.7407e-05
14:79442742 G A 0.134861 -7.8432e-06
14:79443296 G A 0.170562 -4.8057e-05
14:79449663 C G 0.221414 -6.5953e-06
14:79455630 G A 0.712407 1.4534e-05
14:79457481 C A 0.073794 -6.9653e-07
14:79458422 C T 0.021676 -3.9652e-05
14:79460075 A G 0.021958 -3.0785e-05
14:79460527 G A 0.031309 -1.7015e-05
14:79460852 A G 0.066033 -6.1473e-07
14:79461149 T G 0.078101 -1.1472e-05
14:79476264 A G 0.031319 -2.5979e-05
14:79477751 T C 0.028415 -3.5099e-05
14:79483499 G A 0.037220 -2.2619e-06
14:79484191 T C 0.065686 6.8013e-07
14:79500945 T G 0.749286 3.8781e-06
14:79505266 G A 0.130544 1.3810e-05
14:79507314 T C 1.239987 1.5791e-05
14:79508645 G A 0.079510 5.1048e-06
14:79511777 T G 0.064157 -1.8655e-05
14:79532050 A C 0.250480 2.6920e-05
14:79538887 G A 0.047792 -5.0524e-07
14:79542164 G A 0.059499 6.8611e-07
14:79542326 C T 0.092422 -2.0760e-05
14:79563654 G T 0.744106 4.1913e-07
14:79567028 T G 0.102253 1.5790e-06
14:79602910 A G 0.187768 1.8735e-05
14:79603544 A G 1.202432 2.6062e-05
14:79603817 C T 0.042150 7.4395e-06
14:79623717 T C 1.795117 9.7388e-06
14:79626311 A G 0.054024 -8.1921e-06
14:79629123 T C 0.607456 1.6343e-05
14:79645540 C A 0.686570 2.2882e-05
14:79649839 G A 0.062485 -2.1731e-05
14:79651600 T C 0.183545 1.0969e-07
14:79655012 A G 0.702825 3.0248e-05
14:79662136 G T 0.066484 -4.8251e-05
14:79666567 G A 0.243096 3.6265e-05
14:79666657 C T 0.061999 9.6214e-07
14:79666931 A G 0.085891 -5.8898e-05
14:79667310 A G 0.684944 1.0863e-05
14:79671540 A G 0.098245 -7.9267e-05
14:79673775 C A 0.272701 3.7133e-05
14:79681303 G A 0.399662 2.4378e-05
14:79681450 A G 1.392872 6.6312e-06
14:79683009 C T 0.214783 3.4823e-05
14:79683956 A C 1.376909 -4.7016e-05
14:79691774 T C 0.070905 1.5617e-05
14:79692735 G A 1.947622 1.6475e-05
14:79698367 A C 1.314238 1.8941e-05
14:79703848 C A 0.124367 5.0049e-05
14:79711359 G T 0.033185 -2.2148e-05
14:79722550 A C 0.371787 1.2033e-05
14:79723290 A C 0.619742 9.0971e-06
14:79726365 G T 0.479899 1.0345e-05
14:79741880 G A 0.095554 -2.0242e-05
14:79756574 T C 0.031942 -8.6297e-06
14:79769592 G C 0.033750 1.0654e-05
14:79781410 T C 1.854233 1.3415e-05
14:79790958 A G 0.241895 6.2101e-06
14:79797240 G A 0.132644 1.1519e-04
14:79811764 G A 0.094431 5.2595e-06
14:79813041 C T 0.060444 1.2766e-05
14:79821593 C T 1.842425 2.0325e-05
14:79824172 G A 0.117337 -5.5742e-06
14:79826981 A G 0.889788 1.2555e-07
14:79835821 A G 0.028534 -1.3648e-05
14:79840093 A G 0.089004 3.3322e-05
14:79845367 G A 0.805491 -1.4725e-05
14:79847504 C T 0.137724 -3.6158e-06
14:79856264 G T 0.664920 2.8155e-05
14:79861660 G A 0.092522 -2.6536e-06
14:79866657 T C 0.755937 -1.9452e-05
14:79904625 A C 0.060376 -3.9643e-05
14:79928225 A C 0.100108 7.5093e-06
14:79943080 G A 0.555218 -4.0127e-05
14:79945162 G A 0.445425 1.1558e-06
14:79947888 C T 0.241376 2.0528e-05
14:79948806 C T 0.368395 -1.2786e-05
14:79950488 G A 0.992505 -1.7772e-05
14:79963981 A G 0.143485 -4.3633e-05
14:79966399 T G 0.040790 2.1045e-05
14:79968788 G A 0.733540 4.8656e-06
14:79969772 G A 0.027090 -8.3255e-06
14:79977759 A G 0.025188 4.4906e-05
14:79988090 A G 0.097936 -9.2129e-07
14:80001487 A G 0.161129 1.3855e-05
14:80001533 A G 0.361371 -5.4861e-06
14:80002096 C T 1.472277 3.7911e-06
14:80006247 T C 1.828448 7.0850e-06
14:80008858 G A 0.115759 -1.3756e-06
14:80010215 G A 0.094775 2.7898e-05
14:80013634 G A 1.861092 -1.1791e-05
14:80022063 T G 0.091620 3.2470e-05
14:80034427 C A 0.154930 -2.0516e-06
14:80034865 A G 0.210313 -1.3004e-05
14:80038158 C T 0.304715 -5.9870e-06
14:80044086 C T 0.127554 2.1550e-05
14:80054469 C T 0.058772 -3.6042e-05
14:80054685 G A 0.229230 -1.2781e-06
14:80056819 G A 0.072379 4.2577e-05
14:80061332 A C 0.154407 -4.3185e-06
14:80067828 T C 0.180728 1.4457e-05
14:80069712 C T 0.710002 1.9821e-05
14:80077948 A T 1.254807 2.0231e-05
14:80083126 C T 0.392625 -1.9332e-06
14:80093567 T C 0.248306 3.8396e-05
14:80099246 G T 0.396166 3.8653e-05
14:80102233 G A 0.694977 2.1551e-05
14:80126204 T C 0.070873 -5.7109e-05
14:80136018 T C 0.092480 -6.1729e-06
14:80136758 T C 0.146796 2.0983e-05
14:80137488 A G 0.312930 4.0493e-06
14:80140401 T C 0.058999 1.4751e-05
14:80148047 C T 0.048853 -1.9585e-05
14:80149564 G T 0.229165 -2.4423e-06
14:80150875 G A 0.039258 1.8065e-05
14:80154162 A G 0.020403 -4.7981e-06
14:80155113 C T 0.070931 1.2277e-06
14:80155415 G A 0.153920 -3.1260e-05
14:80160429 C A 0.117694 2.2762e-05
14:80166705 A G 1.867674 1.9346e-05
14:80166710 T C 0.517365 -1.3586e-06
14:80173873 T C 0.202566 1.9029e-06
14:80177236 G A 0.039531 2.3205e-06
14:80178812 G A 1.395903 3.1271e-05
14:80181753 A G 1.164521 -7.7125e-06
14:80182942 T C 1.754106 7.0832e-05
14:80187929 A G 0.150941 -3.0367e-05
14:80188380 G T 0.056740 -2.4092e-06
14:80200686 A G 0.333587 2.8752e-05
14:80202344 C G 0.120044 5.2397e-05
14:80205541 G A 0.054981 -3.4405e-05
14:80210544 C T 0.025055 3.2344e-05
14:80210614 G A 0.149646 3.4160e-07
14:80210712 C T 0.710352 -2.1371e-05
14:80216663 G A 1.168974 -4.4301e-06
14:80243323 C T 0.148127 1.4366e-08
14:80246174 C T 0.037535 -1.0416e-05
14:80247360 G A 1.020504 -3.0222e-07
14:80260825 G A 0.054809 -3.4065e-05
14:80261202 G A 0.117307 1.1982e-05
14:80262418 T C 0.024435 2.2815e-05
14:80268231 C T 0.025324 1.3527e-06
14:80270546 G C 0.106966 -2.2976e-05
14:80270782 G A 0.231668 -2.1212e-05
14:80274098 C G 0.373757 -3.2649e-06
14:80286922 T C 0.073823 -2.3817e-05
14:80290012 G A 1.143482 -4.4156e-06
14:80293337 T C 0.045104 1.1538e-06
14:80297518 G A 0.070360 -2.6181e-05
14:80300677 A C 0.468275 1.7976e-06
14:80302302 A G 1.845323 -6.6786e-07
14:80308080 C T 0.298301 6.0947e-06
14:80317318 T C 0.057889 -3.4763e-05
14:80317514 C A 0.771150 2.1515e-05
14:80324929 T C 0.024555 2.6705e-06
14:80334036 A G 1.822616 -7.8759e-06
14:80337926 A G 0.090714 1.4806e-05
14:80337984 T C 1.606534 1.1023e-06
14:80338219 C T 0.055689 -1.5972e-05
14:80340525 C T 0.677323 7.6655e-06
14:80340787 A G 0.058000 -4.1620e-06
14:80350043 C T 0.036649 -3.8278e-05
14:80350118 G T 1.822706 -8.9487e-06
14:80350164 T C 0.028093 3.3285e-06
14:80363030 C T 1.795510 -4.5268e-05
14:80363078 G A 0.194084 2.2562e-05
14:80369809 G C 0.111332 2.2259e-05
14:80376074 T C 0.146539 -2.8144e-05
14:80377244 C T 0.204123 -4.1350e-05
14:80381597 C T 1.411902 -1.7345e-05
14:80386586 G A 0.116558 -2.0898e-05
14:80389492 T C 0.062732 -1.1063e-05
14:80397040 G C 0.056104 -1.6627e-05
14:80399981 G T 0.159162 -1.8413e-05
14:80403863 G C 0.711878 -5.5201e-06
14:80404502 A G 0.348576 -2.8753e-05
14:80405359 G T 1.794380 4.2552e-05
14:80408653 A G 1.193516 1.9441e-05
14:80409192 C T 0.227597 -2.6596e-05
14:80409478 T G 0.376873 2.3980e-05
14:80410005 A T 0.064550 -3.0060e-06
14:80410118 T C 0.027492 2.3734e-05
14:80410441 C T 0.604863 1.8726e-06
14:80417121 C T 0.651944 -8.6946e-06
14:80418814 G A 0.433480 -1.3267e-05
14:80430214 C T 1.134325 2.0959e-05
14:80430733 G A 0.041235 -1.3985e-05
14:80433537 C A 0.411477 -8.3562e-06
14:80438310 G C 0.179394 4.2754e-06
14:80439828 G A 0.074907 1.5288e-06
14:80451449 C T 0.210560 -3.2834e-05
14:80455687 C T 0.029531 9.6973e-06
14:80457806 G T 0.345495 -8.1725e-06
14:80461289 T C 0.753739 -8.2577e-06
14:80468673 A G 0.078101 -9.9190e-06
14:80475911 G A 0.039726 -3.2139e-05
14:80478417 C T 0.285850 8.9519e-06
14:80482819 A G 0.770566 -1.7729e-05
14:80492184 T C 0.033656 -3.0868e-06
14:80493255 G A 0.037093 1.4218e-05
14:80493542 G A 0.034321 1.3967e-05
14:80494623 T C 0.137772 -1.7064e-05
14:80504017 T C 0.139859 -3.1713e-05
14:80535596 A G 0.332856 7.7494e-05
14:80539682 A G 0.081801 -9.8401e-06
14:80540936 C T 0.288807 3.5809e-06
14:80544121 G A 1.440228 -1.7748e-05
14:80550347 C A 0.082577 1.4111e-05
14:80550457 C T 0.259413 -2.0854e-06
14:80552095 A G 0.026174 3.2535e-05
14:80555155 A C 0.021539 3.1014e-06
14:80566306 G A 0.355467 1.9551e-05
14:80568647 A C 0.069668 -3.2397e-05
14:80570666 A G 0.079192 1.2468e-05
14:80570671 G T 0.020546 -2.6274e-05
14:80577440 T C 0.331792 5.9442e-05
14:80582062 G A 0.179329 -1.8052e-05
14:80583884 T C 0.069058 -4.4247e-05
14:80585460 G T 0.331600 4.4597e-05
14:80592113 A G 0.553624 -5.7109e-05
14:80606348 A G 0.148088 3.6058e-05
14:80628610 A G 0.885916 -4.3376e-05
14:80642963 A G 0.207217 -3.1846e-05
14:80647620 T G 0.111358 9.4552e-06
14:80669580 C T 0.731463 -1.2992e-05
14:80686824 C T 0.026275 -9.3315e-06
14:80691146 T C 0.750633 5.6294e-05
14:80699325 T G 0.178851 -3.8772e-05
14:80699376 G A 0.585781 -3.0734e-05
14:80718966 C T 0.066033 -2.1159e-05
14:80742409 A C 0.111923 2.5785e-05
14:80759331 A G 0.119226 1.9723e-05
14:80770166 A G 0.055585 6.6096e-06
14:80780145 T C 0.027398 -1.0610e-05
14:80783020 T C 1.443685 -1.5459e-05
14:80783517 A G 0.051846 -2.2751e-05
14:80787619 G A 1.393865 -4.2121e-05
14:80788318 A G 0.025850 -2.7720e-05
14:80803658 C T 0.037074 1.1386e-05
14:80808108 A C 0.089935 2.7874e-06
14:80812363 T C 0.036055 3.9710e-05
14:80814322 G A 0.051917 -4.8919e-06
14:80818532 T C 0.362523 -1.1075e-05
14:80840055 A C 0.108914 -3.4191e-05
14:80840097 C T 0.029083 -2.9117e-06
14:80847724 T C 0.046688 1.7596e-05
14:80852509 G T 0.094298 2.1849e-06
14:80853336 C A 0.538752 -3.0767e-05
14:80857756 A G 1.335726 1.9907e-05
14:80858785 A G 0.091996 -2.4854e-05
14:80864691 C T 0.050677 -1.3708e-05
14:80867397 G A 0.033731 -5.3271e-06
14:80868992 T G 0.054981 -1.3655e-05
14:80871949 C T 0.630849 1.0386e-05
14:80876111 G A 1.348423 6.0193e-06
14:80880943 G C 0.064806 -1.8936e-05
14:80881358 T C 0.054569 -2.5195e-05
14:80885680 C T 0.057221 1.5962e-05
14:80887076 T C 0.054371 2.0408e-05
14:80887860 G A 0.045539 1.4604e-05
14:80893646 G A 0.111718 -4.8854e-06
14:80899969 G A 0.081529 2.0917e-05
14:80914628 C T 0.093645 1.8705e-05
14:80919694 G A 0.046649 4.8872e-05
14:80921489 G A 0.026720 2.5778e-06
14:80923468 C T 0.755521 -8.0453e-06
14:80945051 G T 0.239957 2.0072e-06
14:80948833 C A 1.107972 5.5574e-06
14:80950284 A G 0.107927 5.8682e-05
14:80950963 C T 0.064186 2.2533e-05
14:80965839 G T 0.058071 1.8441e-05
14:80971261 T C 0.097592 1.0282e-06
14:80972637 A G 0.236718 1.5173e-06
14:80981911 G A 0.164398 3.1665e-05
14:80989369 C T 1.764041 -1.2438e-05
14:80998930 G T 0.073674 1.3699e-05
14:80999361 A G 0.516622 -2.6048e-05
14:80999842 T C 1.873004 2.2069e-05
14:81000534 C T 0.093973 -6.5633e-06
14:81000694 C T 0.021007 2.3629e-05
14:81001459 A C 0.024516 -7.7191e-06
14:81001809 C G 0.357658 -5.4623e-06
14:81002976 T C 0.117577 1.5195e-05
14:81005393 C T 0.023545 -1.5064e-05
14:81018109 T C 0.072294 -1.4148e-05
14:81022639 C T 0.089614 -4.2170e-05
14:81023317 A G 0.029709 -1.9319e-05
14:81024602 C T 1.059743 3.1411e-05
14:81033179 C A 0.134997 -9.3982e-06
14:81038719 G A 0.370027 3.5750e-05
14:81040093 A G 0.051450 9.8962e-06
14:81040660 G A 0.070996 -2.7792e-05
14:81044134 A C 0.068357 4.0128e-05
14:81044837 C T 0.134131 -8.5236e-06
14:81045749 A G 0.053764 -1.6069e-05
14:81050435 A G 0.362455 -1.4030e-05
14:81073825 C T 0.033292 7.8986e-06
14:81074692 A G 0.029508 4.6218e-05
14:81093500 A G 1.883897 1.6693e-05
14:81093712 C T 0.326627 7.4788e-05
14:81094189 C T 0.021692 -7.2518e-06
14:81095138 C T 0.253025 2.7949e-05
14:81102059 C T 0.375380 1.9787e-06
14:81102232 T C 0.082905 -1.3453e-05
14:81104208 A G 1.165732 -4.7666e-05
14:81105339 C T 0.041332 2.9969e-05
14:81106428 C T 0.514769 -9.2099e-06
14:81107847 C T 0.093697 -6.7752e-06
14:81121669 A G 1.667069 2.0100e-06
14:81122530 C T 0.085859 -4.3113e-05
14:81125880 T C 0.132712 2.9280e-05
14:81126016 G A 0.027099 -1.0872e-05
14:81126429 G C 0.508306 2.1488e-05
14:81127514 T C 0.262840 9.1660e-06
14:81132455 C A 0.041053 -1.1959e-05
14:81132673 A C 0.073307 3.0478e-05
14:81133909 T G 0.436583 6.1366e-05
14:81140598 A G 0.223855 2.3485e-05
14:81146492 T G 1.684360 3.9075e-06
14:81146626 C A 0.311512 -5.1994e-08
14:81155690 C T 0.114649 7.4268e-06
14:81156395 A C 0.062145 -1.6198e-05
14:81162573 G C 0.046866 -9.8319e-06
14:81179952 T C 0.049671 1.3076e-05
14:81181809 C A 0.193114 3.9471e-05
14:81187202 T C 0.084898 2.1585e-05
14:81195148 T C 1.024175 6.5718e-05
14:81197318 A G 0.042053 -3.3648e-05
14:81197747 C T 0.341526 3.6466e-05
14:81198771 G A 0.090679 -1.4810e-05
14:81199231 G A 1.851335 -1.9608e-05
14:81222739 C T 0.066098 -1.7291e-05
14:81224300 T C 0.040680 -7.5690e-06
14:81226998 A C 0.130154 -5.9739e-06
14:81228730 C T 0.828835 2.7791e-05
14:81233482 C T 0.148075 2.5583e-06
14:81233560 A G 0.843399 -4.0672e-05
14:81251255 C T 0.828611 2.8118e-05
14:81257935 C T 0.037655 3.2871e-05
14:81259336 C T 0.024110 9.7420e-06
14:81260408 A G 0.041777 -2.1712e-05
14:81269502 C T 0.063128 1.1464e-06
14:81282840 A G 0.162726 -7.7359e-06
14:81293204 A G 0.031475 -8.2582e-06
14:81297385 A G 1.144001 -2.2040e-05
14:81304409 A G 0.165310 8.3619e-06
14:81312152 T C 0.208434 1.5623e-05
14:81320694 C T 0.043361 1.8795e-05
14:81323718 G A 0.084966 -2.2121e-05
14:81330304 A G 0.066277 5.4668e-06
14:81359954 C T 0.851127 3.3456e-05
14:81360958 T C 0.989746 2.4114e-05
14:81363850 C T 0.233469 -1.8674e-05
14:81368312 T C 0.055244 -2.3795e-05
14:81368817 C T 0.412424 2.0442e-05
14:81382845 A C 0.126487 -8.4703e-06
14:81391680 T G 0.070665 -1.2294e-05
14:81396669 T C 0.066640 -2.5061e-05
14:81400093 C T 0.434477 3.6727e-05
14:81406514 G A 0.297246 -1.4428e-06
14:81415002 A G 0.883322 2.7416e-05
14:81422178 A C 0.110342 -2.3304e-06
14:81423877 G A 0.054049 -4.6999e-05
14:81424857 A G 0.088063 7.0568e-06
14:81451229 T C 0.722229 4.2056e-05
14:81454236 T C 0.529758 5.7995e-05
14:81456889 T C 0.193354 2.5702e-06
14:81464084 C T 0.075209 4.3783e-05
14:81466662 T G 1.734125 1.0588e-05
14:81470655 A C 1.522451 4.9454e-06
14:81479958 G T 0.034941 -3.1707e-05
14:81481332 C A 0.526869 4.7067e-05
14:81483897 A G 0.228188 -1.4488e-05
14:81496452 C A 0.096719 1.7655e-05
14:81499624 A G 0.117135 -4.0982e-06
14:81503553 T C 0.509303 9.3473e-06
14:81503935 C A 0.051044 -5.2251e-05
14:81514698 G T 0.044422 -1.9068e-05
14:81523082 G A 1.607979 -2.9209e-05
14:81552437 A G 0.027489 -4.2697e-06
14:81558965 G A 0.260857 -1.7538e-05
14:81560244 C A 0.065910 -1.4253e-05
14:81561209 G A 0.063433 -3.6083e-05
14:81569562 C G 0.095044 1.7023e-05
14:81569678 A G 1.629408 -4.3448e-05
14:81575005 A C 1.309746 -3.1161e-05
14:81575419 C T 1.173791 -1.9161e-05
14:81575454 C T 0.327092 -7.1928e-06
14:81578420 T C 0.043264 -3.1500e-05
14:81579335 G T 0.113494 4.8561e-05
14:81586934 C T 0.466682 -2.7194e-06
14:81594380 T C 0.126535 -4.1382e-05
14:81596553 G A 0.143073 -1.8677e-06
14:81598912 C T 0.098313 7.6141e-06
14:81600241 G A 0.068441 -6.8368e-06
14:81607064 A C 0.046837 -1.3643e-05
14:81607661 C T 0.560655 -2.6944e-05
14:81610583 C G 1.841672 -2.0371e-05
14:81610942 T C 1.749614 -3.4751e-05
14:81613418 T G 0.171944 -1.0545e-05
14:81614514 G A 0.943523 2.8116e-05
14:81617567 T C 0.027927 -1.6972e-05
14:81618582 A G 0.061557 4.1769e-05
14:81619569 C T 0.074300 -6.7807e-05
14:81620883 T G 0.923003 1.3922e-05
14:81621664 A C 1.403196 -3.5698e-06
14:81629226 A G 0.035714 -2.0939e-07
14:81629448 T C 0.055689 2.7855e-05
14:81631721 A C 1.930679 1.9370e-05
14:81640635 G T 0.042962 1.5337e-05
14:81651382 C T 0.080237 7.4746e-06
14:81652067 C T 0.121728 2.4542e-05
14:81661050 C T 0.023143 2.1861e-05
14:81662747 T C 0.063677 -1.7739e-05
14:81668555 C A 1.536360 -2.9540e-05
14:81672587 T C 0.029310 1.5675e-05
14:81701618 A T 0.025895 -2.1045e-05
14:81705090 G A 0.222073 -1.4937e-05
14:81712844 G C 0.219989 -2.5490e-05
14:81719357 T C 1.062943 -3.9809e-06
14:81722237 A G 0.074862 -6.2741e-06
14:81725929 G C 0.117220 -2.5837e-05
14:81726571 A G 0.211313 -2.5995e-05
14:81737076 C A 1.181276 6.1141e-07
14:81743565 C T 0.080581 2.2076e-06
14:81743718 T C 0.198057 -8.0007e-06
14:81744076 T C 0.022954 1.6458e-05
14:81744736 G A 1.700462 -4.7800e-06
14:81746826 T C 1.320535 -1.9071e-06
14:81747571 C T 0.133001 3.3469e-05
14:81756495 C T 0.157432 7.9038e-07
14:81765127 G A 0.123280 9.5611e-06
14:81768210 G T 1.100117 1.8684e-05
14:81780858 T C 1.567679 -7.9698e-06
14:81781959 T C 0.044591 -6.7518e-06
14:81786388 T C 0.056571 -7.4454e-06
14:81786809 G A 0.196382 -2.3445e-05
14:81787102 A G 0.026233 -2.0815e-05
14:81787482 G A 0.113500 -5.1346e-07
14:81793007 T C 0.035724 1.3758e-05
14:81797248 C G 0.215883 8.3940e-06
14:81798340 T C 0.034776 1.7313e-05
14:81798823 C T 0.217003 -3.7566e-05
14:81799798 T C 1.610478 2.3711e-05
14:81801538 C T 1.168595 7.3377e-05
14:81807069 G A 0.061628 -2.2528e-05
14:81819809 G A 0.644261 2.7508e-05
14:81821798 C G 0.076663 7.1675e-08
14:81824778 C T 0.037704 -1.4400e-05
14:81834388 T C 0.102068 1.7237e-06
14:81834672 A G 0.875068 -6.5620e-06
14:81855193 C T 0.042705 2.2727e-05
14:81857441 G C 0.120774 1.3825e-05
14:81867557 G A 0.180098 -4.9736e-05
14:81869899 G A 0.129982 1.0911e-05
14:81869970 T C 0.322999 1.2384e-05
14:81870257 C T 0.192841 -4.6710e-05
14:81881126 G A 0.067137 -2.6216e-05
14:81881735 T C 1.413168 -3.2433e-05
14:81882508 T G 1.173353 -1.4610e-05
14:81885277 T C 0.043572 9.2407e-06
14:81890994 C G 0.170971 -5.5743e-05
14:81895823 A G 0.036769 2.5407e-05
14:81901615 C T 0.829623 -1.3717e-05
14:81906004 A G 0.052845 1.6493e-05
14:81919068 C T 0.093662 3.0333e-05
14:81920598 A G 0.767368 -1.3170e-05
14:81922034 A G 0.146234 -7.1877e-05
14:81923513 T C 0.094424 1.4097e-06
14:81925860 C T 0.185424 -7.1102e-05
14:81926058 T C 0.473560 -6.1562e-05
14:81927409 A G 0.833145 -7.9346e-05
14:81932047 G T 0.792429 -5.1687e-05
14:81932400 G A 0.102071 1.3145e-05
14:81942261 C T 0.050882 5.9235e-05
14:81945020 A G 0.107255 -8.0271e-06
14:81945991 T C 0.042163 3.9141e-05
14:81959302 G A 0.154144 -2.1165e-05
14:81972441 C T 0.028777 7.8997e-06
14:81972673 C T 0.399181 2.0217e-06
14:81973240 A C 0.125010 -9.9763e-06
14:82006536 T C 0.091415 -2.4134e-05
14:82027612 T C 1.417228 4.9699e-05
14:82030237 T G 0.070184 -2.1039e-05
14:82040546 G T 0.053371 -1.5036e-05
14:82044364 T C 0.106784 1.7626e-06
14:82048091 C T 0.391813 -1.0433e-05
14:82049701 C T 0.709281 1.6154e-05
14:82049959 T C 0.545471 -8.7538e-06
14:82055904 A C 0.913804 8.3561e-06
14:82062991 C T 0.544104 -1.0005e-05
14:82065377 T C 0.248474 -7.3183e-06
14:82067572 G T 1.243953 -6.2933e-06
14:82073896 A G 0.098998 1.0571e-05
14:82074186 C T 0.054037 -5.6303e-06
14:82090666 T C 0.034938 -1.0549e-05
14:82100245 C T 1.112763 2.1578e-05
14:82110476 T C 0.092999 -6.3890e-06
14:82111181 A G 0.373543 4.4422e-06
14:82116341 T C 0.052504 1.4019e-05
14:82120479 G A 0.071064 -1.9819e-05
14:82133089 C T 0.245563 6.4405e-06
14:82139633 T A 0.546263 -9.6376e-06
14:82140300 C T 0.124695 1.6641e-06
14:82160194 C T 0.917543 -5.7895e-06
14:82174341 T C 0.127434 2.6260e-05
14:82180614 C A 1.496443 4.5691e-07
14:82185592 C G 0.201845 2.7288e-05
14:82187708 C T 0.341013 2.6143e-05
14:82193795 A G 0.183743 3.3491e-05
14:82209034 A G 1.958288 -1.0032e-05
14:82209820 C A 0.169166 -9.9942e-06
14:82217909 T A 0.078250 -2.9947e-05
14:82218469 T G 0.070181 3.4460e-05
14:82229861 G A 0.029466 1.5854e-05
14:82250713 G T 0.027804 8.8179e-06
14:82251849 A G 0.416926 2.0633e-05
14:82258639 T G 0.186693 1.3524e-05
14:82267267 G C 0.565442 -5.5297e-06
14:82268455 G A 0.065228 -1.7943e-05
14:82270572 G A 0.040745 5.0420e-06
14:82271725 C T 1.030868 -1.9674e-05
14:82283082 A G 1.444964 -2.2868e-06
14:82287806 G A 0.174629 3.9074e-06
14:82288628 A G 0.168686 -1.2397e-05
14:82289273 C T 0.715283 2.0615e-05
14:82292176 T C 0.203370 1.3576e-05
14:82293799 A T 1.215299 -5.1526e-05
14:82297198 A G 0.061921 -1.0499e-05
14:82298300 A G 0.189167 3.2386e-06
14:82299173 T A 1.182032 -1.5576e-05
14:82299541 G A 0.060421 -5.1257e-06
14:82300192 T C 0.237211 5.4830e-05
14:82304506 A G 0.159360 9.5438e-06
14:82333602 T C 0.032793 2.7952e-05
14:82334611 T C 0.131910 1.0913e-05
14:82343623 A G 0.040716 -3.1446e-06
14:82347371 T C 0.038703 -1.5595e-05
14:82360895 G T 0.869625 -5.3281e-05
14:82373178 T C 0.139590 5.7065e-06
14:82379540 A G 0.049742 -1.6161e-05
14:82382925 T G 0.058230 -1.2430e-05
14:82395020 C A 0.372215 2.0160e-06
14:82396201 T C 0.077046 2.8903e-05
14:82396252 G A 0.060596 1.3857e-05
14:82409356 A G 0.074245 -3.1386e-05
14:82410620 T C 0.034591 -1.4942e-05
14:82421003 G A 0.520332 4.4905e-06
14:82424266 C T 0.075771 3.5379e-05
14:82430988 T C 0.091785 -1.1040e-05
14:82430998 C T 0.666173 4.7947e-05
14:82432372 C T 0.044133 3.8460e-05
14:82433929 T C 0.244531 -5.5177e-06
14:82440755 C T 0.040823 2.0631e-05
14:82445130 A G 0.027564 1.1606e-05
14:82452908 A G 1.788375 3.3437e-05
14:82454275 G A 1.413119 -2.3565e-05
14:82458472 T G 0.835771 -6.0696e-06
14:82459297 G A 1.841367 6.7972e-05
14:82462847 C T 1.103818 -1.0340e-05
14:82463867 G A 0.154813 -3.2964e-05
14:82466792 T G 0.132030 -3.8524e-06
14:82467586 T C 0.073339 2.3208e-05
14:82469360 T G 1.323372 3.5710e-05
14:82473102 A G 0.197294 -7.3141e-06
14:82496230 C G 0.120173 1.3713e-05
14:82496822 T C 1.748111 1.7248e-05
14:82507079 T C 1.946256 3.0887e-05
14:82508053 A G 0.224994 -1.7353e-05
14:82510077 T C 0.298006 1.6751e-05
14:82510563 A G 1.032027 -9.2035e-06
14:82525581 A G 0.323012 8.2829e-06
14:82542265 G A 0.361131 -2.8472e-05
14:82543157 A G 0.035149 1.2468e-06
14:82547222 T C 0.022877 -6.8007e-06
14:82550856 G A 0.020179 -3.2527e-05
14:82551186 C T 0.307029 -9.6239e-06
14:82555281 G A 1.036642 1.5659e-05
14:82555706 G T 0.202572 6.2268e-05
14:82560428 T C 0.046419 1.4244e-05
14:82562724 T C 1.623679 -3.6501e-05
14:82562772 T C 0.085187 5.4269e-06
14:82568818 A G 0.045584 -2.5751e-05
14:82577784 G A 0.020247 5.8303e-07
14:82578829 G T 0.039541 -3.2724e-05
14:82586324 G A 1.162230 5.5358e-06
14:82586465 A G 0.077095 -7.8572e-06
14:82591434 A G 0.179364 -1.6488e-05
14:82599970 C T 0.129259 1.7094e-05
14:82613787 C A 0.312589 2.4980e-05
14:82624339 T G 0.085914 1.5944e-05
14:82626411 T G 0.057646 1.6254e-05
14:82626451 A G 0.035344 -3.4198e-06
14:82628192 C T 0.053894 6.2799e-06
14:82628730 T C 0.023065 -3.1620e-05
14:82646547 G T 0.092519 -2.0481e-05
14:82649293 T C 0.029329 -4.5715e-05
14:82657395 T G 0.197830 8.8316e-06
14:82658076 T G 0.128850 -9.2256e-06
14:82659624 G T 0.020215 -1.4663e-06
14:82661389 G A 0.957275 9.5713e-06
14:82667289 G A 1.886016 -1.4194e-05
14:82670994 T C 0.036324 -8.0678e-06
14:82671043 T C 0.071499 -2.6010e-05
14:82674290 T C 0.100260 -1.8611e-05
14:82674427 C G 0.156673 3.4890e-05
14:82683633 A G 0.360890 -2.5733e-05
14:82691200 T C 0.154501 5.5718e-05
14:82695681 A G 0.072885 -2.6097e-05
14:82703080 T C 0.162856 9.2129e-07
14:82724984 T C 0.329383 -1.3516e-05
14:82737243 T G 0.357671 1.9932e-07
14:82746518 T C 0.104077 -1.9469e-05
14:82747515 C T 0.084914 9.3722e-06
14:82748240 C G 0.331503 -2.3771e-05
14:82755793 G A 0.069065 1.7308e-05
14:82758630 C T 0.978889 -1.3066e-05
14:82774372 A G 0.042387 3.5576e-06
14:82783075 C T 0.832376 1.0753e-05
14:82791975 A G 0.044542 1.0715e-05
14:82792541 T C 0.021371 2.0925e-05
14:82795780 G A 0.039002 -1.5587e-05
14:82808940 G A 0.061041 1.7928e-05
14:82810230 G A 0.234261 -1.2368e-06
14:82824290 A G 0.131433 2.0038e-05
14:82825294 G T 1.243807 -1.6570e-05
14:82826357 A G 0.123874 -1.8303e-05
14:82826544 A T 0.028252 3.0894e-06
14:82829319 C T 0.079357 -1.0191e-05
14:82832692 T G 0.069061 2.0053e-05
14:82833609 A G 0.395432 -8.3890e-06
14:82833704 G A 1.057344 -9.5321e-06
14:82853905 A G 0.060353 4.3528e-06
14:82855111 T C 1.487913 -3.7995e-07
14:82861504 G A 0.309772 -7.3218e-06
14:82862958 T C 0.083414 -1.7027e-05
14:82876217 A G 0.264622 2.5361e-05
14:82877566 G C 0.237997 -6.9663e-06
14:82886554 T C 0.026700 -1.8768e-06
14:82887739 T C 0.998104 5.4419e-06
14:82891264 T C 0.114023 1.2420e-05
14:82900832 T C 0.062115 -1.8295e-05
14:82904287 A G 0.257608 2.5915e-05
14:82925331 C A 0.078114 1.3907e-05
14:82927545 A G 0.100251 -2.9520e-06
14:82928140 A G 0.263249 1.4604e-05
14:82929718 A G 0.054212 -7.1777e-05
14:82931117 T G 0.031150 3.2339e-05
14:82938693 T C 0.020903 6.6330e-05
14:82941991 A G 0.745479 -4.5448e-05
14:82942293 G A 0.443688 -4.6616e-06
14:82944877 G A 0.079257 3.7619e-05
14:82953176 A G 0.083645 2.9088e-05
14:82953854 T C 0.364370 -3.3998e-05
14:82953924 C T 0.439066 -2.2903e-05
14:82955550 G C 0.178115 3.9160e-07
14:82956823 C T 0.022049 1.2097e-05
14:82959764 C T 1.754827 4.7058e-07
14:82963668 C A 0.493229 -2.9621e-05
14:82964866 T G 0.020984 -5.2493e-06
14:82984940 G T 0.776402 5.4941e-05
14:82986344 C A 0.188735 -1.8373e-05
14:82994812 G A 0.488773 -4.1857e-05
14:82996427 T C 0.081451 -3.2402e-05
14:83013876 G C 0.387198 -2.1771e-05
14:83015869 C T 0.105898 -4.1421e-05
14:83022136 G A 0.047032 2.4226e-06
14:83022282 A C 1.571590 5.2724e-06
14:83030240 C T 0.048944 1.5740e-05
14:83039105 T C 0.033763 -1.7603e-05
14:83040373 A G 0.088783 1.3473e-05
14:83049467 G A 0.190212 -1.1136e-05
14:83053482 G T 0.097375 -3.7208e-05
14:83057383 T C 0.026908 -2.5501e-05
14:83058722 A G 0.089724 -2.4559e-06
14:83061407 G T 0.449041 8.4764e-06
14:83066038 C T 0.742752 -6.1397e-06
14:83074963 C T 0.558237 -2.0498e-07
14:83077368 T C 0.055578 9.0069e-06
14:83077380 G C 0.127791 2.9069e-06
14:83077733 G T 0.613377 -5.5975e-06
14:83082550 G C 0.108846 -5.2975e-06
14:83094138 T C 0.611916 2.3189e-05
14:83108635 G T 0.189589 -2.9336e-05
14:83111385 C T 0.070821 -4.9331e-05
14:83111714 G A 0.058762 -2.5533e-05
14:83113903 G A 0.394696 1.0172e-04
14:83126007 G A 0.058707 1.4741e-05
14:83133909 A C 1.077147 1.5994e-05
14:83134987 G A 0.058376 -9.9843e-06
14:83136530 G A 0.465912 5.2113e-05
14:83143138 G A 0.064637 3.3187e-06
14:83145596 C T 0.198969 1.5699e-06
14:83150021 A G 0.043186 -3.9896e-05
14:83153953 T A 0.279787 1.7744e-05
14:83161634 A G 0.608790 1.1764e-05
14:83163139 A C 0.129213 -1.5517e-05
14:83163335 G T 0.436891 5.8096e-06
14:83173687 T C 0.079244 -1.1416e-05
14:83176411 A G 0.067221 1.9982e-05
14:83176692 C T 0.086806 -2.7278e-05
14:83177840 T C 0.053043 -1.2704e-05
14:83182532 C A 0.032968 -5.2942e-06
14:83195794 T C 0.140733 -1.8483e-05
14:83200746 C T 1.838812 2.3420e-05
14:83208379 T C 0.021857 -6.3203e-06
14:83212101 T C 0.048739 9.9193e-06
14:83214639 T C 0.084908 -1.6477e-05
14:83214659 C A 0.080065 -6.8805e-05
14:83218354 T C 1.203916 -3.2394e-05
14:83219238 A G 0.604068 -1.6483e-05
14:83222515 C G 1.916784 3.3899e-05
14:83223401 A G 0.539339 -2.3553e-05
14:83229938 C A 0.636224 1.4975e-06
14:83231703 C T 0.709093 -1.0337e-05
14:83239164 A C 0.049009 3.5467e-05
14:83241643 A G 0.140992 4.0340e-05
14:83249241 A G 0.030566 3.2916e-07
14:83250054 C A 0.050846 2.4807e-05
14:83255205 C G 0.161658 1.6916e-05
14:83256202 A G 0.104415 -6.9739e-06
14:83256589 T C 1.259238 1.8553e-05
14:83257787 C T 0.127817 -2.3620e-05
14:83258595 C T 1.432221 9.3553e-06
14:83258878 A G 0.131992 -1.9887e-06
14:83261245 T C 0.141265 1.7991e-05
14:83261763 A G 0.753356 -4.8711e-05
14:83262064 A G 0.435051 -2.2475e-06
14:83262456 T C 0.055215 -9.4005e-06
14:83264580 G A 0.637850 5.4953e-05
14:83265587 C T 0.041193 3.5766e-06
14:83267761 G A 1.066562 5.1207e-06
14:83268537 A G 0.093412 8.3906e-05
14:83269078 T A 0.179432 -9.9811e-08
14:83272825 T C 0.020170 1.1949e-05
14:83275330 C T 0.549836 -8.0623e-05
14:83284434 G A 0.108878 -1.1367e-05
14:83286101 T C 0.052332 8.6291e-06
14:83289053 C A 0.170010 -1.5758e-05
14:83301137 G A 0.439319 1.0418e-05
14:83307073 C T 1.572048 1.0651e-05
14:83313423 C T 0.031975 -3.4212e-05
14:83314666 A C 0.031510 -5.2276e-06
14:83317002 A G 0.026337 -8.3753e-06
14:83322964 A C 0.181610 -2.9252e-06
14:83328086 C A 0.178650 3.5545e-05
14:83328119 T C 1.387756 2.3172e-05
14:83328866 A G 0.214844 2.1979e-06
14:83339539 T G 0.130554 2.6692e-07
14:83340568 G T 1.414959 3.0067e-05
14:83349618 T C 0.258420 2.3806e-05
14:83352936 G A 0.132553 1.5237e-05
14:83354938 A G 0.146815 2.4327e-06
14:83359637 T C 0.032750 2.0596e-05
14:83364679 C A 0.256255 2.9095e-05
14:83366081 C T 0.379155 3.8071e-05
14:83368611 T C 0.454266 -2.2460e-05
14:83369947 C A 0.038885 2.6394e-05
14:83370497 T C 1.693698 -1.2717e-06
14:83372787 T C 1.346268 2.6451e-06
14:83373571 G A 0.106327 -1.4677e-05
14:83385319 A G 0.143251 -3.5456e-05
14:83385440 C T 0.145634 -1.3732e-05
14:83394142 G A 0.411366 1.5282e-05
14:83394430 A G 1.904797 4.9103e-06
14:83399432 G T 0.471274 -2.6074e-05
14:83400851 G A 0.883108 -2.1862e-05
14:83405833 C G 0.057571 -1.3607e-05
14:83417466 G A 1.012899 1.6898e-05
14:83418079 C G 0.163463 2.7984e-05
14:83418316 C A 0.173697 -3.7922e-06
14:83421618 G A 0.069922 -4.6280e-05
14:83425981 C A 0.129778 4.1869e-05
14:83426730 T C 0.360546 2.9005e-05
14:83428370 C T 0.130479 9.9651e-06
14:83437529 G A 0.207165 1.7610e-05
14:83439837 T C 0.117385 -1.1717e-05
14:83445649 G A 0.149870 -4.2255e-07
14:83447335 T C 0.034065 -1.4688e-05
14:83448620 C G 0.557708 3.7649e-05
14:83451699 G A 0.198680 -1.0677e-05
14:83464657 C T 0.035013 2.3822e-05
14:83467394 C T 0.084349 -2.4580e-05
14:83467690 A G 0.039645 -1.7088e-05
14:83468214 G A 0.169789 2.0120e-05
14:83485260 T C 0.045630 -1.7423e-06
14:83489324 T C 0.449290 6.0343e-05
14:83502288 C A 0.273230 -5.6594e-05
14:83504098 T C 0.041534 3.9741e-05
14:83506117 C T 0.910084 1.6160e-05
14:83507723 C T 0.137276 -3.1690e-05
14:83515673 G A 0.284493 2.9358e-05
14:83517221 G A 0.046617 -7.2053e-06
14:83521062 T C 0.027164 -2.0994e-05
14:83524892 G A 0.398075 2.3038e-05
14:83527514 A G 0.086472 -1.9016e-05
14:83538303 T C 0.143845 7.1112e-06
14:83540958 G A 1.271192 -3.1480e-05
14:83546370 G A 0.038281 4.9723e-06
14:83551276 G A 0.149996 -8.5458e-05
14:83552663 T C 0.033133 7.0562e-06
14:83558040 C T 1.960859 5.7295e-07
14:83570084 T C 0.166670 -4.0165e-05
14:83573750 G T 0.038528 -1.2984e-06
14:83575643 T C 0.962884 -2.4538e-05
14:83589975 T C 1.210722 -6.2856e-05
14:83590161 G C 0.027362 -8.5167e-06
14:83596318 G A 0.028833 -2.9301e-05
14:83596807 T G 0.150178 -1.0564e-04
14:83597012 T C 0.073297 3.1325e-05
14:83605607 T C 0.084658 7.5549e-06
14:83609608 C T 0.026655 2.0571e-06
14:83618392 G A 0.128681 1.7451e-05
14:83625007 A G 0.125399 -9.8758e-05
14:83627593 T C 0.023772 9.9384e-06
14:83632616 C T 0.116360 3.0100e-05
14:83646648 T C 0.026626 1.5564e-06
14:83651817 G C 0.057685 -1.0143e-04
14:83653426 G T 0.042429 -4.5686e-05
14:83661549 T C 0.320869 -1.7632e-05
14:83665111 T C 0.546337 5.5483e-05
14:83688517 C T 0.125406 -1.1127e-04
14:83692720 T C 0.029089 6.1210e-05
14:83697989 G T 0.046279 4.6300e-05
14:83700308 A G 0.339929 3.6312e-05
14:83708871 C T 1.581707 -1.7864e-07
14:83709233 C T 0.039372 -1.0007e-05
14:83714880 G A 0.035590 -6.8720e-06
14:83715893 C G 0.041193 6.7787e-06
14:83732530 C T 0.098248 3.1032e-05
14:83739196 C T 0.069191 -5.5001e-05
14:83747622 T C 0.553001 -1.2872e-05
14:83769962 A G 0.147636 3.6144e-05
14:83771401 A G 1.843350 -9.1123e-05
14:83775268 A G 0.084219 1.9061e-05
14:83779027 G A 0.068808 1.4589e-05
14:83781389 A G 0.236406 1.4305e-05
14:83786596 G T 0.069808 -2.4720e-05
14:83790259 G T 0.189579 -8.5900e-05
14:83790440 G A 0.070120 -2.7092e-05
14:83798831 T C 0.033085 -4.0956e-05
14:83821017 G A 0.257969 8.4563e-05
14:83834786 G A 0.252967 1.5657e-05
14:83844095 T C 0.839569 4.9049e-06
14:83846773 T G 1.933185 -1.9893e-05
14:83849377 T C 0.056396 -3.4524e-05
14:83851575 A G 0.816627 1.4019e-05
14:83867201 T G 0.037678 1.6349e-05
14:83867535 G A 0.692156 2.0627e-05
14:83868945 T C 0.066942 -3.8968e-05
14:83874453 T G 0.078588 2.3437e-05
14:83875349 G A 0.130197 2.2134e-05
14:83886160 G A 0.062605 -4.3336e-05
14:83893484 T C 1.117986 -1.7875e-05
14:83909578 C T 0.139535 -4.3817e-06
14:83910300 C A 0.029936 2.1298e-05
14:83912595 G A 1.839585 -9.9366e-07
14:83921912 A C 0.044409 1.6759e-05
14:83924135 T C 0.120829 1.2196e-05
14:83929692 C T 0.049752 3.1251e-05
14:83930712 A G 0.257047 -1.6041e-05
14:83931007 T C 0.114961 -1.3726e-05
14:83947495 G C 1.085751 -7.6073e-07
14:83949611 C T 0.133102 2.0603e-05
14:83951017 T G 0.061392 -3.7639e-05
14:83951809 A C 0.042741 4.5095e-06
14:83951968 A C 0.025499 6.5126e-06
14:83967068 C T 0.093882 3.0012e-05
14:83970270 A G 0.041063 1.8919e-05
14:83971345 T C 0.065468 -2.8620e-05
14:83973260 C A 0.855749 1.9859e-05
14:83975699 T C 1.077520 1.4718e-05
14:83979084 T C 0.043952 4.1372e-07
14:83981703 A G 0.132524 -8.0720e-06
14:83997052 A G 0.032247 -3.8860e-05
14:83998878 G A 1.006011 1.3638e-05
14:83999336 T C 0.054643 -1.1790e-05
14:83999589 G A 0.192464 -2.1174e-05
14:83999677 A C 0.056825 3.8592e-05
14:83999743 A G 0.851465 1.0857e-05
14:84001479 C T 0.943010 1.9719e-05
14:84001998 C T 0.185875 3.2479e-06
14:84028498 G A 0.024282 -6.1419e-06
14:84063580 G A 1.483472 4.6975e-06
14:84080214 G A 0.129577 1.6651e-05
14:84081594 A G 0.482745 -1.4682e-05
14:84083811 G T 1.145234 7.8410e-06
14:84086981 C T 0.132530 3.1075e-05
14:84090962 T C 0.287781 1.8322e-05
14:84092923 A G 1.414674 -1.2197e-05
14:84100567 C T 0.139343 1.2775e-05
14:84115058 C T 0.134679 2.3706e-05
14:84116748 A G 0.303774 7.7602e-07
14:84119756 G A 1.511643 7.9435e-06
14:84126127 A G 0.209378 -1.8950e-05
14:84127410 G A 0.059976 -1.2994e-05
14:84131434 A G 0.063433 4.8869e-06
14:84132020 T C 0.030868 -5.9605e-05
14:84136554 A C 0.112062 -2.5908e-05
14:84142856 C T 0.942565 2.1106e-05
14:84158504 A T 0.096735 3.7197e-05
14:84163198 A G 0.032760 5.3334e-06
14:84177779 T C 0.263305 -8.6533e-06
14:84178727 C T 0.027164 -1.3500e-06
14:84180132 C T 0.368190 2.6684e-05
14:84194389 T C 0.029722 -3.0051e-06
14:84194540 G A 0.046058 -1.6414e-05
14:84209195 A G 0.450258 -1.2751e-05
14:84210553 G A 0.069305 -1.9900e-05
14:84210672 G A 0.521478 -1.1492e-05
14:84211769 G A 1.399094 -3.7009e-06
14:84219900 A G 0.100101 -4.0418e-05
14:84226305 G A 0.044916 -4.7149e-05
14:84232174 G A 1.400934 -6.0375e-06
14:84235570 C A 0.031546 -5.3331e-06
14:84242268 A G 1.588501 -1.5700e-06
14:84243611 G T 0.550271 -1.1697e-05
14:84244339 A C 0.236465 -1.0847e-05
14:84246792 C T 1.778635 -2.6542e-05
14:84251486 T C 0.098835 -3.1105e-05
14:84256553 T G 0.024016 2.8813e-06
14:84257037 A G 0.036785 -3.3989e-05
14:84259023 C T 0.096128 -4.7737e-06
14:84259791 G T 0.240084 -1.1651e-05
14:84264595 G C 0.674113 -3.3753e-06
14:84273795 A C 0.123023 1.8277e-06
14:84274399 C T 0.508037 2.4067e-05
14:84276037 T C 0.238860 1.2290e-05
14:84284408 G T 0.298480 1.3945e-05
14:84287568 T C 0.051323 -1.7250e-06
14:84290542 A G 0.098095 2.2155e-05
14:84303807 A G 0.226708 -2.5173e-05
14:84314488 G A 0.152093 -1.5538e-05
14:84319597 T G 0.058311 3.0129e-05
14:84319729 G A 0.123572 -5.4169e-05
14:84324438 C T 0.601422 -1.7531e-05
14:84325248 C T 0.296828 -2.4462e-05
14:84329748 A C 0.030699 1.7595e-05
14:84346195 T C 0.112169 4.0255e-05
14:84359645 A G 0.036113 7.6688e-06
14:84375687 G A 0.020196 6.0262e-06
14:84377228 T C 0.564361 -1.1246e-05
14:84378521 T G 0.203987 -3.4108e-06
14:84382486 A G 0.080620 9.2733e-06
14:84399769 A G 1.207967 -3.4552e-05
14:84409474 T C 0.044289 -1.0588e-05
14:84413122 T C 0.132209 1.1168e-05
14:84419251 A G 1.954432 3.1162e-06
14:84421712 T C 0.388191 4.4716e-06
14:84425231 C G 0.042647 -1.0535e-05
14:84432898 C T 0.123267 -2.6156e-05
14:84435876 A C 0.024785 1.7187e-05
14:84438761 T C 1.071622 -2.2503e-06
14:84440363 G A 0.078270 -5.0237e-06
14:84441623 C T 0.048165 4.8836e-05
14:84455555 C T 0.447794 6.3802e-07
14:84458046 A C 0.078390 2.4628e-05
14:84460810 C T 0.051102 -3.6799e-06
14:84463788 C T 0.632034 -2.7908e-06
14:84469740 A G 0.053004 -1.2296e-05
14:84470423 A G 0.061382 -1.3879e-05
14:84471565 C T 0.039735 2.3244e-05
14:84471634 G A 1.244972 -1.5969e-05
14:84477484 C A 1.665518 1.7317e-05
14:84485028 A C 0.404602 -5.0243e-06
14:84485390 G A 0.365120 -4.2602e-06
14:84505181 A G 0.029453 1.0056e-04
14:84508641 T C 0.027161 -1.6383e-05
14:84509996 T C 0.047603 3.5528e-05
14:84516643 C A 0.045393 2.1836e-05
14:84529934 T C 0.136016 4.5344e-06
14:84539299 C T 0.034321 -6.0597e-06
14:84544301 C G 0.045020 1.6587e-05
14:84562483 C T 0.073294 -1.7783e-05
14:84563052 T C 0.250753 -1.2487e-05
14:84563846 A C 0.035039 1.5676e-05
14:84572495 G T 0.105158 1.4822e-05
14:84573532 A C 1.379301 3.0689e-05
14:84586827 G A 0.375039 -4.6442e-05
14:84594167 T C 1.388016 3.5399e-05
14:84606845 C A 0.116600 2.4752e-05
14:84607041 C T 1.423145 4.1573e-05
14:84611008 T C 0.191251 -6.3535e-06
14:84616115 C T 1.339565 2.4840e-05
14:84622854 C T 0.211105 7.3960e-06
14:84628673 C T 0.582285 -8.2898e-06
14:84630872 G A 0.073122 1.8519e-05
14:84634432 G A 0.301112 -1.6016e-05
14:84654448 G A 0.102146 -1.3986e-05
14:84671390 T C 0.158971 4.7152e-05
14:84682351 G A 0.037840 9.5792e-07
14:84683440 A C 0.022318 2.1860e-05
14:84697495 A G 1.234683 1.3606e-05
14:84702576 A G 1.533513 -2.5905e-06
14:84704145 A G 0.298762 6.0145e-06
14:84708524 T C 0.034493 5.3939e-06
14:84708764 A C 0.064125 1.8496e-05
14:84713607 A G 0.063086 2.2625e-05
14:84715795 G A 0.771685 1.0813e-05
14:84719361 A T 0.026564 1.3047e-05
14:84723226 G T 1.517193 3.8383e-05
14:84729517 C T 1.038346 3.3941e-05
14:84729851 T C 0.479551 -5.3882e-07
14:84740758 A G 0.039145 1.2528e-05
14:84765126 T C 0.135198 -4.1218e-06
14:84768408 G A 0.071132 -3.3188e-06
14:84775209 A G 0.940170 2.3177e-05
14:84789486 C A 0.050515 -3.8245e-05
14:84795619 C A 0.118723 -3.3746e-05
14:84796117 T C 0.166994 -2.4482e-05
14:84804488 T C 0.025090 4.4061e-05
14:84810351 G A 0.235098 4.0515e-06
14:84828418 A G 0.154628 -7.6963e-06
14:84829006 A G 0.214241 2.3009e-05
14:84839683 T G 0.352231 -4.3222e-07
14:84843923 T C 0.034104 -3.2213e-06
14:84856376 T G 0.222242 1.7773e-05
14:84867375 T G 0.073953 -2.7105e-05
14:84870088 T G 0.699790 3.5796e-06
14:84873191 A G 0.107138 -2.2875e-05
14:84880551 G T 0.044997 9.2448e-06
14:84897147 A G 0.111218 -3.0844e-05
14:84907162 C T 0.022909 4.9115e-06
14:84917069 A C 0.779066 7.6112e-06
14:84920365 T C 0.022296 3.5429e-06
14:84938169 T C 0.085355 -1.7516e-05
14:84942340 T C 0.068182 -2.0431e-05
14:84959510 T C 0.022666 7.6829e-06
14:84959799 A C 0.025843 -1.3670e-05
14:84985860 C T 1.552621 7.5066e-06
14:84987554 T C 0.053144 -8.4812e-05
14:84995793 C T 0.422181 -1.1017e-05
14:85019897 A C 0.030673 1.0771e-05
14:85025653 T C 0.492583 3.1675e-05
14:85025827 A G 1.404832 1.3306e-05
14:85032707 G A 1.087641 1.4776e-05
14:85034022 A C 1.962017 -2.5392e-05
14:85038527 G C 0.049775 3.3896e-05
14:85039015 G A 0.530170 -5.3002e-05
14:85039240 G A 1.617557 -1.7964e-05
14:85039577 A C 0.041774 -2.4840e-05
14:85044684 T G 0.253181 -1.1643e-05
14:85048815 C T 0.999130 3.7984e-05
14:85052041 G T 0.046746 6.6189e-06
14:85057504 C T 0.228526 -1.6950e-05
14:85057698 C T 0.074638 5.2641e-05
14:85066093 A G 0.110501 -1.0065e-04
14:85074995 C T 0.298291 9.3531e-06
14:85076353 T C 0.039807 -2.8602e-05
14:85078384 T G 0.637892 -3.8203e-05
14:85084507 T C 0.069704 2.0387e-06
14:85088706 C T 0.038038 6.1940e-06
14:85095687 T C 0.756774 -6.8155e-05
14:85108367 T C 0.031728 6.0825e-07
14:85109747 C A 0.589403 -2.0280e-06
14:85113652 C A 0.086274 1.1901e-05
14:85114009 G A 0.018757 2.6412e-05
14:85135584 T C 0.464601 1.7291e-05
14:85140984 A G 1.708411 3.3556e-05
14:85143654 A C 0.073638 -7.9049e-06
14:85147599 A G 0.102500 -6.5481e-05
14:85153170 G T 1.635890 4.7277e-05
14:85157846 A C 0.097683 -4.2614e-05
14:85159072 G A 0.075764 1.8708e-05
14:85161244 C T 0.034263 1.6793e-06
14:85161541 C T 0.103707 -2.6890e-05
14:85164660 G A 0.495066 -1.4008e-05
14:85172137 A C 0.103159 3.8866e-06
14:85173227 C T 0.827851 -2.1951e-05
14:85184082 T C 0.044413 -7.3920e-05
14:85184503 G T 0.028070 1.2940e-05
14:85185285 C T 0.488617 -2.5838e-05
14:85199077 A G 0.048470 -2.0051e-05
14:85202017 C T 0.353814 3.7237e-06
14:85203884 C T 0.308305 -5.3405e-05
14:85204231 G A 0.074553 9.8290e-06
14:85217777 A G 1.614568 -5.6403e-05
14:85224958 A G 0.073843 -3.2654e-05
14:85226972 C T 0.630732 -3.3836e-05
14:85230260 C T 0.069110 -5.0644e-06
14:85233350 G T 0.693062 -1.5204e-05
14:85233791 G A 0.246936 -6.2771e-05
14:85235482 C T 0.020445 6.3553e-07
14:85243917 C T 0.062145 3.7697e-05
14:85257945 A G 0.026869 6.9968e-06
14:85259883 G A 0.049590 -9.4346e-06
14:85272343 G A 0.713212 2.4017e-05
14:85276825 C T 0.088861 2.5798e-05
14:85278343 G A 1.282543 2.4843e-05
14:85279667 G A 0.573800 -1.8642e-07
14:85283229 T C 0.109527 3.1956e-05
14:85287014 C T 0.328835 3.3472e-06
14:85302957 C T 0.287934 2.0801e-05
14:85304288 A G 0.054786 -3.3550e-05
14:85310791 A G 0.674190 1.6271e-05
14:85313024 G C 0.027570 -3.8297e-06
14:85336215 G T 0.237741 2.0294e-06
14:85350543 T C 0.107034 -9.9372e-06
14:85353547 G A 0.057802 -1.7270e-06
14:85361967 G A 0.248909 -3.9331e-05
14:85366143 G A 0.245164 -4.2143e-06
14:85388834 A G 0.068519 -2.8903e-06
14:85389034 A G 0.231476 1.0179e-05
14:85389462 A G 0.022003 -2.9952e-05
14:85394158 T C 0.099309 3.0398e-05
14:85396705 T C 0.022737 9.3620e-06
14:85396939 A G 0.074914 -2.3587e-05
14:85411159 T G 0.022412 4.7740e-06
14:85411463 T C 0.267635 1.5623e-05
14:85425061 A G 0.557140 -1.4246e-05
14:85426614 A G 0.037684 3.2427e-05
14:85428969 A G 0.064452 -1.8788e-05
14:85435351 T C 0.364110 -9.4477e-07
14:85441441 G A 0.088312 2.7787e-05
14:85448621 C T 1.218178 7.1035e-06
14:85457407 G A 0.220914 2.3530e-05
14:85468837 C T 0.064790 1.9176e-06
14:85469358 G A 0.038294 -2.1179e-05
14:85475673 T C 1.622228 6.1221e-06
14:85478265 A G 0.404595 -1.5219e-06
14:85481250 T G 0.209291 4.7066e-05
14:85493834 A G 0.265476 4.9422e-06
14:85496412 T C 0.030011 4.4150e-06
14:85505333 G A 0.045721 -1.4481e-06
14:85506795 A G 0.066218 -6.5411e-06
14:85507668 T C 0.102691 -2.7442e-05
14:85509687 A C 0.070691 -2.6806e-05
14:85516429 C G 0.180322 -1.8105e-05
14:85523839 C T 0.607417 -1.2475e-05
14:85528008 A G 0.027755 5.8845e-06
14:85528116 C T 0.107697 -1.6094e-05
14:85540136 G A 0.409013 -8.3601e-06
14:85551548 A G 0.032893 5.6215e-06
14:85552142 G A 0.180380 -2.9541e-05
14:85552561 C T 0.035152 -8.4077e-06
14:85554215 T C 0.061703 4.5391e-06
14:85564900 C T 0.055432 -4.2449e-05
14:85565605 G A 0.173418 -2.0462e-05
14:85566856 A G 0.660701 5.1956e-06
14:85570036 G A 0.967379 8.8269e-06
14:85575915 C G 0.487594 3.1169e-05
14:85582833 A C 0.195457 -3.0178e-05
14:85584388 G A 0.109456 -5.1332e-06
14:85585719 A C 0.245297 -1.6859e-05
14:85587984 G A 0.074833 1.2805e-05
14:85591899 C T 0.468658 3.0054e-05
14:85594952 A G 0.031468 2.5249e-05
14:85602715 T C 1.107729 -3.9314e-05
14:85607490 T C 0.173106 2.2265e-05
14:85632905 A G 0.074586 -5.2012e-05
14:85634201 A G 0.371206 4.3917e-06
14:85634289 C A 0.071204 2.8211e-05
14:85638746 G T 0.639110 1.2365e-07
14:85640338 A G 0.042361 9.8894e-07
14:85654019 C T 0.466451 7.8022e-06
14:85656381 A C 0.239305 1.0465e-05
14:85663880 C T 0.303079 1.2762e-05
14:85667389 A C 0.983076 6.8061e-05
14:85671737 G A 0.039414 6.1044e-06
14:85672192 A G 0.134205 -3.8967e-05
14:85687994 G A 0.395906 9.1723e-06
14:85697212 C G 0.244407 4.0722e-05
14:85700404 C G 0.206873 2.2321e-05
14:85713132 T G 0.046714 3.2761e-06
14:85733067 G A 1.969541 -1.4155e-05
14:85733324 T C 0.180211 8.3719e-05
14:85733842 A C 0.623767 -4.2092e-05
14:85735386 T C 0.309363 2.1770e-05
14:85736940 T C 0.042699 -5.7589e-06
14:85739265 C T 1.111095 1.5949e-05
14:85747008 G A 0.719096 -1.4350e-05
14:85751812 A C 0.350306 -1.6054e-05
14:85751982 A C 0.022481 -9.7951e-06
14:85758554 G A 0.141521 -1.8622e-05
14:85769157 C T 0.273204 -7.3399e-06
14:85777399 A G 0.045477 -3.1155e-05
14:85782524 A C 0.139606 5.2426e-05
14:85783120 G C 0.093366 -2.3262e-05
14:85789611 C T 0.971505 -3.2281e-05
14:85792358 A G 0.574151 -9.0485e-05
14:85795572 A G 0.057409 1.5715e-05
14:85795746 G A 0.066595 1.2591e-05
14:85800264 G A 0.089380 -2.4264e-05
14:85802484 A G 0.139681 5.9712e-05
14:85806062 A G 0.133556 4.3012e-06
14:85811390 A G 0.033351 -1.0399e-05
14:85811780 C A 0.061895 -4.0644e-05
14:85815909 G A 0.026827 3.2730e-05
14:85815985 G T 0.035756 2.3565e-05
14:85830094 G T 0.152736 1.0822e-05
14:85852416 T C 0.074329 -1.9640e-06
14:85852663 T C 0.037321 1.2635e-05
14:85859884 C T 0.166745 -2.0170e-05
14:85863843 G A 1.062849 -2.1436e-05
14:85865316 A G 0.120884 -2.4656e-05
14:85872985 G A 1.528450 1.1681e-05
14:85874744 G C 0.097735 5.6296e-05
14:85883266 T A 0.037006 1.5811e-05
14:85884306 T C 0.262490 -5.5285e-05
14:85885678 A C 0.534068 -2.6399e-05
14:85886876 C T 0.282410 -4.2074e-05
14:85896161 T C 0.151145 -3.1954e-05
14:85905918 C T 1.289531 -2.2307e-04
14:85916010 G A 0.030086 4.4328e-05
14:85918380 A G 0.273493 1.8001e-05
14:85930172 T G 0.067260 -1.5353e-05
14:85934012 G A 1.505820 -3.6439e-05
14:85936475 A G 0.310421 -9.1584e-06
14:85943727 G T 0.169585 4.3389e-06
14:85946359 C A 0.251642 -2.4417e-05
14:85948727 A G 0.053488 -7.1318e-06
14:85949091 G A 0.606629 4.0731e-05
14:85973043 A G 0.071418 4.3470e-05
14:85982538 G T 0.062745 -2.3234e-05
14:85987163 C T 1.047912 -2.7645e-05
14:85990681 A C 0.102850 -1.4979e-05
14:85995687 G T 1.406085 -2.8836e-06
14:85998455 A G 0.100718 1.5863e-08
14:86000892 A G 0.116778 -8.1187e-06
14:86004663 G A 1.891557 -9.4247e-06
14:86009047 G A 0.053027 1.4548e-05
14:86010257 T C 0.026194 1.0648e-05
14:86010286 C T 0.760552 2.7795e-06
14:86016248 T C 0.078617 2.3106e-06
14:86016657 C T 0.037100 3.1859e-05
14:86017483 G A 0.274999 -1.2048e-05
14:86027258 T C 0.026668 -3.0324e-06
14:86033444 T C 0.023357 6.4779e-06
14:86034515 G A 1.620005 -1.4187e-06
14:86036421 C T 1.874374 1.7152e-05
14:86038387 T C 0.126532 -8.3916e-06
14:86045261 G A 0.357599 -3.2987e-05
14:86048187 A G 0.455049 6.8885e-06
14:86049431 T G 0.034993 -2.1954e-05
14:86051407 G A 0.123419 -5.2863e-06
14:86053208 A G 0.091153 8.6258e-06
14:86054218 T G 1.504444 -5.2736e-06
14:86062011 A C 1.650558 -3.8896e-05
14:86062070 C T 0.079867 -2.5012e-06
14:86067730 G A 0.039735 -8.2939e-06
14:86068640 G A 0.294792 1.8084e-05
14:86072660 G A 0.035360 1.7029e-05
14:86073204 A G 0.026392 9.5245e-06
14:86074042 G A 0.553472 2.0531e-06
14:86089315 A G 0.300544 4.1228e-05
14:86089382 C T 0.027288 2.4793e-06
14:86122232 T G 0.849812 4.0088e-05
14:86125008 G A 0.059785 8.7468e-06
14:86128011 A G 0.802310 -5.5118e-05
14:86133573 G C 0.064628 1.9825e-05
14:86133607 A G 0.161727 1.1662e-05
14:86139515 A C 0.786765 -4.0391e-05
14:86144598 A G 0.051677 -3.2176e-05
14:86146583 G A 0.848277 3.2336e-05
14:86149617 A G 0.063956 1.0606e-05
14:86153229 A G 0.059967 4.3220e-06
14:86169713 T C 0.057217 -3.7578e-06
14:86179621 A G 0.760442 -4.3202e-05
14:86182567 G T 0.325612 8.5286e-06
14:86186400 A G 0.030430 -2.0780e-05
14:86190589 T C 0.872111 2.6683e-05
14:86195136 A G 0.045870 -3.4020e-05
14:86195379 C T 0.262509 3.8228e-05
14:86197598 G T 0.071583 -4.2490e-05
14:86205793 C T 0.871099 6.9467e-06
14:86207367 C T 1.965610 -1.1201e-05
14:86207584 C T 1.025856 3.0899e-05
14:86208669 T C 1.877590 -5.2217e-06
14:86215803 G A 0.910078 -2.5570e-05
14:86219767 C T 1.969544 -1.9460e-06
14:86220870 T C 0.961332 2.9032e-05
14:86231120 C T 0.031536 5.2042e-05
14:86235498 T G 0.059700 8.2444e-06
14:86243914 C T 0.095502 2.5360e-06
14:86244183 C T 0.035928 5.1299e-05
14:86247496 C T 0.056377 -8.7686e-06
14:86252996 C T 0.842308 4.0931e-05
14:86259018 G A 0.879648 -3.0305e-05
14:86263732 T C 0.972514 -3.4018e-05
14:86264995 A G 0.037278 8.7588e-06
14:86266934 T C 0.742619 -1.1394e-05
14:86268812 C A 1.853139 -1.2415e-05
14:86275541 A G 0.053290 7.6898e-06
14:86275821 G A 0.071184 1.9531e-05
14:86283751 A G 0.114224 6.4186e-05
14:86284060 A G 0.762597 4.1934e-05
14:86319299 T C 0.162626 -7.0956e-06
14:86319482 A G 0.074771 -3.6270e-06
14:86334416 C T 0.893748 2.0142e-05
14:86334948 G A 0.618317 2.4146e-05
14:86339906 T C 0.050447 1.6949e-05
14:86342465 C T 0.084969 -1.9268e-06
14:86347038 T C 0.137376 -2.4078e-05
14:86347039 A G 0.037473 4.1048e-05
14:86347657 G T 0.034867 2.6189e-05
14:86349735 G A 1.161201 3.3442e-05
14:86358567 C A 1.285389 2.2646e-05
14:86359364 G A 0.034610 -2.2224e-05
14:86364261 C T 0.160259 -2.3397e-05
14:86378234 A C 0.131917 -3.4302e-05
14:86378529 G A 1.221641 5.5783e-05
14:86387052 A G 1.653349 2.4893e-05
14:86392171 A G 0.046224 -2.8234e-05
14:86396069 T C 0.262763 6.9758e-05
14:86399099 C T 0.090036 4.2816e-05
14:86408359 A G 0.078591 1.1544e-05
14:86410887 G A 0.490029 -2.7609e-06
14:86419883 C T 0.055828 1.2152e-05
14:86421191 G A 0.063797 6.2602e-05
14:86421560 T C 0.679608 -8.7530e-07
14:86443312 A G 0.325933 6.2831e-05
14:86446788 G A 0.023094 5.6542e-06
14:86454429 C T 1.073830 -2.6474e-05
14:86455332 T G 0.059558 1.2532e-05
14:86474834 G C 0.026291 -1.9415e-05
14:86489658 C G 0.027638 -9.7839e-06
14:86492786 T C 0.047934 4.3374e-05
14:86495213 T C 0.280514 7.9219e-05
14:86505464 T C 0.060652 3.7999e-05
14:86512781 A C 0.107680 -1.6240e-05
14:86516689 T A 0.051456 -1.4551e-05
14:86525554 T G 0.075949 -1.6646e-05
14:86536582 A T 0.177560 5.9526e-05
14:86538697 T C 0.055504 2.7036e-05
14:86539901 C T 0.146815 -6.0629e-05
14:86547786 G A 0.072840 -1.2826e-05
14:86551902 A G 0.039735 -1.5032e-05
14:86553758 C T 0.049486 -5.7012e-06
14:86557584 A C 0.122429 -2.1059e-05
14:86558691 A G 0.638895 -1.2069e-05
14:86561740 C T 0.110576 -2.0175e-05
14:86580123 T G 0.097320 -3.1335e-05
14:86583423 A G 0.033393 2.7058e-06
14:86595036 T G 0.023568 -2.6531e-05
14:86596150 T C 0.097657 -3.4256e-05
14:86607018 G A 1.604272 -4.6201e-05
14:86625831 T C 0.178679 -2.3096e-05
14:86627827 A G 0.193925 8.4309e-06
14:86636646 G A 0.956383 -4.9299e-06
14:86636660 C T 0.023075 2.1471e-05
14:86644761 C T 0.431831 -1.4712e-05
14:86645107 T C 0.835936 8.0299e-05
14:86647766 G A 0.930169 1.4256e-06
14:86648038 A G 0.052115 1.2056e-05
14:86648232 C T 0.046665 -1.7530e-05
14:86651078 G A 0.186726 1.3600e-05
14:86651528 C T 0.027359 -3.4777e-05
14:86652147 G A 0.643112 2.5395e-05
14:86672135 C T 0.974426 -9.0844e-06
14:86675523 A G 0.037866 -1.1304e-05
14:86678496 A G 0.261717 -7.3580e-06
14:86692923 C T 0.334557 -1.4897e-05
14:86697878 A C 0.693159 2.7219e-05
14:86704256 A G 0.022036 -1.2714e-05
14:86706379 C T 0.089237 1.4569e-05
14:86709064 G A 0.092019 -3.5762e-05
14:86725061 A G 0.057876 -1.3043e-05
14:86728529 C T 0.082363 1.5100e-06
14:86741824 A G 0.121137 9.6836e-05
14:86746093 G C 0.024448 -7.7876e-06
14:86749914 G A 1.619956 1.9972e-05
14:86750742 G T 0.029290 -9.6838e-06
14:86751051 C A 1.656413 2.4662e-05
14:86751059 T G 0.035756 8.5808e-06
14:86751754 T C 0.976734 1.1275e-05
14:86756339 A C 0.954662 7.2023e-06
14:86760582 C T 0.175025 6.3983e-05
14:86765831 G C 0.020231 -1.0192e-05
14:86768364 C A 1.387746 -1.2711e-05
14:86770125 T C 0.168624 -1.0577e-05
14:86777666 G A 1.159227 -1.4179e-05
14:86786589 A G 0.037385 1.9300e-05
14:86788005 T C 1.204870 -1.1204e-05
14:86788975 T C 0.095018 1.6237e-05
14:86791228 A G 0.332564 -2.0571e-06
14:86792358 G A 0.841798 1.6348e-05
14:86812267 A G 0.051988 -3.3323e-05
14:86814482 T C 0.242366 2.1764e-05
14:86819050 T C 0.099231 1.2727e-05
14:86823887 A G 0.677466 -8.3540e-06
14:86825319 A G 0.084343 -8.4015e-06
14:86825952 T C 0.160649 -2.0357e-05
14:86831332 T C 0.655751 -1.6868e-05
14:86833075 A G 0.435119 1.5242e-05
14:86834143 A C 0.594801 -1.0685e-05
14:86834232 C T 0.753781 -2.7021e-06
14:86834607 G A 1.978785 1.9529e-05
14:86841427 T C 0.156900 1.2286e-05
14:86847820 A G 0.062411 1.4025e-06
14:86850928 T C 0.884273 1.2534e-05
14:86857115 A G 0.050888 7.2530e-06
14:86864143 T C 0.065390 5.7704e-06
14:86871489 T C 0.026668 -1.1260e-05
14:86877346 A C 0.423470 -7.8381e-06
14:86881917 T C 1.699028 1.8894e-06
14:86885803 G A 0.062972 3.6768e-05
14:86887491 T C 0.040719 5.1666e-06
14:86888059 T G 0.139973 -3.8382e-05
14:86900541 T C 0.830704 -1.6731e-05
14:86901738 T C 0.097375 -1.2470e-05
14:86907709 C T 1.851598 -2.9510e-05
14:86912387 C A 0.105931 5.8083e-06
14:86916110 A C 0.265879 1.7822e-05
14:86918897 G A 1.856856 -2.3800e-05
14:86920273 T C 1.847910 -1.4801e-05
14:86921406 C T 0.886682 -1.0007e-05
14:86922272 C T 0.070529 -1.3310e-05
14:86928890 T C 0.143005 -2.9601e-05
14:86931068 G T 1.027077 -4.2239e-06
14:86933225 A G 0.050375 1.9569e-05
14:86933759 T C 0.127834 -3.7413e-06
14:86942981 T C 0.754606 6.7573e-06
14:86944256 A G 0.033221 5.7284e-07
14:86966697 C T 1.795825 4.1989e-05
14:86982771 A G 0.150165 -1.0154e-05
14:86987632 A G 0.531296 1.8530e-05
14:86987947 A G 0.092328 8.8053e-06
14:86990970 C T 0.101552 1.8486e-05
14:86992684 T G 0.157900 -1.4649e-06
14:86995407 G T 0.637545 -4.9841e-06
14:86998252 C A 0.234118 -1.1838e-05
14:87004631 A G 0.091935 -3.0914e-06
14:87012354 G T 1.155186 2.3984e-05
14:87013407 C T 0.070418 -6.6172e-06
14:87025045 C T 0.029836 2.0644e-05
14:87028855 C A 1.117054 -2.4286e-05
14:87031851 C T 0.098569 1.4705e-05
14:87035630 T C 0.053290 3.1446e-05
14:87039711 G A 1.525739 3.2414e-05
14:87041106 T C 0.237286 -5.4476e-06
14:87042623 G C 0.077254 6.4448e-05
14:87043849 T C 0.071992 1.5925e-05
14:87051095 C T 0.173353 4.3389e-05
14:87064047 T C 0.041848 7.5346e-06
14:87064730 C T 0.436632 -2.4594e-05
14:87071063 A G 0.035922 -5.7051e-06
14:87071837 G T 0.425401 -2.1027e-05
14:87073193 A C 0.190559 1.0732e-06
14:87094056 T A 1.687839 5.8811e-06
14:87100849 C T 0.304630 -2.8147e-05
14:87102863 A C 0.134062 3.1672e-05
14:87120415 A C 0.031394 -1.2433e-05
14:87123014 T C 0.698804 -6.3701e-06
14:87127511 A G 0.191264 8.4403e-06
14:87133562 T C 1.768024 2.1649e-05
14:87140437 C T 0.414992 6.6735e-06
14:87140483 A G 0.078672 1.1961e-05
14:87140873 T C 0.115068 7.8681e-05
14:87141686 A G 0.089562 5.0084e-05
14:87155903 C T 0.212313 8.8924e-06
14:87156816 C T 0.683477 -1.2391e-05
14:87158700 G A 0.084583 6.5168e-06
14:87165649 T C 1.652177 -2.1482e-05
14:87169219 T G 0.060846 2.3584e-06
14:87182401 C T 1.677355 -5.3918e-06
14:87186448 C T 0.026350 -1.8347e-05
14:87187195 A C 0.065179 1.5823e-05
14:87209053 T C 0.134491 -4.1386e-06
14:87221188 C T 0.068351 -8.9482e-06
14:87222557 G A 0.047775 2.2593e-05
14:87245324 A G 0.143504 -1.0368e-05
14:87262754 G A 0.029969 3.5173e-06
14:87262999 A C 0.377545 4.2839e-05
14:87269017 C T 0.215974 -5.5477e-05
14:87284382 C A 0.064904 -1.2292e-06
14:87284598 T C 0.059029 -1.3038e-05
14:87287372 C T 0.320564 -9.0631e-06
14:87299033 A G 0.252068 -9.0756e-06
14:87303128 A G 0.078078 -6.7666e-05
14:87306711 C G 0.165229 -4.2333e-05
14:87312206 T C 0.050830 5.8061e-05
14:87312714 T C 0.036772 -4.5260e-06
14:87314511 G A 0.682983 -1.2471e-05
14:87315477 A C 0.213478 -5.2471e-05
14:87315823 G A 0.044766 -1.8674e-05
14:87325282 A G 0.077647 8.6259e-06
14:87327956 G A 0.086427 -5.4315e-06
14:87329320 A G 0.094181 -8.8819e-06
14:87329351 G A 1.713955 -3.5519e-05
14:87340767 T C 0.144118 -6.0017e-06
14:87355558 T G 0.064151 -2.3027e-05
14:87356561 T G 0.143634 1.6173e-05
14:87360648 T C 1.221239 -1.8661e-05
14:87367187 A G 0.067163 -3.3253e-05
14:87367282 G T 0.062407 -1.3293e-05
14:87370634 T C 0.102347 4.8257e-05
14:87370712 C A 0.048408 8.8748e-05
14:87373480 T C 0.026337 -1.2666e-05
14:87398865 C G 1.742074 -8.6938e-05
14:87406442 T C 0.648386 3.7370e-05
14:87418256 A G 0.046272 -8.8693e-06
14:87426166 T C 0.944441 -8.1644e-05
14:87443771 C A 0.072966 -2.4703e-05
14:87451815 T C 0.079792 1.0493e-04
14:87468178 A G 0.254973 9.9428e-05
14:87470483 A G 0.040914 5.4906e-05
14:87484986 T C 0.591532 9.4290e-06
14:87493567 A G 0.133069 -9.7343e-06
14:87494360 G A 0.093090 -9.7840e-07
14:87500916 T C 0.806838 -8.2932e-06
14:87501042 G A 0.865973 2.1814e-05
14:87502569 G T 0.072804 5.9952e-06
14:87503147 G A 0.082145 1.1002e-05
14:87503152 G A 1.849481 -2.1500e-05
14:87503864 A G 1.744219 1.2478e-05
14:87503910 A G 0.020585 2.1243e-05
14:87508896 A G 0.223274 -2.0008e-05
14:87509603 A G 0.076300 -3.3924e-05
14:87512064 A G 1.245722 3.3609e-05
14:87519355 G A 0.356703 -1.0024e-05
14:87521110 T C 0.037742 -2.6918e-05
14:87521183 A G 1.930909 -1.9845e-05
14:87527727 C T 0.204643 8.2039e-05
14:87529061 C T 0.414057 -1.9851e-05
14:87531684 T G 0.030965 4.0098e-06
14:87549199 G T 0.082145 1.5788e-07
14:87556408 A G 0.376587 -1.8142e-05
14:87558157 G C 0.108401 -1.3761e-05
14:87560818 A G 0.125214 -6.8776e-06
14:87563049 T G 0.221326 -1.1380e-05
14:87566018 C A 0.152197 -1.3501e-05
14:87577739 A G 0.077121 -1.9980e-06
14:87597425 A G 1.099179 2.4721e-05
14:87600449 T C 0.032484 2.0400e-05
14:87607863 C T 0.060853 2.8533e-06
14:87612890 T C 1.368677 4.9921e-06
14:87626586 T C 0.169127 1.4203e-05
14:87628156 A C 1.664852 4.1356e-05
14:87630835 T G 0.056795 -2.6541e-06
14:87632485 G A 0.157517 -6.4447e-06
14:87636918 A G 0.024347 -1.3650e-05
14:87644091 G A 0.374688 1.8750e-05
14:87660725 T G 0.080058 -4.2255e-06
14:87670178 C T 1.466932 1.0053e-05
14:87672509 A G 0.034127 -2.4121e-05
14:87676375 G A 0.065501 8.9379e-06
14:87677545 C T 0.026830 -2.1176e-05
14:87691136 G T 0.081717 -3.7769e-05
14:87694672 T G 0.040631 2.4672e-05
14:87694795 G A 0.049733 4.6665e-06
14:87707236 G A 0.044581 3.1367e-05
14:87711383 T C 0.031287 -1.7696e-05
14:87716169 C T 1.445399 1.0870e-05
14:87716643 G A 0.083616 -1.6495e-05
14:87725930 A G 0.024908 -2.6407e-05
14:87732950 A G 1.946002 2.4718e-05
14:87738389 C T 0.973212 3.4936e-06
14:87742627 G A 1.801972 5.1816e-05
14:87758243 T C 0.028765 -2.7265e-06
14:87761540 A G 0.976718 1.4702e-05
14:87761630 A G 0.148438 -3.1329e-05
14:87764434 C A 0.062787 -1.6107e-05
14:87776673 T C 1.149344 -6.3681e-06
14:87786567 G A 0.041465 -4.3755e-06
14:87789639 T C 0.030978 -1.9318e-05
14:87790028 G A 0.044260 3.1178e-05
14:87794181 T C 1.009819 2.7984e-05
14:87807247 C T 0.043442 -3.9209e-06
14:87808135 G A 0.220330 -5.6897e-05
14:87811265 C T 0.924447 9.8091e-07
14:87813714 A G 0.757157 2.9542e-05
14:87835590 T C 0.103607 -1.8156e-05
14:87839049 T C 0.849887 1.9721e-05
14:87848381 C T 0.030524 -7.4703e-06
14:87856740 A C 0.090364 3.8918e-06
14:87867464 T C 0.025476 1.6803e-05
14:87870304 C T 0.937443 4.7771e-06
14:87871738 T C 0.073141 -9.5502e-06
14:87875153 A G 0.088338 1.6014e-05
14:87876037 C T 0.062132 2.8950e-05
14:87886304 T C 0.046646 7.3808e-06
14:87886842 T C 0.025476 2.2376e-05
14:87889383 G C 0.118628 -6.1456e-05
14:87896781 A C 0.087092 1.1930e-05
14:87897742 T C 0.067305 -2.0655e-06
14:87898295 C T 0.130232 -1.8011e-05
14:87898784 G C 0.063677 1.5701e-05
14:87901749 C T 0.320197 -3.2544e-05
14:87903618 T C 0.165355 8.5492e-06
14:87907458 A G 0.046532 4.2250e-06
14:87923591 C T 0.199959 7.7694e-06
14:87933406 A C 0.044932 4.1462e-06
14:87951924 T C 0.028761 -4.5807e-06
14:87952124 A G 0.069753 -2.1251e-05
14:87958330 T C 0.211229 -3.6543e-05
14:87987414 C T 0.026645 2.7847e-05
14:87992451 C T 0.211969 -4.4910e-05
14:87992800 C T 0.800534 6.9221e-05
14:87995188 T C 0.938001 -3.3901e-06
14:87995618 A G 1.095622 1.4403e-05
14:88005024 C T 0.522422 -1.5289e-06
14:88009351 T C 1.104146 2.0592e-05
14:88009624 C T 1.953468 -6.0019e-06
14:88025442 C T 0.052066 3.7418e-05
14:88025907 T C 1.624932 1.8785e-05
14:88026183 C T 0.045351 -8.3996e-06
14:88026544 C T 0.060395 9.2587e-06
14:88032957 T G 0.032806 4.5218e-05
14:88038587 T C 0.264512 -1.3027e-05
14:88042804 A G 0.028459 -1.5364e-05
14:88044590 G A 0.024999 -7.7297e-06
14:88046052 A G 0.081623 4.3119e-05
14:88062895 T G 0.114117 -2.0045e-05
14:88062985 C T 0.079179 2.8708e-05
14:88063005 C T 0.057698 1.0503e-05
14:88063304 T G 0.032260 -1.4444e-05
14:88068299 C T 0.246524 -1.7426e-05
14:88075778 A G 0.118914 7.2297e-06
14:88078544 T C 0.037619 4.2780e-05
14:88085767 A C 0.040680 4.8180e-07
14:88086866 T C 0.103259 -8.2015e-06
14:88101174 T C 0.159919 1.7153e-05
14:88110899 A G 0.053238 1.2388e-05
14:88123858 G A 0.346829 2.2776e-06
14:88142279 C T 0.176385 -2.3823e-06
14:88144561 A G 0.506784 -1.3034e-05
14:88145505 G A 1.933850 3.9801e-06
14:88146542 A G 0.036616 8.5877e-06
14:88151176 A G 0.085196 -5.6787e-05
14:88163365 T C 0.237692 1.8974e-05
14:88173485 T G 0.060953 3.0429e-05
14:88177896 G A 1.600338 -1.6810e-05
14:88183121 A C 0.073154 -8.3535e-06
14:88191886 A G 0.027573 3.9617e-05
14:88194706 C T 0.045321 1.1418e-05
14:88197970 G A 0.270945 9.2133e-06
14:88198349 C T 0.211608 6.4310e-06
14:88198408 A G 0.034760 -8.4964e-06
14:88198834 G A 1.906640 1.3103e-05
14:88200168 A G 0.720638 1.0965e-05
14:88204037 C A 0.031812 -7.4282e-06
14:88206230 A G 0.579568 -4.0848e-05
14:88206481 T C 0.023584 -6.5481e-06
14:88208235 A G 0.034308 -1.6313e-05
14:88209815 T C 0.082980 -2.4262e-05
14:88212948 T G 0.104139 1.0045e-05
14:88214721 C T 0.146409 1.4702e-05
14:88217115 A G 0.057772 5.4091e-06
14:88218709 A G 0.411905 -4.3417e-05
14:88226261 C T 0.041215 -9.6284e-06
14:88227406 C T 0.177657 1.1266e-05
14:88232546 T C 0.708849 -1.3468e-05
14:88254328 A G 0.950417 2.1177e-05
14:88257471 G A 0.047441 2.4151e-05
14:88258462 G A 0.157530 -5.9589e-06
14:88258889 A G 0.036960 2.9802e-05
14:88264814 A G 0.182613 1.7517e-05
14:88268699 G A 0.049515 -3.0386e-05
14:88273249 G A 0.092279 2.6259e-05
14:88275066 T C 0.049911 -1.1725e-05
14:88279750 A G 0.428550 -3.4680e-05
14:88288660 C T 0.542858 -5.0891e-05
14:88289051 A G 0.532835 2.3061e-05
14:88295600 G A 1.453848 4.8487e-05
14:88296569 A G 0.021088 4.7885e-05
14:88315642 A G 0.037480 5.1201e-05
14:88315696 T C 0.214166 -2.9345e-05
14:88328538 A G 0.032351 1.1248e-05
14:88329696 G A 0.471323 -5.8462e-05
14:88331171 A G 0.039865 -1.4734e-05
14:88335058 C T 0.058649 -5.0498e-06
14:88345543 A G 0.092162 -3.6366e-05
14:88347520 T C 0.973735 2.7618e-05
14:88348515 A G 0.023169 7.1083e-07
14:88353913 G T 0.030368 6.8613e-05
14:88361472 A G 0.490457 -8.9581e-06
14:88363219 G A 0.036483 9.3473e-06
14:88363620 G A 0.814206 -2.3835e-05
14:88365902 G A 0.606661 -5.3747e-05
14:88372366 G A 0.106265 5.2300e-06
14:88374210 T C 0.108141 1.5400e-05
14:88383985 A C 0.707808 2.5056e-05
14:88385867 G A 0.710050 2.5915e-05
14:88387344 A G 0.503002 2.3775e-05
14:88390504 A G 0.526927 4.4212e-06
14:88391067 A G 0.040508 4.6778e-05
14:88407888 G A 0.959486 3.9218e-05
14:88429033 C T 0.701170 -4.7519e-05
14:88438410 C T 0.054777 -8.7138e-06
14:88438448 C G 1.020634 -4.6690e-05
14:88450770 A G 0.117979 3.4369e-06
14:88451681 A G 0.047895 9.7637e-06
14:88452945 A G 0.093029 2.3035e-05
14:88458745 T C 0.310405 -1.3819e-06
14:88459795 T C 0.150256 2.0582e-05
14:88472595 T C 0.182175 1.2228e-05
14:88477413 T C 1.346670 -2.0642e-05
14:88477882 C A 0.182824 1.1033e-05
14:88483484 A G 0.033477 3.7644e-05
14:88484401 T C 0.149431 -3.0007e-05
14:88486653 T C 0.082389 9.0012e-06
14:88487689 A C 0.149581 2.8000e-05
14:88496256 G A 0.031449 -1.0059e-05
14:88502962 T C 0.154936 -5.4617e-06
14:88505119 C T 0.043835 1.4973e-05
14:88506192 C T 0.161720 4.2481e-05
14:88513293 T C 1.040446 -6.7002e-05
14:88524015 G A 1.454244 -2.7475e-05
14:88533010 C T 0.084528 1.2957e-05
14:88543152 A G 0.048963 -2.3893e-05
14:88545475 G A 0.413599 3.3626e-05
14:88549853 A G 0.068036 4.0650e-06
14:88554943 A G 0.030842 -1.4883e-06
14:88560545 G A 0.161752 1.6166e-05
14:88569798 G A 0.036311 -1.5913e-05
14:88571907 A G 0.025898 1.5532e-05
14:88572250 A G 0.183120 1.0881e-05
14:88581962 T G 0.134049 7.5489e-06
14:88587741 G C 0.132436 1.6225e-05
14:88599005 G T 0.155345 2.3976e-05
14:88599886 A G 0.891735 4.2246e-05
14:88604388 G A 0.046711 -1.9240e-05
14:88605610 G A 0.277781 2.0825e-05
14:88620757 A G 0.040138 6.4237e-05
14:88621106 G A 0.566387 1.5062e-05
14:88630456 C T 0.089903 2.6988e-05
14:88630812 A G 0.824910 -9.2560e-05
14:88634840 T C 0.096018 1.3861e-05
14:88641652 T C 0.076423 1.5083e-05
14:88642303 T C 0.454945 2.7976e-05
14:88642424 C A 0.594207 4.3078e-05
14:88644950 G T 0.691127 -2.2929e-05
14:88647568 T C 0.024016 1.3027e-05
14:88650644 A T 0.660769 5.5879e-06
14:88651962 T C 0.552800 2.0674e-05
14:88652546 C T 0.034792 -3.8612e-05
14:88655933 T A 0.029553 -1.5718e-06
14:88658775 G A 0.041754 2.0417e-07
14:88659972 A G 0.032754 3.3189e-05
14:88662023 A C 0.420990 1.0768e-05
14:88669160 T C 0.059662 2.2116e-05
14:88671211 T C 0.080688 1.9165e-05
14:88674771 C T 0.603789 9.2562e-06
14:88685076 T C 0.445168 -2.2327e-06
14:88685578 C T 0.033549 -2.1104e-05
14:88692911 A G 0.484053 1.9330e-06
14:88701182 A C 0.020296 1.0682e-05
14:88701337 T C 0.039836 6.0342e-06
14:88702362 C T 0.043465 7.5303e-06
14:88708694 C T 0.053167 1.8716e-05
14:88711855 G A 0.094960 5.3692e-06
14:88712065 C T 0.029868 4.8596e-06
14:88713498 C T 1.222443 6.0780e-06
14:88718363 C T 0.052235 -1.3208e-05
14:88718412 C T 0.223462 -3.5726e-05
14:88720318 A G 0.035263 5.4698e-05
14:88722785 A G 0.029021 -3.4547e-06
14:88723360 T C 1.170396 2.3516e-05
14:88727027 A G 0.316906 -2.4140e-06
14:88730734 C T 0.049268 -1.0511e-05
14:88731117 T C 1.237250 -1.2690e-05
14:88731974 A G 0.178793 -2.8501e-05
14:88734134 G A 1.298937 3.9241e-05
14:88739155 G T 0.594148 1.5934e-06
14:88742808 C G 0.235806 2.6250e-05
14:88743311 T G 0.024561 3.6547e-05
14:88745477 T C 0.395936 -3.9359e-05
14:88748906 G A 0.081532 2.9884e-05
14:88749423 G A 0.185479 -2.3692e-05
14:88754674 A C 1.518608 -7.4303e-05
14:88756310 T C 0.037106 8.8590e-06
14:88758104 C T 0.269144 1.2907e-05
14:88758110 A G 0.039447 1.0738e-05
14:88759985 C T 0.446700 -7.6102e-06
14:88761404 C A 0.065744 -8.0449e-06
14:88764837 C G 0.056701 -1.6030e-05
14:88765745 T C 1.275915 2.6869e-05
14:88765920 A C 0.084161 3.6778e-05
14:88767989 T C 0.524490 -3.3667e-05
14:88768563 T C 0.172636 5.5722e-05
14:88772044 G A 1.962731 2.2290e-05
14:88774886 G A 0.167780 -2.2426e-05
14:88775660 G A 1.398373 -1.8791e-05
14:88778263 A G 0.023711 1.0309e-05
14:88779628 A G 0.095781 3.9854e-05
14:88782341 C T 0.328874 2.9780e-05
14:88784398 T G 0.995819 4.6886e-05
14:88786658 C T 0.258267 -2.7572e-06
14:88790206 T C 0.081220 1.1615e-05
14:88791541 C T 0.037775 7.9004e-06
14:88791673 C G 0.048548 -5.1688e-06
14:88793896 C T 0.041112 1.9168e-06
14:88797190 A G 0.232982 4.2479e-05
14:88808917 T C 0.630054 -3.1861e-05
14:88814624 G A 0.727302 -2.6092e-05
14:88817494 G T 0.026862 -1.5609e-05
14:88818485 C T 0.032621 -6.1143e-05
14:88818887 A C 0.046866 -1.3644e-05
14:88820021 C T 0.148049 3.4144e-06
14:88826682 C T 0.113484 1.8264e-05
14:88832326 T C 0.067043 -9.1951e-05
14:88847099 C A 0.025337 5.5323e-06
14:88862364 T C 0.038827 -7.2823e-06
14:88862529 A G 0.672178 9.6087e-06
14:88890225 A C 0.051372 -5.5986e-06
14:88934651 A G 0.829010 -5.9010e-06
14:88935186 C T 0.034834 -3.7277e-05
14:88946622 A G 0.668462 1.1881e-05
14:88962479 A C 0.228363 8.7386e-06
14:88964833 A C 0.093769 -2.7693e-05
14:88981211 C A 0.529537 -5.0585e-07
14:89003662 T C 0.027710 -6.7122e-06
14:89025376 G A 1.309308 -1.2683e-05
14:89027660 T G 0.036798 9.7347e-07
14:89041570 T C 0.052089 -9.8395e-06
14:89048905 T C 1.875685 -5.8494e-05
14:89050312 G A 0.146698 -6.4284e-07
14:89051205 T C 0.032994 -1.3902e-05
14:89052109 T C 0.038272 -1.0129e-05
14:89060287 A G 0.035730 8.3240e-06
14:89061298 A G 0.053219 9.0123e-07
14:89064176 C T 0.036454 -5.9984e-06
14:89070559 C T 0.273844 -2.6820e-05
14:89076432 A G 0.191098 3.4831e-05
14:89081209 G A 0.065890 1.1657e-05
14:89110391 G A 0.035694 -2.5920e-05
14:89112192 C T 0.030066 -1.3213e-05
14:89126130 C G 0.082506 1.7924e-05
14:89145296 A G 0.039872 -6.6562e-06
14:89151392 A C 0.171961 6.7741e-06
14:89156943 C T 0.040745 5.3345e-06
14:89173544 C T 0.066251 -1.6677e-05
14:89205265 C T 0.526398 1.1150e-06
14:89206861 A G 0.029245 -6.7891e-06
14:89214194 A C 0.245738 2.1382e-04
14:89219444 T C 1.966032 5.6283e-05
14:89239192 G A 1.023269 2.6280e-05
14:89285700 C T 1.135620 2.2978e-05
14:89297204 A G 0.056331 1.2388e-05
14:89297790 T C 0.347910 -4.3765e-05
14:89317860 A G 0.070379 1.4498e-05
14:89340183 C G 0.119836 2.1986e-05
14:89359605 A G 0.191942 -6.6915e-06
14:89361488 A C 0.251500 2.4339e-04
14:89362069 T C 0.023474 -2.0058e-05
14:89369103 C A 0.102688 -2.3832e-05
14:89370079 A G 0.039102 -1.7065e-05
14:89377114 C T 0.146121 1.6140e-05
14:89380959 T C 0.561482 7.7478e-05
14:89381939 G A 1.666040 3.4531e-05
14:89382449 A C 1.666313 3.1387e-05
14:89388669 C T 0.507816 -1.5257e-05
14:89394049 T C 0.075024 -5.0901e-05
14:89394467 A G 0.206555 3.2441e-04
14:89394474 C T 0.875402 2.1061e-06
14:89398106 G A 0.021617 9.2284e-06
14:89400344 T G 0.043939 -1.4308e-05
14:89405112 C T 0.248653 -1.1645e-05
14:89406106 C T 0.581175 -5.1928e-05
14:89406283 A G 0.064384 2.4607e-06
14:89410553 T C 0.707012 3.7429e-05
14:89416057 T G 0.367934 -2.3524e-05
14:89418459 A G 0.031657 -1.8313e-05
14:89419968 A G 0.036431 1.2904e-05
14:89421603 A G 0.048317 -2.7526e-05
14:89427883 G A 0.233959 -1.3776e-06
14:89428888 G A 0.040297 -2.9720e-05
14:89428948 A G 0.396935 -2.5801e-05
14:89430427 G A 0.198956 2.3643e-06
14:89433411 T C 0.502201 7.6651e-06
14:89433599 T C 0.037600 1.9845e-05
14:89434980 C G 0.049901 5.0380e-06
14:89435141 A G 0.044565 -2.8346e-05
14:89436370 C A 0.201757 -4.2720e-07
14:89437502 A G 1.204406 1.4012e-05
14:89445222 T C 0.056834 9.9904e-06
14:89445503 T C 0.038197 2.3779e-05
14:89446835 C T 0.682295 1.6645e-05
14:89449610 A G 0.032728 -1.7273e-05
14:89451799 C T 0.057419 1.2797e-05
14:89452774 T C 0.021994 4.4874e-06
14:89466283 T C 0.094911 1.4072e-05
14:89472850 A G 0.043559 -2.1896e-05
14:89473279 G A 0.038197 -5.2489e-05
14:89475997 A G 0.781261 6.2994e-06
14:89483994 T C 0.487429 1.6239e-05
14:89484373 T G 0.171360 -3.6855e-05
14:89487689 C T 1.024392 1.3163e-05
14:89488741 A G 0.234394 2.7356e-05
14:89488814 A G 0.037580 3.5163e-06
14:89490087 A G 0.584372 1.0910e-05
14:89496103 A G 0.086664 -2.8504e-05
14:89496294 A G 0.056163 7.7662e-06
14:89497133 C T 0.171743 -1.4291e-06
14:89497238 G A 0.970482 1.4114e-05
14:89497782 G A 0.905264 1.3529e-05
14:89499078 C T 0.399230 -1.8781e-06
14:89499879 T C 0.818120 -5.6203e-06
14:89503893 C A 0.064680 1.2121e-05
14:89504104 A G 0.030787 4.2375e-05
14:89504453 T C 0.095560 7.6202e-06
14:89509675 A C 0.063534 6.6304e-06
14:89511808 G A 0.065968 5.9259e-05
14:89521609 T C 0.031562 9.5645e-06
14:89526873 C T 1.974313 -2.7567e-05
14:89531341 T G 1.501347 -5.3111e-06
14:89535735 T C 0.028132 -1.6302e-05
14:89544370 A C 0.472897 1.5680e-05
14:89546404 A C 0.579013 1.9696e-05
14:89550640 C T 0.457788 -4.0419e-06
14:89558364 A C 0.178926 2.0316e-05
14:89563236 A G 0.037788 3.5636e-05
14:89572604 T C 0.596969 -6.7132e-05
14:89580986 C T 0.123987 2.8036e-05
14:89581571 T G 0.097881 2.1264e-05
14:89582371 C T 0.086761 2.2799e-05
14:89582659 T C 0.041203 1.6754e-05
14:89586751 A G 0.058383 3.0150e-06
14:89590667 A G 0.362296 1.6678e-05
14:89592107 T C 0.466127 -2.4924e-05
14:89593039 C T 0.839523 -5.5803e-05
14:89602784 A G 1.055883 -5.0954e-05
14:89603191 G A 0.159665 -6.3784e-06
14:89605817 T C 1.405365 -1.6092e-05
14:89606136 C T 0.901489 2.1410e-05
14:89609023 G A 0.199566 3.7302e-06
14:89610698 C T 0.053258 4.7947e-05
14:89612967 G A 1.067818 1.6449e-05
14:89613367 C G 0.047198 -7.0722e-06
14:89633963 A G 0.025064 -5.8440e-06
14:89636486 A G 0.617275 -2.0146e-06
14:89639378 T C 0.057402 -1.3300e-05
14:89642590 A G 0.075618 2.5941e-05
14:89643282 C T 1.048444 1.6031e-05
14:89647946 T C 0.029660 -3.1615e-05
14:89648421 C T 1.594174 -5.7245e-06
14:89653080 C A 0.048918 -1.9688e-05
14:89653360 A G 0.096313 -2.2598e-06
14:89657867 A G 0.142930 9.6228e-05
14:89661851 T C 0.846511 -7.9402e-06
14:89662713 C T 0.547581 -8.2608e-06
14:89663332 C T 0.365701 -2.5031e-05
14:89667680 A G 0.060911 -5.6462e-06
14:89667917 T C 0.062544 -4.6903e-05
14:89674240 T C 0.783929 -2.6258e-05
14:89675355 T C 0.126788 6.4531e-05
14:89686223 G A 1.514859 1.1781e-05
14:89692233 T C 0.080156 2.6861e-05
14:89695300 A G 0.065364 8.6622e-06
14:89695581 T C 0.040096 -1.7191e-05
14:89703643 A C 0.385082 -1.7428e-05
14:89710195 A G 0.277947 -1.4192e-05
14:89710432 C T 1.623439 1.2859e-05
14:89715752 T G 0.069285 -5.7981e-05
14:89716335 A G 0.071437 -4.3454e-05
14:89718283 G A 0.063602 1.1497e-06
14:89718360 A G 0.137208 -9.6889e-05
14:89724375 C G 0.396575 -2.5480e-05
14:89726047 A G 1.216071 2.6480e-05
14:89728488 C T 0.078448 -4.3060e-05
14:89728824 A G 0.639957 4.1257e-05
14:89739855 T C 0.832295 1.2998e-05
14:89739889 A G 0.382478 -2.7534e-05
14:89741062 T C 0.135007 -2.4437e-05
14:89742820 C A 0.092805 3.1061e-06
14:89743887 C T 0.235767 1.8566e-05
14:89745573 C T 0.179212 -1.7782e-05
14:89746932 G A 0.028479 1.1600e-05
14:89747034 G A 0.084434 -2.7962e-05
14:89747162 G A 0.276953 7.2440e-06
14:89747473 C T 1.865512 1.7210e-05
14:89748882 C T 1.139441 -1.8983e-04
14:89753956 C A 1.819344 1.3184e-05
14:89762808 G A 0.081766 1.0096e-05
14:89766234 T C 0.028356 -4.7003e-05
14:89768650 C T 0.121647 -2.4216e-05
14:89769518 A G 0.063466 3.5525e-05
14:89770164 G A 0.162678 3.0153e-05
14:89778326 T C 0.061628 -2.0276e-06
14:89784402 T C 0.365347 3.0427e-05
14:89793557 C A 0.219483 1.0818e-05
14:89795111 T C 0.314761 6.2184e-06
14:89801700 A G 0.433412 5.2188e-05
14:89804856 A G 1.611630 -2.8237e-05
14:89805934 A G 0.431828 1.7765e-05
14:89813903 A G 0.820564 3.9176e-05
14:89820523 A G 0.059402 1.9981e-06
14:89824529 A G 0.373536 6.7013e-05
14:89825881 C T 0.043741 1.6979e-05
14:89830102 G T 0.188161 -1.7303e-05
14:89830521 T G 0.094830 -1.7242e-05
14:89831165 T G 0.379830 1.2156e-05
14:89843739 T C 0.979577 -6.7568e-06
14:89844150 A G 0.375052 -1.8642e-05
14:89848754 C A 0.060032 3.4347e-05
14:89852894 A G 0.438112 9.2844e-06
14:89854733 A C 0.206964 -2.4158e-05
14:89871363 A G 0.938703 1.2561e-05
14:89871368 A G 0.476273 -1.6455e-05
14:89874953 T C 0.350871 -2.3491e-05
14:89877782 C T 0.263671 7.1648e-06
14:89877900 C T 0.946103 1.2834e-05
14:89879048 C T 0.176093 1.4990e-05
14:89880856 A G 0.242570 -3.9466e-05
14:89882561 A C 0.173411 1.3204e-05
14:89884629 G A 0.094587 9.8470e-06
14:89884991 G A 1.094918 -1.8280e-05
14:89885466 C T 0.158883 -2.2937e-05
14:89885865 T C 0.049090 1.1325e-05
14:89886555 C T 0.032802 -1.1500e-05
14:89889402 G A 1.401265 4.9126e-05
14:89894790 A G 0.148337 7.2584e-06
14:89898507 G A 0.881716 6.0489e-07
14:89898652 G A 0.718003 -7.3884e-06
14:89898750 C A 1.326670 1.7460e-05
14:89898959 C T 1.168114 -5.7555e-06
14:89901157 T C 0.670276 -3.2768e-05
14:89901207 A G 0.033646 -7.7967e-06
14:89901260 T C 0.811184 5.7459e-06
14:89902509 A G 0.264015 -4.2168e-06
14:89907291 G A 0.636471 -4.9943e-06
14:89908249 A G 0.144170 8.2327e-06
14:89910907 T C 1.054790 -1.3653e-05
14:89912096 A G 1.141648 -8.7996e-07
14:89914111 C T 0.114062 1.1868e-05
14:89916434 A G 0.881115 -2.9437e-05
14:89921912 T C 0.034373 -1.0665e-05
14:89926565 A C 0.357323 3.4117e-05
14:89928181 T C 0.044383 1.6185e-05
14:89928352 T C 0.028349 -3.9647e-05
14:89928649 C T 0.039031 -1.3529e-05
14:89929734 T C 0.150834 -1.6200e-05
14:89930507 T G 1.276739 4.1284e-06
14:89930686 T C 0.068497 -7.9999e-06
14:89932064 C T 0.101069 -7.9189e-06
14:89932779 T C 0.032796 1.0012e-05
14:89933608 T C 0.160899 -1.8742e-05
14:89942068 T C 0.589302 -3.2944e-05
14:89943429 A G 0.851542 -1.4953e-05
14:89945367 C T 1.831525 2.3187e-05
14:89950768 G A 0.150395 1.1787e-05
14:89952501 T G 0.389652 2.6932e-05
14:89954313 A G 0.668815 1.9824e-05
14:89961344 C T 0.045935 -3.1106e-05
14:89969556 T C 0.088569 -3.7266e-06
14:89974582 C T 0.693480 3.1128e-05
14:89974868 A G 0.081551 -1.2982e-05
14:89978423 T C 1.023097 -4.5309e-05
14:89980929 G A 1.837686 -8.3818e-06
14:89981739 A G 0.125367 2.8908e-05
14:89983337 G C 0.038463 -2.0539e-05
14:89985655 A G 0.032231 -9.6806e-06
14:89986942 G A 0.874260 4.5582e-05
14:89989651 T C 0.799905 1.6340e-05
14:89995283 C T 0.066539 -1.0181e-05
14:89997591 A G 1.492872 2.6911e-05
14:89999538 T G 0.043221 9.1045e-06
14:90002230 C T 0.564693 1.6874e-05
14:90003696 C G 0.983469 -1.9371e-05
14:90004323 C T 0.073693 -1.7396e-05
14:90006140 A C 0.203510 4.8759e-05
14:90007331 A G 0.042741 -1.2916e-05
14:90007405 T G 0.069405 2.6687e-05
14:90008860 A G 1.644212 3.8746e-05
14:90011368 T C 1.120628 -1.5366e-05
14:90019999 C T 1.750714 -1.9419e-05
14:90020158 A G 0.072794 2.4672e-05
14:90023333 A G 0.033766 2.2082e-05
14:90023776 C T 1.888736 1.2550e-05
14:90032400 G A 0.509127 -9.5664e-06
14:90033046 C T 1.291508 -1.5351e-05
14:90033586 G A 1.825537 -4.9447e-05
14:90038821 A G 1.227867 -2.2732e-06
14:90039432 A G 0.073852 2.9683e-05
14:90043341 T C 0.031523 3.0337e-06
14:90043381 A C 1.800869 -4.5921e-05
14:90048612 A G 1.793186 -4.6379e-05
14:90050916 A C 0.469879 -5.2982e-05
14:90057852 T C 0.107391 -1.7616e-05
14:90066634 C T 1.278596 8.1611e-06
14:90068174 T C 0.041969 8.7810e-06
14:90069965 G A 1.303605 1.1212e-05
14:90075441 G A 0.268485 -3.9894e-06
14:90077209 G C 1.949865 5.9585e-06
14:90082265 C T 1.140499 -3.6325e-05
14:90082988 T C 0.177845 -1.2249e-05
14:90084019 C T 0.144988 3.7308e-06
14:90084368 A G 0.110455 4.9903e-06
14:90090190 G A 1.917770 -7.5736e-06
14:90093375 A G 0.151272 3.0055e-05
14:90095445 C T 0.631125 -1.4048e-05
14:90108283 A G 0.552397 -7.4065e-05
14:90109929 G A 1.929166 9.0681e-06
14:90111271 G A 0.037230 1.3559e-05
14:90118172 C T 0.404569 2.5242e-05
14:90118308 T C 0.850874 1.7592e-05
14:90118651 A G 0.121550 2.7814e-05
14:90125815 G C 0.063956 -8.7109e-06
14:90139991 T C 0.969918 3.8125e-05
14:90143910 G A 0.147987 -2.2579e-06
14:90147781 G A 0.042563 -2.1261e-05
14:90153183 T C 1.646585 -4.3311e-05
14:90158685 G C 0.053926 -6.0235e-06
14:90159318 A G 0.049314 1.7735e-05
14:90162416 A C 0.020105 -4.7035e-06
14:90165970 G A 0.802164 -4.8792e-05
14:90167470 T C 0.487364 -8.7839e-06
14:90169220 A G 1.645296 -2.5210e-05
14:90173974 G A 0.036103 -1.2787e-05
14:90182012 A G 0.029553 -9.8629e-07
14:90182374 G A 0.963296 -1.0476e-05
14:90186309 G A 0.126824 1.5140e-05
14:90186879 C T 0.320094 2.8157e-05
14:90188578 T C 0.052495 2.3121e-05
14:90190564 T C 1.718532 4.2259e-05
14:90192541 C T 0.259351 1.5633e-06
14:90193167 C T 1.315871 2.2755e-05
14:90193427 T C 0.773987 5.9668e-06
14:90196737 C T 0.232632 -8.0751e-06
14:90205638 G A 1.592714 4.2164e-05
14:90210262 T G 0.148889 4.0200e-06
14:90214245 T G 0.128032 -1.2010e-05
14:90216462 T C 0.073972 7.0326e-06
14:90226987 G A 0.085167 -2.6369e-05
14:90227424 C A 0.742242 -1.6589e-05
14:90230513 C A 0.833268 1.1535e-05
14:90236835 T C 0.220599 9.8825e-06
14:90237966 T C 0.188628 2.4850e-05
14:90251716 A C 1.772286 -2.0628e-06
14:90252000 T C 0.105963 8.1195e-06
14:90258887 C G 0.139739 2.5504e-05
14:90263356 C T 0.043760 3.1727e-05
14:90266964 C G 0.103055 -4.6395e-05
14:90270557 A C 0.149487 2.6540e-05
14:90270821 T G 0.122796 2.3966e-05
14:90271952 G C 0.886555 1.4941e-06
14:90282780 A C 0.266349 -9.1288e-06
14:90284040 C T 0.023081 -1.0588e-05
14:90284739 G A 0.392557 -1.4093e-05
14:90293351 C T 0.053245 -1.8236e-05
14:90299541 T C 0.121524 1.4557e-05
14:90299627 A G 0.598436 2.9353e-05
14:90299768 T C 0.051122 -2.1419e-06
14:90301035 G A 1.683798 -1.4924e-05
14:90303445 C T 1.663716 -1.8862e-05
14:90307471 A G 0.094061 -1.7764e-05
14:90309792 T C 0.085433 8.5396e-06
14:90311622 T C 0.069334 -2.7068e-06
14:90312062 C T 0.093506 1.2295e-05
14:90312261 T G 1.577406 -1.6878e-05
14:90312328 T G 0.024081 -1.2854e-05
14:90348270 A G 0.074923 1.4730e-05
14:90377767 T C 1.915820 8.2064e-05
14:90390739 C T 0.183269 3.8983e-06
14:90393905 G A 0.218103 1.6920e-05
14:90398663 C T 0.135124 -2.6423e-05
14:90399629 T C 0.034860 -1.5036e-07
14:90406653 T C 1.617804 1.2625e-05
14:90422664 C T 0.984167 -2.0390e-05
14:90423727 G A 0.029089 1.4505e-05
14:90424618 C A 0.775704 -8.8663e-06
14:90429749 G A 0.074959 1.3774e-05
14:90429858 A G 0.039102 -2.9255e-06
14:90430496 T C 0.050408 7.8003e-06
14:90434676 T C 0.038697 -3.0554e-06
14:90452590 C T 0.081697 1.9504e-05
14:90456157 A G 0.040693 2.4919e-05
14:90456188 T G 1.191871 -3.1937e-06
14:90457779 G T 0.030144 2.1651e-05
14:90458060 T C 0.048441 -4.0218e-05
14:90460724 G A 0.058396 1.5946e-05
14:90463222 G C 0.069584 -2.8923e-06
14:90481956 G A 1.897731 4.7656e-05
14:90505856 G A 0.107924 -9.5731e-06
14:90506277 G A 0.166388 -1.8343e-05
14:90507292 G A 0.043858 -4.2645e-05
14:90507956 T G 0.088303 3.1079e-06
14:90508101 C T 0.119011 7.3120e-06
14:90516023 T C 0.027197 2.7186e-05
14:90517500 C T 0.036937 2.3499e-05
14:90519655 G C 0.028868 2.5776e-05
14:90522848 G A 0.041735 2.3012e-05
14:90528967 A C 0.809791 -1.1155e-05
14:90532234 C T 0.611738 -2.9144e-05
14:90534158 C G 0.726922 -1.5176e-05
14:90534495 G C 0.224293 -3.0740e-05
14:90537617 A G 0.117437 5.3558e-05
14:90537915 C T 0.683649 9.5944e-06
14:90538964 A G 0.387652 -5.7452e-06
14:90539350 T C 0.566789 -1.7880e-05
14:90544392 G T 0.042611 1.7776e-05
14:90548031 G T 0.651220 -7.4640e-06
14:90552656 A G 0.174190 8.9979e-06
14:90553051 T C 0.116736 -1.4794e-05
14:90553799 A G 0.093081 1.7729e-05
14:90553805 A G 0.024503 1.8424e-05
14:90559603 T C 0.481758 7.3927e-08
14:90562063 G A 0.348371 1.7329e-05
14:90563346 C T 0.044293 -3.3631e-05
14:90570398 G C 0.363286 -2.7713e-06
14:90571111 A G 0.087274 6.6267e-06
14:90576415 A C 1.409594 -2.2677e-05
14:90578013 A G 0.162960 2.2797e-06
14:90580712 G A 0.163151 1.5064e-05
14:90582517 A G 0.558999 -2.6387e-05
14:90591506 T C 0.560535 -1.4813e-05
14:90595183 A G 0.667108 -2.1407e-05
14:90599742 G A 0.182117 1.0557e-06
14:90601236 G A 0.174924 -6.9463e-07
14:90601292 G A 0.100653 -2.8194e-05
14:90604999 G A 0.292507 6.5326e-06
14:90610293 A G 0.039573 -5.3942e-06
14:90619217 C T 0.118070 1.0786e-05
14:90620368 C A 0.024415 2.7831e-05
14:90620527 A G 0.069954 -5.9832e-06
14:90622748 A G 0.097209 4.4185e-05
14:90623124 C A 0.033805 -5.5409e-06
14:90626365 T C 1.963231 3.2202e-06
14:90627990 G A 0.210265 -8.9539e-06
14:90644123 G A 0.609638 -5.9006e-06
14:90650684 T C 0.063920 2.0287e-05
14:90651033 A G 0.106668 9.7135e-06
14:90652040 A G 1.013970 4.1332e-06
14:90655252 G A 0.055698 -4.3771e-06
14:90656263 G A 0.256138 1.0531e-06
14:90656998 G T 0.742450 2.1443e-05
14:90658362 A G 0.046866 -1.6906e-05
14:90659030 A G 1.849387 2.6828e-07
14:90671318 A G 0.047438 2.3986e-05
14:90679910 C T 1.187644 2.1772e-05
14:90683554 A G 0.142388 -1.3580e-05
14:90693498 T C 0.198060 -9.5561e-06
14:90717499 C T 0.031592 -7.1044e-06
14:90730071 T C 1.180754 2.3932e-05
14:90734378 C G 0.593129 3.5412e-05
14:90738567 G A 0.197515 -1.5341e-06
14:90740588 C G 1.206665 -3.1040e-05
14:90745422 C T 0.821220 -1.8632e-05
14:90745974 T G 0.154076 2.1330e-05
14:90752754 A G 0.087232 -9.3510e-06
14:90758891 T G 0.378067 -1.7721e-05
14:90769635 G T 0.581613 -1.3298e-05
14:90770917 A C 0.081782 5.1187e-05
14:90774612 C T 0.053663 3.2654e-06
14:90775272 T C 0.069389 2.0437e-06
14:90776468 A G 0.038856 -8.0550e-06
14:90796774 G A 0.270952 1.9235e-05
14:90798969 C T 0.065170 2.3690e-05
14:90799838 C T 0.034445 -1.0411e-05
14:90806239 C A 0.027210 1.5011e-05
14:90810659 A G 0.613844 8.2369e-06
14:90816301 T C 0.104480 -7.6330e-05
14:90821670 C T 1.022214 -3.4032e-05
14:90821991 G T 0.073265 -8.6617e-06
14:90824692 G A 0.044020 1.1506e-05
14:90829329 G A 0.883004 -4.3236e-05
14:90834860 T C 1.483511 -3.9694e-06
14:90842220 A G 0.130051 1.7690e-05
14:90843208 A G 0.087274 -1.3494e-05
14:90846319 C A 0.033812 2.7630e-05
14:90849552 C T 0.124497 -1.1124e-05
14:90859248 A C 1.790781 1.6902e-05
14:90863489 A G 1.781231 2.9727e-05
14:90868665 G A 0.114003 -3.0762e-05
14:90870118 A G 0.037804 -6.1394e-06
14:90872143 G A 0.022941 1.4035e-05
14:90879834 C T 0.107677 -3.3413e-06
14:90882941 G A 0.027541 2.6909e-06
14:90882956 G T 0.136932 1.8551e-05
14:90891435 A G 0.425921 5.4066e-05
14:90891713 T C 0.617931 4.2301e-05
14:90891834 A C 0.069892 -9.6821e-06
14:90892824 C T 0.757095 4.5948e-05
14:90892978 A G 0.069344 -1.9586e-05
14:90903702 T C 0.090257 1.8955e-05
14:90903727 C G 0.098813 -4.3510e-06
14:90904144 A G 0.212903 2.4677e-05
14:90904811 A C 0.035746 -5.9378e-06
14:90906585 T C 1.771867 1.6185e-05
14:90910945 G A 0.104655 1.6694e-05
14:90915366 C T 0.375756 3.3366e-06
14:90918468 G A 1.517982 1.9187e-05
14:90918919 T C 0.745576 1.1344e-05
14:90919959 C T 0.056841 1.2257e-05
14:90920191 A G 0.046522 -1.1327e-05
14:90925666 T A 1.534805 6.1225e-05
14:90926362 G A 0.073151 -4.3064e-05
14:90931416 T C 0.917598 2.4712e-05
14:90944507 A G 0.539300 8.8195e-06
14:90946173 G A 0.339030 1.2664e-05
14:90948987 T C 0.405008 3.3225e-06
14:90955452 G A 0.048129 -5.0088e-06
14:90955810 G A 0.582843 -9.9777e-06
14:90955922 C T 1.915914 -4.3403e-06
14:90956486 C T 0.129934 6.8285e-06
14:90965383 T C 0.823346 -9.6728e-06
14:90966179 T C 0.160944 -1.6018e-05
14:90966966 T C 0.020637 6.2377e-06
14:90968818 A C 0.943097 -2.2024e-05
14:90971762 G T 0.090227 7.3057e-06
14:90972071 C T 0.154183 1.1360e-05
14:90975385 C T 0.898130 -1.8351e-05
14:90978596 T C 0.043423 -6.7710e-06
14:90986333 T C 1.348381 1.3690e-05
14:90987379 C T 0.084671 2.3027e-05
14:90993286 A G 1.761088 -3.0904e-06
14:91002018 G C 0.638837 5.8138e-05
14:91004279 G A 1.464932 -9.2225e-06
14:91005560 T C 0.159571 -8.4112e-06
14:91006452 T C 0.027268 -1.7636e-05
14:91017020 A G 0.058233 1.8132e-05
14:91022013 A G 0.820285 -1.8214e-05
14:91022185 T C 0.407780 5.3815e-05
14:91024843 A G 0.060239 -1.1724e-05
14:91027223 T C 0.710735 -8.7558e-06
14:91030482 G A 0.104318 -1.4023e-06
14:91037713 A G 0.062690 -3.6259e-06
14:91043179 C T 0.051781 2.2633e-05
14:91049171 T C 0.160483 -2.1344e-06
14:91052024 T C 0.082019 -3.0422e-05
14:91054072 T C 0.140525 3.8771e-05
14:91055931 A G 0.022065 -4.3932e-06
14:91058683 C T 0.035821 -8.9921e-06
14:91060353 T G 0.154683 -3.9191e-06
14:91067691 C T 0.224887 -1.7443e-05
14:91073137 C T 0.042144 9.6912e-06
14:91074725 G T 0.085771 -1.6482e-05
14:91075502 A C 0.832285 -2.6182e-06
14:91079310 T C 0.271127 1.4557e-05
14:91081366 A G 0.332308 6.1938e-06
14:91083369 C T 0.142362 1.4850e-05
14:91087115 A C 0.168903 1.7149e-05
14:91089443 C T 0.570740 2.1849e-05
14:91089848 T C 0.032315 -9.7023e-06
14:91095838 A G 0.541816 5.9657e-05
14:91096700 T C 0.816617 -1.8328e-04
14:91100131 C T 0.140249 4.3262e-05
14:91107420 T C 0.176540 1.7219e-06
14:91107656 A G 0.163989 5.1444e-05
14:91114495 G A 1.789989 -1.1974e-05
14:91122123 C T 0.109550 -1.3597e-05
14:91122317 A G 0.133410 1.2907e-05
14:91122801 A G 0.339864 -2.2651e-05
14:91124887 A G 0.379664 -1.6491e-05
14:91128299 C T 0.036610 2.0069e-05
14:91129793 A G 0.222388 5.3147e-06
14:91137244 A G 0.369239 3.3656e-05
14:91145147 A G 0.022146 -1.5391e-05
14:91146360 A G 0.116392 1.9224e-05
14:91148877 C A 0.362633 -2.6410e-05
14:91164175 T C 1.623682 -1.5909e-05
14:91165980 G A 0.066212 7.0963e-06
14:91166451 T C 0.296892 1.0449e-05
14:91166933 C T 0.045198 7.7138e-06
14:91170673 T C 0.752243 3.0549e-06
14:91173038 C T 0.214864 2.3191e-05
14:91180652 A G 0.228795 -7.6717e-07
14:91182775 T C 0.370102 -8.7013e-06
14:91185865 A G 0.094574 1.5409e-05
14:91185867 G A 0.442036 3.6229e-05
14:91186670 A G 1.237929 2.1105e-05
14:91187853 A G 0.034169 5.3906e-06
14:91188309 G C 0.022137 -1.4770e-05
14:91188368 A G 0.290034 -1.6732e-05
14:91190212 A G 0.119755 -1.3130e-05
14:91195005 A C 0.641992 2.5891e-05
14:91198216 G T 0.134332 -1.7914e-05
14:91206702 T C 0.050943 2.5306e-06
14:91207447 T C 0.021935 1.6344e-05
14:91218749 A G 0.030147 -1.6429e-05
14:91222233 G A 1.325420 2.4220e-06
14:91226208 C A 0.044481 -1.2663e-05
14:91229753 T G 0.111397 -6.5813e-06
14:91239770 A G 0.024801 3.1394e-05
14:91244409 A G 0.148906 1.1465e-05
14:91250544 T C 0.049220 -1.5554e-05
14:91252545 A G 0.059434 4.4563e-05
14:91253578 T G 0.023318 1.4370e-06
14:91257741 G A 1.748189 -6.5832e-06
14:91261215 A G 0.061414 3.0775e-06
14:91262184 C T 0.133546 -1.3078e-05
14:91265910 A G 0.052031 -8.8290e-07
14:91267866 G A 1.575011 -2.5588e-05
14:91268999 G A 0.110939 -2.7917e-05
14:91275820 A G 0.059597 4.8095e-05
14:91276034 T C 1.413810 -2.9457e-05
14:91286034 T C 0.725101 -1.7105e-06
14:91294151 A G 0.646611 2.2150e-06
14:91294724 G T 0.059821 4.3973e-05
14:91295459 G A 1.171766 1.7829e-05
14:91297203 G A 0.081097 -3.9476e-05
14:91297790 G A 0.310246 -5.0063e-05
14:91309490 T C 0.580506 -2.3955e-05
14:91312284 A G 0.046260 -2.6278e-05
14:91312923 A G 0.022555 1.5594e-05
14:91312980 A G 0.204296 -1.6077e-05
14:91315458 A G 0.042819 -1.3119e-05
14:91321641 C T 0.095333 1.6051e-05
14:91324345 A G 0.029849 -3.3251e-06
14:91332366 T C 0.120530 -1.3822e-05
14:91332616 T C 0.039135 -3.4449e-05
14:91340693 T C 0.450933 -1.0419e-05
14:91345379 T C 0.031501 -2.0354e-05
14:91350266 A G 0.610339 -1.8403e-05
14:91357654 G A 0.444311 -3.1275e-06
14:91362533 A G 0.058847 3.6272e-05
14:91389914 C T 0.172188 7.8111e-06
14:91396655 C A 1.514697 -2.9527e-06
14:91399501 T A 1.940725 -6.6645e-06
14:91400224 T G 0.042631 -1.4052e-05
14:91415550 A T 0.068097 1.9114e-05
14:91416174 T C 0.068974 -3.2712e-05
14:91427257 C T 1.452923 -1.9917e-06
14:91428473 G T 0.028469 -2.6644e-05
14:91430034 G A 0.070509 5.7259e-06
14:91432538 A G 0.047370 -1.3962e-05
14:91439180 A C 1.476974 8.8492e-06
14:91443038 C T 0.047071 -2.3656e-06
14:91443517 G A 0.048743 2.7843e-05
14:91458698 G A 0.090675 -4.2393e-06
14:91464994 A G 1.058402 1.8830e-05
14:91466106 T C 0.046737 -6.7679e-06
14:91467876 G A 0.720392 2.1918e-05
14:91473271 A G 0.285805 4.8770e-07
14:91496423 C T 0.060207 -1.2998e-05
14:91496702 C T 0.048587 7.8577e-06
14:91497719 T C 0.078017 -8.4242e-06
14:91503369 T C 1.131096 2.2542e-05
14:91503583 C T 0.220476 -7.4450e-06
14:91505368 G A 1.430556 5.4332e-07
14:91507679 C A 0.138895 -8.4078e-06
14:91515577 A G 1.145504 7.4551e-06
14:91522798 A G 0.053494 -3.2097e-05
14:91547165 A G 0.020871 2.7998e-05
14:91555821 C T 0.200060 2.5064e-05
14:91556695 A G 0.210307 -1.5776e-05
14:91557378 G A 0.498799 -2.5932e-05
14:91571271 A G 1.215737 -3.0355e-06
14:91571968 G A 0.069269 1.5131e-05
14:91574621 G A 1.929867 -6.3420e-05
14:91579946 G C 0.206402 -7.3041e-06
14:91581272 C T 0.087183 5.6797e-05
14:91589787 G A 1.530173 2.0980e-05
14:91592772 C G 0.046224 9.0139e-06
14:91596570 T C 0.030793 -5.1796e-07
14:91608936 C T 1.196006 -2.6338e-05
14:91610923 A G 0.030579 4.2321e-05
14:91621044 T C 1.021075 2.9893e-06
14:91624544 A G 0.108174 -1.9174e-05
14:91633161 A G 0.106268 -4.3771e-06
14:91633749 A G 0.065780 -2.1744e-05
14:91635649 G A 0.101734 3.9956e-05
14:91636532 T C 0.687135 -4.1874e-06
14:91637693 T G 0.033500 -2.8412e-05
14:91642040 A G 0.055916 2.8374e-06
14:91642395 A G 0.106638 -2.8063e-05
14:91649052 C A 0.063053 -1.2403e-05
14:91649137 A G 0.065829 6.4699e-06
14:91656057 G A 0.565829 -1.3821e-05
14:91661939 A C 0.419945 5.1251e-05
14:91662886 G A 0.174122 3.8040e-05
14:91668581 T G 0.031085 1.7895e-05
14:91668610 T G 0.020121 5.0934e-06
14:91669029 C A 0.170081 -1.7770e-06
14:91671124 A G 0.145900 2.5783e-05
14:91681921 A G 0.482894 -9.6979e-07
14:91683051 G T 0.083294 5.4096e-05
14:91683743 T C 1.098352 4.5567e-05
14:91684609 A G 0.086193 3.3523e-06
14:91684668 A G 1.400029 1.8673e-05
14:91687402 A G 0.210985 1.8922e-05
14:91690316 T C 0.092126 3.1486e-05
14:91691354 C T 1.967883 2.2841e-05
14:91693856 G A 0.059921 -1.4092e-05
14:91695138 G A 0.551187 -3.8199e-05
14:91702324 A G 0.922743 -5.5942e-06
14:91708195 T C 0.385215 -3.6875e-06
14:91709504 A C 0.093522 1.6112e-06
14:91714006 A C 0.103123 3.4065e-05
14:91714868 G A 0.037243 4.2964e-06
14:91721565 G A 0.053903 -5.0076e-07
14:91722061 T G 1.365441 -7.8856e-06
14:91726019 C A 0.044721 6.5510e-07
14:91729406 T G 0.252467 -1.6160e-05
14:91739081 G A 1.804910 -3.2170e-07
14:91739108 G C 0.032864 -1.1498e-05
14:91742658 A G 1.769537 -2.0804e-08
14:91750513 C G 1.800226 -4.5209e-06
14:91751986 G A 0.140158 1.5433e-05
14:91757711 A G 0.111264 4.3794e-06
14:91758106 T C 0.066702 -4.0862e-05
14:91760522 T C 0.246348 -8.5603e-06
14:91762760 A C 1.568208 -4.4574e-05
14:91763064 T C 1.086508 -4.7232e-06
14:91767390 T C 0.825388 5.8713e-06
14:91767477 A G 0.051570 1.3475e-05
14:91772026 T C 0.051463 -4.8286e-05
14:91773494 A G 0.244768 -4.0181e-05
14:91774883 A C 0.045967 -1.3239e-05
14:91775889 T C 0.166751 3.8142e-05
14:91785889 G A 1.499636 8.3657e-06
14:91786441 A G 0.068909 -1.1428e-05
14:91787336 C T 1.958570 -1.7709e-05
14:91788148 C T 0.154703 4.2184e-05
14:91793304 C T 1.354876 -3.3652e-05
14:91793838 A G 0.041576 -2.7688e-06
14:91797416 A G 0.119479 -1.5961e-05
14:91798690 T C 0.594947 -4.5976e-05
14:91801308 T C 0.019897 -8.2001e-06
14:91806455 T C 0.027077 3.9551e-06
14:91808854 C T 0.162269 1.9186e-05
14:91817389 T C 0.054669 1.6165e-06
14:91818025 G T 0.257436 7.5944e-06
14:91820954 G T 0.041566 -1.2145e-05
14:91820966 C G 0.214932 2.4166e-06
14:91821246 G A 1.648516 1.2007e-05
14:91823197 C T 0.025408 -2.1235e-05
14:91831327 T C 0.042332 -2.5820e-05
14:91836237 A G 0.126681 1.6533e-05
14:91836479 C T 0.311667 3.7349e-05
14:91836725 A G 0.562226 6.4696e-06
14:91837490 T C 0.636114 -9.7717e-06
14:91837707 C G 0.020595 2.8465e-05
14:91839050 C T 0.254713 5.1273e-05
14:91839956 A C 0.030121 -2.0733e-05
14:91840089 A G 0.222800 2.0311e-05
14:91841069 G A 0.685807 2.3221e-05
14:91843858 C G 0.039193 1.1087e-06
14:91850196 C T 1.524688 -7.6528e-06
14:91855011 C A 0.676226 -1.2728e-05
14:91859758 C G 0.071463 -5.8499e-05
14:91870677 C T 0.316562 3.3974e-05
14:91871440 A G 0.239023 -8.2124e-06
14:91872440 A C 0.063823 5.7059e-06
14:91872560 T C 0.299749 1.3030e-05
14:91873366 G A 0.030193 1.8632e-06
14:91877716 C A 0.032692 1.9812e-05
14:91880062 A G 0.525058 6.0123e-06
14:91882349 C G 0.044409 2.3084e-05
14:91909491 C T 0.186255 -1.5260e-05
14:91920877 C T 0.034773 1.1986e-05
14:91927717 A G 0.900808 3.8976e-06
14:91946368 T C 0.067929 4.8179e-05
14:91948043 C T 0.187859 -3.1100e-05
14:91958862 C A 1.669572 6.0473e-06
14:91967710 C T 0.894092 1.6007e-06
14:91973139 A C 0.034831 5.6546e-06
14:91981272 C T 1.648354 -7.7033e-06
14:92000246 G A 0.107641 1.1061e-05
14:92003243 G A 0.040755 -1.6013e-06
14:92019797 A G 0.351166 7.6314e-06
14:92032755 T C 0.343451 4.3639e-06
14:92035068 G A 1.689504 7.6165e-06
14:92046637 T G 0.037467 1.2674e-05
14:92046702 A G 1.319019 -6.8521e-06
14:92051316 T C 0.339380 6.6808e-06
14:92052053 C T 0.065790 -2.6651e-05
14:92052817 A G 0.081113 -5.9879e-06
14:92074125 A G 0.023305 2.2326e-05
14:92082160 A C 1.509578 -5.7257e-07
14:92103862 G A 0.544039 4.0992e-06
14:92104422 T C 1.808068 -1.1218e-05
14:92112671 T C 0.575952 7.3043e-06
14:92118160 G A 0.561372 -1.7061e-05
14:92127606 A G 1.557165 -1.0141e-05
14:92128261 C T 0.042498 -2.5768e-05
14:92129010 T C 0.215289 -8.7815e-06
14:92136679 T C 0.048697 -2.1035e-05
14:92140428 A G 0.568578 3.3911e-06
14:92140810 G A 1.857372 1.2569e-05
14:92142011 G C 0.053887 3.9669e-05
14:92145041 G A 0.037155 -1.3130e-05
14:92145075 T G 0.865198 7.6867e-06
14:92145237 C T 0.534101 3.4507e-07
14:92146825 G A 0.088695 8.4650e-06
14:92148427 G A 1.640742 -5.0596e-05
14:92149622 C T 0.117135 5.1923e-06
14:92150538 A G 0.029277 -1.7173e-06
14:92152570 C T 0.576592 -2.7174e-05
14:92159558 G A 0.094431 1.7750e-05
14:92162796 C T 0.023169 2.9618e-05
14:92163175 A G 0.160743 2.6578e-05
14:92163643 A G 0.031757 -1.7768e-05
14:92167474 A G 0.043478 1.6026e-05
14:92167947 C T 0.038103 -1.2705e-05
14:92171624 A G 0.221606 2.3267e-05
14:92183127 G T 0.028161 2.0891e-05
14:92184500 C T 1.344178 5.0270e-05
14:92193332 T C 0.326530 6.0167e-05
14:92194949 C T 1.975212 -1.8200e-05
14:92222607 A G 0.803576 8.3087e-06
14:92226808 A G 0.026109 4.1332e-06
14:92242032 G A 1.959417 -1.7081e-05
14:92243917 A G 0.038755 -1.0799e-05
14:92252686 G T 0.071301 5.6529e-06
14:92280037 C T 1.120358 -6.9348e-06
14:92289447 T A 0.054429 -2.3507e-05
14:92290744 G A 0.645728 -4.5371e-06
14:92300838 C A 0.031754 3.0346e-06
14:92309325 G A 1.167452 8.3559e-07
14:92314172 A G 0.038015 -1.9539e-05
14:92317656 A G 0.041164 9.7191e-06
14:92326098 C T 0.206006 -6.9761e-06
14:92326415 T G 0.295883 -2.8709e-05
14:92332650 T C 0.041355 3.0395e-05
14:92333001 A G 0.382108 4.4547e-06
14:92335321 G A 0.134747 1.1844e-05
14:92337671 A G 0.554017 -1.9691e-05
14:92339908 T C 0.906562 -1.7419e-05
14:92342797 T G 0.028398 3.6899e-06
14:92346199 C T 1.387272 7.3420e-07
14:92347680 G A 1.467493 2.8936e-06
14:92355655 C T 0.074703 2.2456e-05
14:92356026 A G 0.036684 -4.0164e-06
14:92357194 T C 0.075790 2.6102e-05
14:92359725 T C 0.233742 2.6238e-06
14:92363325 A G 0.054066 -2.0079e-05
14:92364626 C T 0.024045 -8.6366e-06
14:92365790 A G 0.697862 -1.3753e-05
14:92371141 A G 0.869531 1.2543e-05
14:92371353 T C 0.324180 6.3271e-06
14:92374515 T G 0.055799 -6.4533e-06
14:92375616 G A 1.827825 6.2925e-06
14:92392569 T C 0.025723 -4.6897e-05
14:92393026 T C 0.742356 -1.7797e-06
14:92399288 T C 1.127558 -2.2061e-05
14:92405126 T C 0.025194 -1.4783e-05
14:92408309 G A 0.144660 -1.8812e-05
14:92427222 C A 0.847595 -1.7562e-05
14:92431170 C A 0.231794 -3.2905e-05
14:92435587 C T 0.661788 5.3375e-06
14:92445928 A G 0.029767 -1.5916e-05
14:92459958 T C 0.930640 -1.0934e-05
14:92463621 G A 0.192179 -1.6836e-05
14:92465749 T C 0.058129 8.8495e-06
14:92466722 T C 0.029394 5.2017e-06
14:92473943 C T 0.661697 4.6404e-06
14:92485881 T G 0.728931 -1.7516e-05
14:92499348 G T 0.606846 3.3240e-05
14:92504231 G T 0.072317 -9.3546e-06
14:92505915 A T 0.175619 8.3701e-06
14:92506583 C T 0.547801 9.7853e-07
14:92525471 T C 1.557140 7.9443e-06
14:92541373 T C 0.192416 -1.4162e-05
14:92557264 T C 0.047905 -1.1665e-05
14:92562568 C T 0.492729 -7.6548e-06
14:92567438 C T 0.081311 -9.7197e-06
14:92572061 C T 0.599731 -3.9401e-05
14:92576251 C T 0.199625 -6.2559e-05
14:92576585 C T 1.638798 -2.0291e-05
14:92579923 T C 0.542213 -2.8129e-06
14:92580525 A G 0.718902 -3.4732e-05
14:92588998 T C 0.124176 1.6479e-05
14:92589107 C T 0.642495 -3.0330e-05
14:92590192 C A 0.337469 -5.7108e-05
14:92603311 G T 1.763931 4.1916e-07
14:92610213 C T 0.119940 -3.0078e-05
14:92625067 A G 0.294059 2.1049e-05
14:92628356 C T 0.069681 1.0191e-05
14:92634014 A G 0.761490 -4.5793e-05
14:92634069 A G 0.023523 -1.2370e-05
14:92636713 T A 0.464312 -1.1569e-04
14:92647042 A C 0.071928 -1.4147e-05
14:92647274 C T 0.038499 1.5518e-05
14:92656788 C T 1.356632 -5.8689e-05
14:92666291 G T 0.550002 1.1991e-05
14:92666343 T C 0.257043 -5.2461e-05
14:92668250 T C 1.224738 1.4163e-05
14:92669554 A G 0.054692 -1.5954e-05
14:92669798 G A 0.498299 5.0890e-05
14:92671185 G A 1.024337 2.8952e-05
14:92671404 G A 0.542634 -4.1672e-05
14:92672674 A G 0.242700 -1.3712e-05
14:92684190 T C 1.514590 -2.1960e-05
14:92707233 A G 0.023987 -2.1125e-05
14:92708417 A C 0.028417 -2.5950e-05
14:92708578 C T 0.246731 -4.4859e-06
14:92709597 A G 0.393524 -9.6660e-06
14:92714008 A C 0.078601 3.4342e-05
14:92720904 A G 1.348417 3.0205e-05
14:92722005 A C 0.033624 6.5870e-06
14:92722019 T C 1.959421 -3.0038e-05
14:92722844 T C 0.134062 -3.1331e-05
14:92726738 G A 1.383040 -3.5708e-05
14:92728159 A G 0.115876 -3.0806e-06
14:92730412 C T 0.213942 -2.0951e-05
14:92736604 C T 0.957080 2.7026e-06
14:92738068 G A 0.118820 5.1873e-05
14:92739145 C T 0.269219 3.2488e-05
14:92739855 G A 0.075868 2.5033e-05
14:92742640 C A 1.699709 2.9231e-05
14:92746915 T C 0.172334 1.8263e-08
14:92747433 A G 0.112023 -7.1462e-06
14:92748495 T C 0.501509 -9.8486e-06
14:92752200 G A 1.541556 9.9195e-07
14:92753877 C T 0.038547 -1.3376e-06
14:92754084 A C 1.228961 -4.0319e-05
14:92757403 T C 0.256738 -6.5243e-06
14:92758512 G A 0.077426 8.8380e-06
14:92759251 C T 0.038129 -1.4563e-05
14:92759284 A G 0.029177 -3.3051e-06
14:92763391 T G 0.906965 5.8636e-06
14:92766945 A G 0.025207 1.1492e-05
14:92767214 C T 0.047003 1.2669e-05
14:92773663 T G 0.902904 -3.8165e-06
14:92775750 T C 0.035883 2.6105e-05
14:92776368 T G 0.030592 9.6516e-06
14:92785908 T C 0.082110 1.1335e-05
14:92793206 T C 0.178111 2.3433e-06
14:92796826 A G 0.031764 1.9309e-05
14:92801418 T C 0.206376 -2.6327e-05
14:92802560 A G 0.371124 1.8749e-05
14:92808475 G C 0.241207 -8.6892e-06
14:92813655 G A 0.043848 -6.0391e-05
14:92814457 A G 0.203844 1.6686e-05
14:92819696 C T 0.264126 2.6822e-05
14:92822426 T G 0.043523 -4.7802e-05
14:92823155 T C 1.821161 1.1400e-04
14:92826246 C A 0.132495 2.0600e-05
14:92826737 A G 0.040631 2.1043e-06
14:92827181 G A 0.236507 -3.4732e-06
14:92827246 A G 1.773380 -1.4612e-05
14:92828636 C T 0.836492 -2.3837e-05
14:92830382 C T 0.095340 -1.8382e-05
14:92835100 A G 1.635783 5.3922e-05
14:92836102 G A 0.155706 -3.0273e-05
14:92836463 C T 0.075216 -5.1314e-05
14:92838444 A G 0.044072 -3.4674e-05
14:92839179 C T 0.043316 -3.5670e-05
14:92840572 A G 0.144339 3.6555e-06
14:92843680 C T 0.730421 1.2086e-05
14:92844508 G A 0.277547 8.6098e-06
14:92845434 A C 0.022451 -2.7962e-06
14:92846794 A G 0.207704 -3.3116e-05
14:92850076 C T 0.052618 1.1692e-05
14:92850234 T C 0.030436 -3.5336e-05
14:92856689 A C 0.294117 1.0131e-05
14:92859858 C T 0.212290 -2.2549e-06
14:92862121 T C 0.233086 7.6513e-05
14:92862142 T A 0.043663 -1.1982e-05
14:92871050 C T 0.701933 1.1932e-05
14:92875719 T C 0.039852 9.4212e-06
14:92878020 G A 1.327101 1.6236e-05
14:92878794 A G 0.451121 4.3864e-06
14:92880655 A G 0.188907 6.9917e-05
14:92885946 T C 0.192023 -7.7327e-06
14:92887417 G A 0.048775 2.7954e-05
14:92891726 A C 0.890849 5.1500e-05
14:92894256 G A 0.071681 1.0910e-05
14:92906520 A G 0.138129 -2.0805e-05
14:92907993 A G 0.531452 5.4679e-05
14:92909073 C T 1.455772 2.4178e-05
14:92909700 T C 0.066692 -2.1693e-05
14:92911579 A G 0.119518 1.3798e-05
14:92918793 G A 0.888779 -2.5770e-05
14:92919445 A C 0.802819 -9.6736e-05
14:92920371 T C 1.021695 -3.5037e-05
14:92922542 G A 0.775301 1.7694e-05
14:92922713 C T 1.501935 -3.7972e-05
14:92922782 A G 0.064686 -2.6222e-05
14:92924421 A G 0.490516 4.7012e-06
14:92926811 T C 0.035081 1.0802e-05
14:92926952 T G 0.463121 -5.4136e-05
14:92929498 T C 0.216104 2.6744e-05
14:92930891 G T 0.086404 -1.3632e-05
14:92931737 A G 1.526535 1.1315e-05
14:92932443 T C 0.267284 9.3786e-06
14:92933251 T C 0.058376 -3.8643e-05
14:92937293 T C 1.596096 9.7753e-06
14:92940209 C T 0.090468 1.6207e-05
14:92940715 T C 0.166985 -3.6762e-05
14:92952838 A C 0.303839 3.2089e-05
14:92952958 G T 0.081516 -1.6962e-05
14:92953697 G A 0.020475 -7.1730e-06
14:92956184 T C 0.949878 2.3185e-05
14:92958522 C A 0.095768 -8.7641e-06
14:92958612 A G 0.524237 -8.5047e-06
14:92959282 A G 0.293406 2.9278e-05
14:92959940 A G 0.025136 1.5210e-05
14:92963789 T C 0.028167 -5.0468e-06
14:92964088 G T 0.196278 -3.9567e-06
14:92966525 T C 0.114922 -2.2125e-05
14:92969688 C T 0.170390 -2.2765e-05
14:92970259 A C 0.134319 -4.8703e-05
14:92971222 T G 0.544620 -1.5700e-05
14:92972162 T C 0.476130 3.7622e-05
14:92973660 T C 0.135257 2.1334e-05
14:92974059 T C 0.090513 7.9800e-07
14:92974445 C T 0.648974 -4.7106e-05
14:92976023 T C 0.116311 -3.8290e-05
14:92980553 A C 0.114941 1.4171e-05
14:92982625 A G 0.118833 -1.4333e-05
14:92984051 G A 1.061310 7.9192e-05
14:92985951 T C 0.128772 3.1336e-07
14:92986145 A G 0.020036 -1.9088e-07
14:92987358 T C 0.195873 -7.7825e-05
14:92994323 A G 0.072151 1.5465e-05
14:92994718 C G 0.400298 -8.5105e-06
14:92995987 A G 0.045542 -1.3661e-05
14:92998827 A G 0.353422 3.9944e-05
14:93002380 C A 0.328036 4.0510e-05
14:93005721 G A 0.766690 1.1928e-05
14:93006872 C T 1.511201 4.7025e-05
14:93006902 G T 0.751983 3.3858e-05
14:93007216 T C 1.877808 8.0391e-05
14:93009711 C T 0.058977 -5.0016e-05
14:93011124 G A 1.134384 5.8721e-05
14:93011366 T C 0.274522 1.6180e-05
14:93013106 T G 0.053060 1.9751e-05
14:93014971 C T 0.270176 -5.6419e-05
14:93016441 C T 0.667416 9.5925e-05
14:93017539 G A 0.733073 -6.9181e-06
14:93020769 G T 0.027638 -9.6107e-08
14:93021815 T C 0.107677 -5.5246e-06
14:93031594 G A 0.551317 5.8429e-06
14:93037679 A G 0.060256 4.5139e-06
14:93041534 C T 0.169620 3.2409e-05
14:93041785 C G 1.894011 4.1969e-05
14:93044668 A G 1.317244 2.2553e-06
14:93049411 A G 0.103318 -3.2577e-05
14:93049865 T C 0.129320 -2.4892e-06
14:93050146 G A 1.224115 -3.1055e-05
14:93050570 C A 0.361036 -7.4664e-06
14:93050704 A G 0.369222 4.8856e-05
14:93055078 C T 1.896432 -3.9151e-05
14:93061453 G A 0.257050 1.1126e-05
14:93064069 T C 1.076462 2.7142e-07
14:93065083 G A 0.190121 9.7142e-06
14:93066363 A G 0.078984 3.1748e-06
14:93071194 A G 0.280913 1.5673e-05
14:93074273 C T 0.026817 -2.1198e-05
14:93078988 C T 0.229032 2.0084e-05
14:93079993 G A 0.024237 -2.2579e-05
14:93084429 C A 0.286298 3.4320e-05
14:93098472 A G 0.139035 1.4982e-05
14:93099890 A G 0.045727 -2.3528e-05
14:93103309 T C 0.369183 -3.8082e-05
14:93104090 A G 1.790242 5.8058e-05
14:93110372 A G 0.207778 9.6458e-06
14:93113952 T G 0.138834 1.4527e-05
14:93115151 T C 0.072716 -1.5714e-05
14:93117443 A G 1.103295 8.8088e-06
14:93118668 T C 0.343425 -2.1579e-06
14:93123142 G A 0.306757 -3.5800e-06
14:93123991 A G 0.649480 -1.7765e-05
14:93124584 A G 0.240311 2.6932e-05
14:93125282 T G 0.666939 -2.0556e-05
14:93129070 A G 0.727724 7.9539e-06
14:93131683 A G 0.155037 -1.4694e-05
14:93132299 C G 0.903722 1.6539e-05
14:93145500 T C 0.696489 1.9654e-05
14:93147910 C T 1.462193 1.7339e-06
14:93148143 A G 0.561495 -1.8466e-05
14:93151596 A C 0.077329 1.1849e-07
14:93153538 G A 0.205399 -2.6118e-06
14:93156713 T C 0.041452 -7.7433e-06
14:93157307 C A 0.044315 -2.2681e-06
14:93159621 G A 0.305530 -2.7156e-05
14:93162515 C A 0.239107 -1.1567e-05
14:93164106 T C 0.695149 2.3838e-05
14:93173010 T C 0.134384 -5.0955e-05
14:93174842 T C 0.028080 -1.0807e-05
14:93175780 C T 1.182925 -1.3891e-05
14:93176042 A G 0.023983 -1.0526e-05
14:93177400 T C 0.407780 -3.3402e-05
14:93178431 A G 0.023471 -7.1209e-06
14:93178467 T C 0.821447 1.6367e-05
14:93187010 T C 0.078598 3.8484e-05
14:93188114 G A 0.025827 -1.4044e-05
14:93195186 T C 1.021487 -1.8886e-05
14:93195562 C T 0.295708 -6.2656e-05
14:93197430 A G 0.333466 2.2030e-05
14:93198569 T C 0.046285 2.9723e-05
14:93199080 T C 0.349660 -1.0562e-06
14:93201129 C T 1.388658 -3.3192e-05
14:93202028 C T 0.646270 -4.0470e-05
14:93215348 A C 0.301417 -6.0291e-06
14:93216246 G T 0.243963 1.4607e-05
14:93221344 C T 0.100747 5.4043e-05
14:93223990 T C 0.640931 3.7607e-05
14:93224959 A G 0.049246 4.2762e-06
14:93229219 G A 1.246676 -1.7518e-05
14:93255175 A G 0.087121 -3.7795e-06
14:93259547 A G 0.050752 1.1432e-05
14:93262525 G A 0.044189 3.6715e-06
14:93263982 G C 0.131823 -8.7025e-06
14:93276446 G T 0.026658 1.3757e-05
14:93281416 G C 0.052222 -3.1140e-05
14:93286230 G A 0.115233 -1.9056e-06
14:93288420 G A 0.068065 -4.2556e-06
14:93288480 A G 0.132284 -6.5010e-06
14:93290856 C T 1.325021 -1.9144e-05
14:93305234 T C 0.166910 -2.7507e-05
14:93309887 C A 1.439618 -1.7154e-05
14:93326437 A G 0.381518 1.8676e-05
14:93332306 A G 0.191916 -4.4404e-05
14:93332765 C T 0.440329 1.7535e-05
14:93333302 C G 0.134520 2.2938e-06
14:93343568 A C 1.205918 8.4722e-07
14:93347668 A G 0.060752 -3.7094e-05
14:93351669 T C 0.039466 1.1097e-05
14:93353299 A G 0.142716 1.2757e-06
14:93358111 C T 0.380586 -8.4838e-06
14:93358393 T C 0.497101 -2.8235e-06
14:93362498 G A 0.129927 -3.8166e-06
14:93366200 C T 0.231087 9.4454e-06
14:93369245 G A 1.331779 6.3807e-06
14:93375880 T C 1.831266 3.3476e-05
14:93383032 T C 0.031842 -1.5116e-08
14:93383739 A G 0.320214 -4.9193e-05
14:93385610 G A 0.237351 3.1169e-05
14:93389030 G A 1.528709 5.1627e-05
14:93389077 C T 0.466643 -2.4722e-06
14:93391490 T C 1.423132 3.1840e-05
14:93395407 G A 1.421169 3.3753e-05
14:93398031 C G 0.174784 2.1520e-05
14:93398446 T C 0.057360 2.5115e-06
14:93400861 G A 0.542923 -5.3462e-06
14:93404674 C T 0.983820 3.5815e-05
14:93406954 T C 0.166699 1.4450e-05
14:93407134 T C 0.175167 -1.8045e-05
14:93408451 A G 0.495553 1.5324e-05
14:93409078 G A 1.219960 3.7204e-05
14:93412743 A G 0.146198 1.0920e-05
14:93414467 G A 0.132543 1.2452e-05
14:93419849 T C 0.071009 1.7326e-05
14:93423934 T C 0.146916 1.4598e-05
14:93424229 A G 0.178248 1.6298e-05
14:93425898 A G 0.065855 1.4083e-05
14:93438351 T C 0.252850 5.9561e-06
14:93439909 G A 1.957132 -7.1810e-06
14:93447573 A C 0.359258 2.5527e-06
14:93459859 C T 0.192533 -4.7090e-06
14:93463099 A T 0.120605 -2.1288e-06
14:93463645 A G 0.107625 1.1773e-05
14:93471116 A G 0.556263 2.9681e-06
14:93485366 T C 0.208285 5.1313e-06
14:93486038 T C 0.034919 -2.0856e-05
14:93487673 C T 1.977847 -5.7437e-06
14:93494030 A G 0.825293 -3.5042e-05
14:93508865 A G 0.030313 8.7054e-06
14:93516465 C T 0.220833 4.6894e-05
14:93536720 A C 0.093418 4.0527e-06
14:93540906 T C 0.606015 1.2655e-05
14:93543505 C T 0.031280 7.8572e-06
14:93544391 G A 0.229223 4.9917e-05
14:93560657 A G 0.122906 -6.1172e-05
14:93561738 T C 0.085927 3.8580e-05
14:93563922 T C 0.066922 2.7938e-05
14:93573824 T C 0.032507 5.9902e-06
14:93575662 C T 0.387188 -1.1557e-05
14:93578722 G C 0.033455 9.6354e-06
14:93580772 G T 0.419916 -7.0190e-06
14:93593727 C T 0.554173 4.4367e-05
14:93595051 G A 0.484362 -3.5232e-05
14:93595591 C A 0.639272 8.4770e-06
14:93602336 T C 1.378346 -1.1611e-05
14:93607492 A G 1.399610 -1.0515e-05
14:93611491 T C 0.067133 -1.1335e-06
14:93614062 A C 0.468597 2.9714e-06
14:93615607 G A 0.069941 1.6335e-05
14:93616138 T G 0.054069 2.9085e-05
14:93617260 A G 0.783812 -1.3936e-05
14:93619520 T C 0.783809 -1.3858e-05
14:93621636 C T 0.124883 3.9479e-05
14:93640448 T C 0.570707 7.3570e-06
14:93642968 T C 0.027619 -1.6320e-05
14:93645708 G A 1.481823 -2.1190e-05
14:93648950 G A 0.053686 2.5303e-06
14:93649383 T C 1.476672 -2.1195e-05
14:93649999 T C 0.022536 1.4579e-05
14:93656324 G A 0.035224 -3.8762e-05
14:93657436 C T 0.506333 -1.8780e-05
14:93667996 T C 0.468003 2.9466e-05
14:93673655 A G 0.168819 -6.8634e-06
14:93677341 T C 0.332532 -1.5839e-05
14:93680662 A G 0.646338 1.8324e-05
14:93680748 C T 0.055747 -5.9646e-06
14:93684099 T C 0.054523 -6.0273e-06
14:93684814 C T 0.350673 1.4320e-06
14:93689352 T C 0.179085 -1.1854e-05
14:93693422 T C 0.666589 -1.7764e-06
14:93696317 G A 0.689141 -3.9152e-06
14:93701539 G A 0.044646 4.9268e-06
14:93703854 A G 0.988636 3.1527e-05
14:93708759 C A 0.044406 7.3547e-06
14:93710718 T C 0.110624 1.5444e-05
14:93717733 C G 0.119489 -7.6657e-06
14:93731823 A G 1.588994 4.2244e-05
14:93741096 T G 0.065608 2.7739e-05
14:93755562 T C 0.182143 3.8867e-05
14:93784384 A G 0.198197 1.9914e-05
14:93784668 A G 0.130924 6.4163e-07
14:93787360 T C 0.609293 -1.6504e-07
14:93788250 A G 0.389707 1.2653e-05
14:93790276 C T 0.366834 -1.7808e-05
14:93796411 C T 0.411337 -1.4421e-05
14:93798425 A G 0.341672 -7.8771e-06
14:93811057 A G 0.044792 9.2177e-06
14:93836269 A G 0.197431 -3.2213e-05
14:93871182 T C 1.400201 2.0487e-05
14:93876503 C T 0.050946 5.7697e-06
14:93897886 G A 0.060989 -1.1359e-05
14:93900634 G A 0.089880 -9.3478e-05
14:93901858 T C 0.132689 -7.3940e-06
14:93915039 A G 0.027823 -2.8819e-06
14:93917653 G C 0.033880 -7.1069e-07
14:93934853 A G 1.955733 -7.3518e-06
14:93943998 A G 0.622592 -3.7182e-05
14:93957862 A C 0.036765 -3.1864e-06
14:93958136 A G 0.034659 -4.9549e-06
14:93963563 G C 0.031192 -8.7789e-06
14:93994870 G A 1.116639 1.3094e-05
14:94001241 A T 0.054984 1.0481e-05
14:94001462 G A 0.155835 -2.6865e-05
14:94003994 T C 0.469113 -4.9608e-07
14:94011176 T C 0.095723 -2.7288e-05
14:94012483 A G 0.068516 2.3186e-05
14:94017120 T C 1.735436 -3.1121e-05
14:94025745 T C 0.050148 1.3657e-05
14:94039845 A G 0.187287 1.4412e-05
14:94039907 G A 0.232865 1.6228e-05
14:94050966 T C 0.119667 4.7179e-06
14:94074858 T C 0.187953 -1.8608e-06
14:94075191 T C 0.460057 -3.4398e-05
14:94088587 A G 0.996423 -5.1913e-06
14:94097287 A G 1.394274 -8.9344e-08
14:94099620 C A 0.366846 2.2099e-05
14:94100335 G A 0.060428 9.0918e-06
14:94121012 A G 0.095856 1.6282e-05
14:94126078 G A 0.082041 4.1951e-06
14:94126515 T C 1.336761 8.4611e-06
14:94126616 A G 0.093733 -2.7320e-05
14:94145928 A G 0.033585 8.2422e-06
14:94148833 C T 0.081516 1.6227e-06
14:94153845 G A 0.098663 -2.8376e-05
14:94161765 G A 0.029823 7.6880e-05
14:94163328 A G 0.144339 3.6904e-05
14:94174650 C A 1.296578 5.4404e-06
14:94179632 A G 0.027385 6.8416e-06
14:94186372 G A 0.182402 -1.9492e-05
14:94192032 G T 1.345969 2.4672e-06
14:94193098 T C 0.398292 -3.4630e-05
14:94195463 T C 0.375558 1.3856e-05
14:94197592 T C 0.703439 -6.3022e-05
14:94197929 A C 0.075423 7.6348e-06
14:94202579 C T 1.720603 -1.0145e-05
14:94204438 T C 1.538440 -2.5634e-05
14:94205345 A G 1.802677 -3.3106e-05
14:94208300 T C 0.148529 -2.1441e-05
14:94208530 G A 1.799960 -5.0072e-05
14:94208556 T C 0.029959 1.7781e-05
14:94219733 T C 1.691283 -6.2747e-05
14:94219987 T C 0.108570 1.9438e-05
14:94220298 C T 0.032241 2.5456e-05
14:94229604 A G 0.117574 7.1136e-05
14:94231166 T C 0.116259 3.6954e-05
14:94232953 T C 0.402862 -1.4132e-05
14:94233615 A C 0.024577 3.8003e-06
14:94235806 A G 0.120462 -1.5800e-05
14:94235973 T C 1.465253 2.8056e-05
14:94236975 C T 1.931201 2.3386e-05
14:94238353 A G 0.661272 -8.9951e-07
14:94239938 T C 0.733560 4.8107e-05
14:94244818 A G 0.577413 -2.7290e-05
14:94245649 G A 1.564878 8.9634e-06
14:94245799 C A 0.134812 2.2960e-05
14:94246514 A C 0.857632 1.8808e-05
14:94247149 A G 0.065585 -9.6756e-06
14:94247902 A G 0.189543 2.2260e-05
14:94249735 A G 0.710787 -4.6406e-06
14:94252264 C A 0.186710 3.7007e-05
14:94258643 G A 1.168202 -1.2912e-05
14:94259308 T C 0.611812 -1.5172e-05
14:94266491 C T 0.241324 -1.5586e-05
14:94267266 C T 0.207941 -2.4686e-05
14:94267909 T C 0.826020 -2.6951e-05
14:94270080 A C 0.128480 -3.3064e-05
14:94274628 C G 0.063531 3.0049e-05
14:94284369 A G 0.027138 -2.7172e-06
14:94285160 T C 0.059645 -7.6434e-07
14:94285427 T C 0.032143 7.4290e-06
14:94286525 T C 1.029952 1.0166e-05
14:94287923 G A 0.486014 6.6403e-06
14:94292181 T C 0.179877 -1.3424e-05
14:94295068 G A 0.154199 -8.6160e-06
14:94296069 C T 0.170698 2.5316e-05
14:94297710 C T 0.432578 1.7381e-05
14:94297834 A G 0.028774 3.1426e-05
14:94300981 C T 0.243168 -1.7335e-05
14:94308934 A G 0.224605 4.7422e-06
14:94316720 T C 0.099326 -3.3598e-06
14:94319652 G T 0.217194 -8.8133e-06
14:94320983 C T 1.693490 3.5666e-05
14:94321132 T C 0.057759 2.0474e-05
14:94323704 G A 0.315721 -6.9140e-06
14:94326457 T C 0.098092 1.9274e-05
14:94327229 T C 0.543471 4.1030e-05
14:94328781 A G 0.409081 1.4033e-05
14:94329960 A G 0.049869 -2.4858e-05
14:94333846 T C 0.077030 -2.3133e-06
14:94334567 A G 0.720538 3.3831e-05
14:94336608 G A 0.220233 -5.4070e-05
14:94339436 G C 0.034370 2.4864e-05
14:94340011 C A 0.053371 2.3589e-06
14:94340130 G A 0.167640 -1.3721e-05
14:94344821 A G 0.151048 1.3383e-05
14:94346411 C T 0.072447 1.6870e-05
14:94353943 T C 0.335683 3.1128e-05
14:94355585 G A 1.405907 3.8774e-05
14:94358034 C T 0.178446 6.2167e-06
14:94361020 G A 0.282449 -3.3586e-05
14:94361196 T C 0.142732 2.7439e-05
14:94366772 T C 0.092237 -3.0325e-05
14:94370417 T C 0.555023 1.1751e-05
14:94374108 C T 0.033036 2.5959e-05
14:94376460 C T 0.214397 -1.7841e-04
14:94379107 C T 1.817721 -1.6939e-05
14:94379618 A G 0.205159 2.7641e-05
14:94380907 C T 0.235825 -3.2002e-05
14:94383227 C T 0.085946 8.5125e-06
14:94387749 T C 0.059830 1.9490e-06
14:94388129 C T 0.110248 9.9594e-08
14:94388642 C T 1.525058 9.0458e-06
14:94389292 C T 1.147354 8.2616e-06
14:94390867 G A 0.377619 1.8005e-06
14:94391699 A G 1.058503 8.7394e-06
14:94391705 T A 0.033263 1.1321e-05
14:94398258 G T 1.659367 1.9588e-05
14:94400394 T C 0.125863 6.1470e-08
14:94401102 T C 0.039742 -5.8795e-06
14:94403973 T C 0.366139 -7.9912e-06
14:94408103 A G 0.063388 -2.0160e-05
14:94411978 G C 0.153063 1.7069e-05
14:94413517 C T 0.349702 -2.0581e-06
14:94416113 A G 0.037746 -6.0950e-06
14:94417531 C T 0.127490 -3.1426e-06
14:94418127 A G 0.375938 -1.3961e-05
14:94418146 A G 0.376392 5.4988e-06
14:94421488 T C 0.250179 3.2551e-05
14:94423294 C T 0.185587 -8.3796e-06
14:94423997 A G 0.141083 -6.4881e-06
14:94425703 G A 0.896874 -1.7211e-05
14:94426154 C G 0.084736 1.8535e-05
14:94430323 A G 1.062901 -1.5306e-05
14:94432460 T C 0.022055 -1.8316e-06
14:94437745 C T 0.021487 6.9090e-05
14:94442156 C T 0.962923 -4.8148e-06
14:94442261 G T 0.146030 -1.1729e-05
14:94443410 T C 1.590364 9.9637e-06
14:94444682 T C 0.095346 -6.4492e-05
14:94447966 A C 0.088222 1.3520e-05
14:94450139 G A 0.027898 1.6209e-05
14:94450617 A G 0.145494 -2.6734e-05
14:94451703 A G 0.038051 -2.4691e-05
14:94452096 G A 0.512571 1.9736e-05
14:94453111 A G 0.368817 -8.5689e-07
14:94453701 G A 0.425109 3.3085e-08
14:94456371 G A 0.046367 -1.1035e-05
14:94456406 G T 0.214088 4.3003e-06
14:94463212 A G 0.088536 -4.1235e-06
14:94464489 A G 0.126386 2.0877e-05
14:94465169 C T 1.047753 2.1165e-05
14:94470658 T C 0.092779 -2.6998e-05
14:94471213 A G 0.042686 1.3135e-05
14:94475182 G A 0.237234 -7.1494e-06
14:94479804 A G 0.551359 4.4098e-05
14:94479835 T C 0.324326 1.5454e-05
14:94482663 A G 0.064874 -1.7359e-05
14:94486120 G T 0.060924 2.1594e-06
14:94488692 T C 0.474433 1.7182e-05
14:94491351 T C 0.036688 3.6529e-05
14:94497058 T C 0.109923 2.8288e-05
14:94500885 G C 0.233183 -2.3566e-06
14:94506339 C T 0.416384 -7.1415e-06
14:94515292 T C 0.029388 1.1602e-05
14:94516420 T C 0.663236 6.1118e-06
14:94518241 T C 0.061801 -3.7423e-05
14:94520260 T C 0.842912 2.7993e-06
14:94521263 T C 0.162700 -1.0508e-05
14:94530953 A G 0.033127 -4.2436e-06
14:94546945 A G 0.034808 2.7586e-05
14:94547563 A G 0.061268 7.2479e-07
14:94548497 C T 0.677651 6.4974e-06
14:94552899 G T 0.177177 -3.0011e-05
14:94554363 T A 0.214546 1.4153e-05
14:94559443 G A 0.515869 4.1322e-05
14:94559984 G A 0.269433 -5.4204e-05
14:94563193 C T 0.967555 2.1894e-05
14:94563265 T C 0.176992 3.7753e-05
14:94564058 A G 0.800521 -1.8521e-06
14:94565150 C T 0.811862 -2.0946e-06
14:94576937 C T 1.018735 2.5296e-05
14:94579327 C A 0.029245 2.4371e-05
14:94580122 A C 0.065306 4.3748e-06
14:94581285 A G 0.094950 6.9330e-06
14:94583462 C T 1.705889 -6.2690e-06
14:94586005 T C 1.055075 -1.3933e-05
14:94593576 G A 0.038775 4.6340e-05
14:94595989 C T 0.425576 1.1510e-05
14:94597460 G T 0.038051 2.1968e-05
14:94598617 A G 1.199420 -4.9937e-05
14:94606179 A G 0.438391 2.6793e-05
14:94608089 A G 0.169393 3.0936e-05
14:94612518 T C 1.165842 -5.7469e-05
14:94612849 T C 0.093798 9.3017e-06
14:94620563 G A 0.106840 -2.5083e-06
14:94626683 A C 0.022029 3.6676e-05
14:94634383 A G 0.042397 -1.5900e-05
14:94642417 G A 0.164151 2.2964e-05
14:94644870 G A 0.031708 1.2736e-05
14:94645917 T C 0.143410 -2.1267e-05
14:94652599 A T 0.061839 -2.9441e-05
14:94657946 C T 0.030495 4.6890e-06
14:94659182 C T 1.520228 -7.0376e-05
14:94677961 A G 0.149149 1.0560e-06
14:94703827 C A 0.038460 -1.6791e-05
14:94710949 A G 0.084758 5.1436e-06
14:94724949 C T 0.333135 8.9155e-05
14:94724973 G T 0.044007 2.4859e-05
14:94731490 T C 0.178868 8.2895e-05
14:94735511 T C 0.426722 -4.4154e-06
14:94742263 T G 0.148276 4.5216e-06
14:94754259 G T 0.059467 -9.0401e-07
14:94755306 T C 0.032659 2.4798e-05
14:94756450 A T 0.327880 1.0642e-04
14:94756750 C T 0.327416 1.0520e-04
14:94756794 C T 0.753992 5.7124e-05
14:94757226 A G 0.103237 -4.0425e-06
14:94757499 A G 0.267696 -1.3473e-06
14:94758171 T C 0.037126 -1.5508e-06
14:94762706 A G 0.180601 -6.2792e-06
14:94763493 C T 1.513938 -3.8287e-05
14:94766083 C T 0.033630 4.8280e-05
14:94769476 T C 0.758089 -4.0857e-05
14:94769907 G A 0.409315 -1.5531e-05
14:94770184 C T 0.362426 -6.7150e-05
14:94772429 A G 0.265194 -3.2203e-06
14:94773945 G A 0.190050 5.9973e-06
14:94774186 C T 0.558681 -1.4047e-05
14:94776221 C A 0.907870 -3.3820e-06
14:94780608 A G 0.434509 -3.2712e-05
14:94783374 C T 0.119287 -3.2177e-05
14:94785380 G A 0.063735 1.0593e-05
14:94793686 T G 0.417952 6.9799e-06
14:94795492 G A 0.412489 3.0200e-05
14:94801368 T C 0.921081 1.0695e-05
14:94809810 T C 0.065906 -2.1302e-05
14:94811056 T G 0.034860 -7.7704e-06
14:94816299 G A 1.121413 -8.6506e-06
14:94832016 C T 0.428611 -1.1751e-05
14:94832739 C A 0.093071 4.3208e-06
14:94832796 A G 0.185755 -3.6324e-05
14:94832898 T C 0.084031 2.9169e-05
14:94833033 C T 1.555195 -1.8928e-05
14:94836611 A G 0.090088 2.8151e-05
14:94838142 T G 0.042472 -6.0933e-07
14:94841366 G A 1.555487 2.2741e-05
14:94844706 A G 0.097706 2.0112e-06
14:94844843 G T 0.513253 -3.9213e-05
14:94847262 A T 0.097819 3.5596e-05
14:94847415 G A 0.441049 2.8205e-05
14:94849201 T C 0.308087 -2.2881e-05
14:94849882 C T 0.291959 -1.1224e-05
14:94851546 A G 0.296675 -3.7666e-05
14:94852219 A G 0.050288 7.3088e-06
14:94854040 A G 0.423876 3.0352e-05
14:94854877 A G 0.381508 7.0780e-06
14:94854902 G A 0.079198 -2.5311e-05
14:94855115 C T 0.092412 1.8111e-05
14:94858356 C T 0.978201 9.3748e-06
14:94862557 G A 0.070256 2.4950e-05
14:94866912 T C 0.025204 5.4009e-06
14:94869163 A G 0.047762 -2.0623e-05
14:94870274 C T 1.015596 2.6101e-06
14:94873695 G C 0.190803 1.2906e-05
14:94876353 T C 0.105814 5.0715e-06
14:94877494 C T 0.077686 1.5177e-05
14:94877925 G T 1.041907 9.0405e-07
14:94881756 G A 1.560616 1.5688e-06
14:94882773 T C 0.259234 -1.7371e-05
14:94887290 T C 0.161421 6.4899e-06
14:94888956 G T 0.856174 -1.5678e-05
14:94891783 G A 0.121546 -1.7910e-06
14:94893687 T C 0.026288 2.1791e-05
14:94894104 A G 1.075806 -4.5007e-05
14:94894240 C T 0.266271 3.4093e-05
14:94900002 G T 0.267375 3.3214e-05
14:94902929 C A 1.449092 -5.6571e-06
14:94907173 T C 0.118667 3.1661e-05
14:94910252 C T 0.348809 2.5942e-05
14:94912896 G T 0.830393 -4.9203e-05
14:94913128 A G 0.084437 2.5115e-05
14:94913890 T G 0.107184 -1.9601e-05
14:94915172 G A 0.241720 4.1391e-06
14:94917013 T C 0.619326 6.0379e-05
14:94918719 G T 0.858839 4.1502e-05
14:94927853 T C 1.693360 9.4141e-06
14:94928476 A G 0.040394 -3.9798e-05
14:94933695 A G 0.615720 4.8080e-05
14:94933709 T C 1.069558 -3.6093e-05
14:94935566 A G 0.373595 2.9459e-05
14:94935807 A G 0.026843 8.1040e-06
14:94935901 C G 0.420935 -3.5992e-05
14:94936062 A G 0.045633 2.7871e-05
14:94936110 A G 0.251769 1.6312e-05
14:94936222 T G 0.292971 2.6534e-06
14:94937398 C T 1.874007 -7.7907e-06
14:94937886 A C 1.375123 1.8159e-05
14:94937946 G A 0.295052 3.8721e-05
14:94938028 A C 0.257530 -9.9820e-07
14:94940743 T C 0.047327 1.0269e-05
14:94943235 A G 0.905004 8.3145e-06
14:94943635 T C 1.726101 3.0343e-06
14:94944112 C T 0.281975 3.0904e-05
14:94944327 G A 0.075027 -1.9990e-05
14:94946226 G A 0.031228 -5.4044e-05
14:94948399 T C 0.338916 8.6990e-06
14:94950248 A G 0.021143 2.0499e-05
14:94952000 T G 0.320801 -2.3840e-05
14:94956134 A G 0.229626 -1.8804e-05
14:94958326 T C 0.037256 1.9568e-06
14:94961145 A G 0.158679 1.9493e-05
14:94962447 C T 0.214186 7.9884e-07
14:94966352 T C 0.028310 -1.7305e-05
14:94966610 G A 0.297889 -1.0234e-05
14:94966717 C T 0.074086 8.6079e-07
14:94967155 T C 0.144689 5.2048e-06
14:94967969 G A 0.482359 -1.7131e-05
14:94976214 T G 0.812781 -5.9132e-06
14:94983029 G A 0.316036 1.5266e-05
14:94983498 C T 0.127447 7.3296e-06
14:94985066 C T 0.963663 -8.4526e-06
14:94987047 A C 0.230593 1.1201e-05
14:94989351 T C 0.024873 3.2952e-07
14:94989917 T G 0.836849 -2.4035e-05
14:94992285 T C 0.058519 -1.4867e-07
14:94997495 A G 0.433032 3.0125e-05
14:95000798 G A 0.107878 1.1257e-05
14:95007657 C T 0.307032 -1.4093e-07
14:95008015 T C 1.581707 7.8042e-06
14:95012384 G A 1.149282 -1.8247e-05
14:95016481 G A 0.027541 -1.1510e-05
14:95016997 C T 0.446304 1.4524e-06
14:95022322 T C 0.024373 -9.1595e-06
14:95026388 A G 0.032832 -2.4415e-06
14:95029314 G T 0.139282 8.6952e-06
14:95029852 T G 0.483297 2.2836e-06
14:95033708 C A 0.481486 1.1274e-06
14:95039382 T C 0.162811 1.0372e-05
14:95041478 A G 1.666761 2.3443e-05
14:95044365 T C 0.442679 2.3547e-05
14:95045356 G A 0.673041 9.4392e-06
14:95045562 A G 0.086157 -2.2676e-06
14:95045774 C T 0.378755 8.7454e-06
14:95046075 G A 0.126558 7.1269e-06
14:95052480 C T 0.283724 5.0318e-06
14:95053890 A G 1.340114 -3.2557e-05
14:95054012 G A 0.201296 -7.3146e-06
14:95054176 C T 1.344126 -2.4174e-05
14:95060633 G A 0.982336 4.5880e-06
14:95061126 T C 0.125188 -1.2413e-05
14:95064435 T C 0.456026 1.0468e-05
14:95067218 T C 0.086427 -6.1733e-06
14:95069320 A G 0.067435 -8.0946e-06
14:95076617 T C 1.055883 -1.2638e-05
14:95078677 T G 1.022734 -1.4266e-05
14:95080635 T C 0.051706 -2.8357e-05
14:95080659 A G 0.096758 1.8941e-05
14:95080803 A G 0.970986 -1.6215e-06
14:95081081 G A 0.224760 -8.9075e-06
14:95084402 T C 0.347102 -3.0452e-05
14:95087563 A G 0.178644 3.5751e-05
14:95088847 A G 0.127791 -7.0109e-06
14:95088894 T G 0.033578 -1.9315e-05
14:95088943 C A 0.059928 -3.2253e-05
14:95089232 A C 0.453195 5.1682e-06
14:95092268 T C 0.049229 -3.2598e-05
14:95094918 A G 0.046707 1.3335e-06
14:95095002 G A 1.516333 -1.0230e-05
14:95095588 T C 0.258971 1.4562e-06
14:95105521 T C 0.112140 8.0213e-06
14:95105577 C T 1.688767 -2.7609e-05
14:95105709 T C 0.021754 -7.6381e-06
14:95106927 T C 0.362789 -3.5558e-06
14:95107145 C T 0.024921 -1.1668e-05
14:95113708 T G 0.491188 2.5012e-06
14:95116191 C T 0.273471 -2.2582e-05
14:95127664 T G 0.221573 1.3526e-05
14:95133723 T C 1.841906 -9.6624e-06
14:95136698 G A 1.141427 1.6598e-05
14:95142001 G T 0.070120 -4.2187e-05
14:95142266 C A 0.251013 -7.8722e-06
14:95147238 T C 0.021611 9.9480e-06
14:95148486 T C 0.114578 -1.8502e-05
14:95149319 A G 0.459534 4.3571e-05
14:95150150 T C 0.089504 8.5130e-06
14:95154860 G A 0.221489 8.2696e-06
14:95159674 A G 0.056120 9.6292e-06
14:95164684 T C 0.161834 3.9796e-05
14:95165612 C T 0.931568 -2.5123e-06
14:95169718 T C 0.242093 -1.5108e-05
14:95171404 T C 0.154284 -1.6312e-06
14:95172608 C T 0.995595 1.6378e-06
14:95177845 C G 0.435853 2.0307e-05
14:95182186 A G 0.145452 2.1905e-05
14:95188402 G T 0.359543 1.1029e-05
14:95189602 G A 0.515999 6.2998e-06
14:95190821 A G 0.191724 4.6887e-06
14:95191262 C T 0.066315 2.2052e-05
14:95195680 C A 0.301907 -3.9499e-06
14:95196562 T C 0.194928 6.4258e-06
14:95203045 A G 0.807510 5.0309e-05
14:95205277 A G 0.310463 -2.4219e-05
14:95209821 G C 0.270864 4.8565e-05
14:95219218 T C 0.043666 -1.3467e-05
14:95221588 G A 0.381031 2.2012e-05
14:95224653 A G 1.326910 8.9652e-06
14:95224856 C T 0.053848 1.3031e-05
14:95224936 A G 1.205565 6.9141e-06
14:95240576 A G 0.205519 -1.0581e-05
14:95244010 G A 0.209693 -3.7046e-05
14:95248291 T C 0.222011 -2.1946e-06
14:95248968 A G 0.313433 8.7152e-06
14:95250756 C T 0.313443 1.7068e-05
14:95251115 C G 0.959463 -5.7396e-06
14:95253783 T C 0.223809 -8.2878e-06
14:95257025 A G 0.406413 1.0994e-05
14:95258556 A G 0.347297 -6.6284e-05
14:95259651 T C 0.028119 -9.9307e-06
14:95260085 T C 0.027768 -1.5180e-05
14:95261971 G T 0.028378 2.1927e-05
14:95262401 A G 0.237461 -1.9543e-05
14:95263461 G A 0.991035 -1.2366e-05
14:95271948 C T 0.182286 -1.7813e-06
14:95272355 C T 0.263415 1.3422e-05
14:95272500 C T 0.034974 -5.7323e-05
14:95273552 A C 0.389158 -3.8209e-05
14:95273677 A G 0.069555 -2.7398e-06
14:95274427 A G 1.801138 -3.3915e-05
14:95276018 T C 0.102117 -1.9909e-05
14:95277130 T C 0.349871 5.4811e-06
14:95279125 T C 0.370745 8.4925e-06
14:95279449 C T 0.184337 4.7819e-06
14:95282482 T C 1.187930 -2.2463e-05
14:95284959 T C 1.315316 -2.8376e-05
14:95291113 C T 0.098878 -2.7921e-05
14:95292097 G A 0.209417 -3.7522e-06
14:95293757 T C 0.361101 1.5304e-06
14:95295652 A G 1.266797 1.8221e-05
14:95299839 G A 0.071243 2.3395e-05
14:95300493 C T 0.067445 -1.5821e-05
14:95302365 C T 0.293157 -2.8405e-06
14:95310641 A G 0.199527 -8.8861e-06
14:95311289 T C 0.039891 1.8640e-05
14:95314433 C T 0.075657 -9.7121e-06
14:95320478 C A 0.097310 9.1800e-06
14:95320698 G C 1.168906 1.7284e-05
14:95325489 A G 0.280326 -2.3450e-05
14:95325638 G T 1.306357 -3.3701e-06
14:95327426 A G 0.237445 2.9269e-05
14:95328569 C T 0.096005 2.8374e-06
14:95331631 G C 0.171870 8.9783e-06
14:95333167 T C 0.220073 1.9281e-05
14:95334249 G A 1.529281 -9.3742e-06
14:95337175 G A 1.123299 -7.5394e-06
14:95339855 G T 0.725053 2.2347e-05
14:95340456 G C 1.600150 -3.2304e-05
14:95341264 C G 0.460583 7.2027e-06
14:95341628 C T 0.178115 -4.5409e-08
14:95341785 T C 0.043523 -3.6320e-06
14:95342891 C T 0.099147 1.2470e-05
14:95343149 A G 0.555870 -3.9822e-05
14:95344154 G A 1.432682 -1.3552e-05
14:95345713 T C 0.074842 1.1519e-05
14:95345717 C T 0.055007 -1.7771e-05
14:95345803 G A 0.185275 1.0301e-05
14:95346647 C T 0.076959 -7.0736e-05
14:95348767 C T 0.029761 -2.4586e-05
14:95349440 T C 1.919306 1.5633e-05
14:95349509 G C 0.059642 -4.8923e-06
14:95350999 G A 0.139366 6.8792e-06
14:95351374 A C 0.049726 3.3632e-06
14:95351832 C T 1.645926 2.3095e-05
14:95352032 G A 0.594333 -7.9616e-06
14:95358070 T C 0.315423 -6.4112e-06
14:95362030 G C 0.040982 2.9456e-05
14:95362041 G C 1.155303 -9.0418e-06
14:95364150 C G 0.091815 -2.6964e-05
14:95364762 G A 0.307399 -2.0057e-05
14:95368162 T C 0.503119 -1.7829e-05
14:95374734 A C 0.022237 1.3412e-05
14:95379499 C T 1.571457 -5.1564e-06
14:95382809 C T 0.340747 -1.4988e-05
14:95383192 G A 0.062570 -1.9050e-06
14:95384896 G A 0.668468 4.8017e-06
14:95388863 T G 0.132475 2.9441e-06
14:95390020 T C 0.279011 2.5553e-05
14:95391939 A G 0.056283 4.6551e-06
14:95391973 A G 0.044416 -2.2877e-07
14:95392578 C T 0.886341 2.3744e-06
14:95400990 T C 0.103324 -1.1275e-05
14:95401139 C T 0.286791 1.6721e-05
14:95402119 C T 0.517245 2.6409e-05
14:95402655 C T 0.026538 7.8968e-06
14:95406390 A G 0.549814 4.6805e-06
14:95408809 A G 1.387613 -2.0482e-05
14:95409670 C T 0.038492 5.3683e-07
14:95411160 A G 0.131118 2.8646e-05
14:95412171 G A 0.481775 -1.4437e-05
14:95412910 C G 0.105866 -2.5899e-05
14:95413590 T G 0.052316 1.4386e-05
14:95414995 C T 0.045101 5.9159e-06
14:95416264 T C 0.118041 -3.4193e-05
14:95418468 T G 0.215283 -7.1167e-05
14:95422511 A G 1.308814 1.3301e-06
14:95423041 G T 0.549223 2.1243e-06
14:95426347 C T 0.029420 1.6907e-05
14:95426517 G C 0.481434 -7.9784e-06
14:95426850 A G 0.025957 3.0409e-06
14:95429283 T C 0.387746 2.1916e-05
14:95431316 C T 0.256699 -2.6438e-05
14:95432829 T C 0.319879 9.6965e-06
14:95434863 G A 0.059197 2.2443e-05
14:95437671 T C 0.120443 1.1304e-05
14:95439228 A G 1.637461 -4.0327e-05
14:95445982 C T 0.246826 8.5931e-06
14:95446155 C T 0.990386 -3.6238e-05
14:95447773 G A 1.822599 -1.7580e-05
14:95455288 A G 1.697820 -2.9445e-05
14:95457278 A G 0.180380 7.0910e-06
14:95459215 T C 0.125032 2.4189e-05
14:95460173 G C 1.167524 -1.7237e-05
14:95463154 G A 0.282390 -1.1064e-05
14:95463950 A G 0.262922 6.1690e-06
14:95468288 A T 0.140538 -1.8786e-05
14:95469357 C T 0.377678 -4.5274e-06
14:95473544 A G 0.113643 -1.6964e-05
14:95473868 G T 0.196334 8.2114e-05
14:95474079 A G 0.516193 -5.7635e-05
14:95474678 A G 0.084236 2.0732e-05
14:95479704 C T 0.057536 1.1376e-05
14:95482903 T G 0.058094 9.6474e-06
14:95490825 T C 0.082252 1.4363e-05
14:95491088 G A 0.481388 -4.4900e-05
14:95492010 A G 0.036425 2.0600e-05
14:95495550 T C 0.368099 2.9519e-05
14:95505380 T C 1.080143 1.7252e-05
14:95517718 A G 0.505911 6.6271e-06
14:95519151 G T 0.042322 -9.8349e-06
14:95519519 T C 0.463488 7.7782e-06
14:95520592 T C 1.405891 5.9347e-05
14:95526327 T C 0.036873 1.6502e-05
14:95528384 C A 0.236189 -4.0078e-05
14:95535498 A G 0.842503 3.7432e-05
14:95541409 G A 1.612237 8.1656e-07
14:95543306 T C 1.341678 6.3017e-05
14:95548334 C T 0.041469 -3.5254e-05
14:95549861 C G 0.053916 -1.2175e-05
14:95554142 C T 0.749679 -4.5106e-06
14:95573883 A G 0.026843 -1.3976e-05
14:95579189 C A 0.242908 -5.1118e-06
14:95581496 T C 0.082373 -1.3852e-05
14:95591629 T C 0.233067 1.8887e-05
14:95592608 C T 0.313177 8.5497e-06
14:95594818 T C 0.175541 -5.6571e-05
14:95611008 C T 0.056156 6.0025e-06
14:95617976 T C 0.138337 5.7244e-06
14:95621338 A C 0.065043 -4.9166e-05
14:95626503 A G 0.308691 -6.6873e-05
14:95626714 T G 0.353506 2.3405e-05
14:95641415 T G 0.043663 4.7130e-05
14:95645104 A G 0.121757 -4.1860e-05
14:95649403 A G 0.104730 -8.3559e-06
14:95651589 C T 0.677141 -1.9087e-05
14:95654091 C G 0.112419 -6.7309e-06
14:95659747 T C 0.488568 -4.0208e-05
14:95659895 G A 0.163982 -1.8753e-04
14:95662391 T C 1.704730 8.5878e-05
14:95663814 T C 0.523948 3.3181e-05
14:95665600 T C 0.123296 -1.0284e-04
14:95665890 T C 0.056140 4.9328e-05
14:95668918 C A 1.946405 -7.3170e-05
14:95671871 T G 0.319779 -2.8867e-05
14:95675223 G A 0.112737 -3.4539e-06
14:95680203 C A 0.132981 -3.5713e-05
14:95681299 C T 0.159773 -2.2021e-05
14:95690968 C T 0.072580 -3.2557e-05
14:95691859 T G 0.625889 -2.1411e-05
14:95710096 T C 0.304734 4.9661e-06
14:95711763 T C 0.164768 2.9670e-05
14:95713530 A G 0.218451 -4.8789e-05
14:95718322 T C 0.037914 -3.3286e-06
14:95720678 A T 0.502282 -2.8918e-05
14:95737220 G A 0.089896 -4.6767e-06
14:95742664 A G 0.166112 -3.9068e-06
14:95742771 G A 1.857365 -1.5645e-05
14:95749011 C T 1.435213 -4.0535e-05
14:95752666 T C 0.231836 -4.2092e-06
14:95759141 A G 0.762840 -1.5871e-05
14:95766741 A G 0.039599 1.1112e-05
14:95775202 C T 1.470437 -7.2337e-06
14:95777861 C T 0.145598 -9.0264e-06
14:95779849 T C 0.054955 -4.0633e-05
14:95781907 T C 0.081577 1.5395e-06
14:95782482 A G 0.033292 -3.1267e-05
14:95784273 A G 0.051128 9.9423e-06
14:95786115 T C 0.034162 -3.5046e-05
14:95794989 G A 0.021948 -2.8868e-05
14:95795523 G A 0.078257 -2.6301e-05
14:95796001 C T 0.397091 -3.9302e-05
14:95796599 G A 0.090211 9.1050e-06
14:95798660 A G 0.169857 -7.3205e-07
14:95801653 G A 1.630317 -1.0262e-05
14:95803335 G A 1.418273 -1.6734e-05
14:95804937 A G 1.248280 -1.1287e-05
14:95808247 T C 0.153151 -1.8907e-05
14:95811161 A G 1.571999 -2.0029e-05
14:95811544 T C 0.678556 -3.3945e-05
14:95812973 C A 0.430211 2.4163e-06
14:95818353 T C 0.799541 4.7733e-05
14:95823085 T C 0.021909 -3.6191e-06
14:95823649 A G 1.655916 5.4500e-05
14:95827137 A C 0.036191 -2.9863e-05
14:95827284 A G 0.021786 -2.2604e-05
14:95828479 A G 0.044974 2.6431e-05
14:95828774 G A 0.072888 4.8680e-07
14:95830343 C T 0.390213 -4.8332e-05
14:95830414 T C 0.141933 -2.3152e-05
14:95830657 A G 0.257991 3.7832e-05
14:95831537 T G 0.068221 -3.0688e-06
14:95836056 T C 1.021679 3.0641e-05
14:95836846 A G 0.121709 -5.1078e-06
14:95837284 G A 0.134199 -1.0827e-05
14:95837365 T C 0.105145 4.5105e-06
14:95839726 A G 0.035068 -1.7848e-05
14:95844527 C T 0.440650 -7.2786e-06
14:95847191 G T 0.353779 3.1569e-05
14:95849997 A G 1.161084 1.2327e-05
14:95850623 T C 0.821811 1.8738e-05
14:95854116 A G 0.531189 -1.1952e-05
14:95855045 C T 0.377886 3.8620e-05
14:95855207 A G 0.535383 -5.7552e-05
14:95856248 A G 0.036986 -2.1223e-05
14:95864207 A G 0.058513 1.6292e-05
14:95864369 T G 1.464786 -3.3533e-05
14:95869110 A G 0.301787 -4.0267e-05
14:95871863 C A 0.398341 3.5921e-05
14:95876466 A C 0.475419 2.4640e-05
14:95877965 A G 0.109784 2.0771e-05
14:95881905 C G 0.512133 1.5870e-05
14:95883464 C T 0.660493 -4.9115e-06
14:95883921 C T 0.296302 7.5046e-06
14:95884323 A G 1.389905 2.8706e-05
14:95885578 G A 0.032922 2.9628e-05
14:95887929 T C 0.034484 -2.1833e-06
14:95889102 C T 1.663979 -2.3298e-05
14:95889297 T C 0.050933 -9.1060e-06
14:95890821 A C 0.058162 1.4044e-05
14:95892131 C T 1.356927 -6.9769e-05
14:95894280 T G 1.014801 -5.9855e-06
14:95894343 T C 0.051154 -9.0657e-06
14:95894948 A C 0.042381 2.2258e-05
14:95896632 G C 0.254155 3.2957e-05
14:95898041 T C 1.680046 -3.4726e-05
14:95900399 C T 0.348495 -5.8072e-05
14:95900494 C T 0.054494 2.7331e-07
14:95900758 G A 0.887305 -1.2547e-05
14:95902885 C T 0.179822 -1.5823e-05
14:95903060 C A 0.078981 5.5222e-05
14:95903435 A G 0.026846 6.1993e-06
14:95903733 G A 0.367376 8.9802e-06
14:95903839 C T 0.235257 5.4394e-05
14:95906095 A C 0.034062 1.6264e-05
14:95906321 A G 0.745956 -4.5077e-05
14:95908833 G A 0.966094 -7.5302e-05
14:95909162 T C 0.579685 -8.8155e-06
14:95911008 G A 0.376552 -1.1321e-04
14:95911061 A G 0.045766 -2.0793e-05
14:95912388 A G 0.172805 -6.1310e-06
14:95913968 T C 0.461053 1.8051e-05
14:95916566 A G 0.541878 -1.7362e-04
14:95918741 A G 0.839737 -4.3585e-05
14:95919581 G A 0.182350 -1.8125e-05
14:95919846 T C 0.039076 1.2121e-04
14:95923806 C T 1.015398 -4.2373e-05
14:95927413 A G 0.147140 -2.0505e-05
14:95928156 G T 0.188712 3.2690e-05
14:95928334 A G 0.438219 -1.4692e-05
14:95928470 G A 0.076089 -1.7011e-05
14:95928527 A G 0.055491 1.8633e-05
14:95930458 C A 0.147838 5.7809e-06
14:95931254 C T 1.156066 -3.6090e-06
14:95931826 A G 0.024363 2.9113e-05
14:95934649 C T 0.475718 3.7478e-06
14:95934789 C T 0.053894 3.9662e-05
14:95935176 G A 0.823671 1.4375e-05
14:95935689 T C 0.638863 9.1005e-06
14:95937402 G C 0.581405 -2.5734e-06
14:95941222 A G 0.116480 -1.8385e-05
14:95941923 A G 0.066682 5.8275e-05
14:95942238 T C 0.032900 -1.9694e-05
14:95943026 T G 0.364779 -3.4836e-05
14:95944152 C T 0.960313 -6.2011e-05
14:95944492 T G 0.414469 -1.8738e-05
14:95946060 C A 0.061258 4.4682e-05
14:95946375 G A 0.488221 -1.7601e-05
14:95947045 G A 0.901492 -8.5391e-05
14:95947560 T G 0.064209 1.8427e-05
14:95947695 A G 0.033624 -1.4404e-05
14:95947747 A G 0.133962 2.6578e-05
14:95948005 C G 0.037411 3.2776e-05
14:95949056 A G 1.460489 -5.3789e-05
14:95950162 G T 0.511763 -3.5171e-05
14:95950175 T G 0.034032 1.0131e-06
14:95951141 C T 0.051813 -6.1716e-06
14:95951463 C T 0.041134 -2.3404e-05
14:95951489 A G 0.049781 2.0986e-05
14:95956305 A G 0.056231 2.2614e-05
14:95957256 G A 0.223884 2.0209e-05
14:95957894 T C 0.048003 -8.0147e-06
14:95959399 C T 0.029894 4.6328e-06
14:95960714 A G 0.367100 3.9756e-05
14:95961766 C T 0.123186 -3.1453e-05
14:95963227 C T 1.137247 -1.3885e-06
14:95965302 C T 0.179377 8.2968e-06
14:95967217 T C 0.351539 -6.3487e-06
14:95969513 C A 0.834129 7.3616e-06
14:95970759 A G 0.054887 9.5250e-06
14:95976723 A G 0.107463 -1.6645e-05
14:95976755 G T 0.166060 1.3521e-05
14:95983975 A G 0.727789 1.0005e-04
14:95984785 C T 1.620709 -4.5468e-05
14:95986559 A G 0.036866 -3.1199e-05
14:95989104 T G 0.097073 7.4394e-06
14:95989208 A G 0.510085 3.6520e-05
14:95989497 G T 0.042309 -4.9448e-06
14:95998464 C T 0.844668 -1.6670e-05
14:96002141 A G 0.076897 -2.7355e-05
14:96009962 C T 1.073359 -5.3733e-05
14:96011535 G A 0.490668 4.2476e-06
14:96012465 G A 0.287359 2.4801e-05
14:96022446 G A 0.286425 -5.4444e-05
14:96027153 T C 1.404589 -7.7776e-07
14:96030245 T C 0.066143 -4.2449e-05
14:96038148 C G 0.024571 1.4898e-05
14:96038182 T C 0.498896 3.1674e-05
14:96038323 A G 0.044802 -8.3607e-05
14:96047601 G C 0.336083 -1.2931e-05
14:96051974 C T 0.059892 5.0547e-06
14:96052451 T C 0.114983 -4.2142e-06
14:96059898 T C 0.523870 2.6273e-05
14:96067304 A G 0.642631 3.2759e-05
14:96068911 A G 0.061710 -4.6940e-05
14:96069535 C T 0.914554 -3.1013e-05
14:96078199 T G 0.028232 -6.3597e-06
14:96085849 A T 0.072716 1.7338e-05
14:96086595 C T 1.875857 -4.3911e-06
14:96091360 G A 0.033523 -1.2360e-05
14:96094691 A G 1.873218 -7.0707e-06
14:96102338 C T 0.062644 2.1605e-05
14:96103099 G A 1.435372 -1.5684e-05
14:96109433 G A 0.673259 -2.6174e-07
14:96117681 G T 0.184321 -2.7271e-05
14:96120734 G A 0.403102 3.2147e-05
14:96123220 A G 0.041491 -1.0397e-05
14:96125876 T C 0.186745 7.1996e-05
14:96128738 T C 0.060213 -5.3384e-06
14:96130617 C T 1.793939 -2.8331e-05
14:96133492 C T 0.048717 1.9438e-05
14:96133913 T C 0.953474 -1.0233e-05
14:96134197 G A 0.074605 -3.3152e-05
14:96136775 A C 0.262399 -6.0829e-05
14:96136794 G A 0.389635 -3.2313e-05
14:96140260 A G 1.143342 -4.9044e-05
14:96140731 T G 0.191698 2.0880e-05
14:96141601 T C 0.075229 4.1613e-06
14:96141642 G A 1.965815 1.5135e-05
14:96147835 T G 1.767245 2.6456e-06
14:96149209 G T 1.844629 1.9422e-05
14:96149678 A G 0.035795 1.1837e-05
14:96150565 G A 0.171828 -1.2386e-07
14:96151684 G A 1.011003 3.7453e-06
14:96158812 G A 0.811547 -1.1060e-05
14:96160837 T C 0.047603 1.9413e-05
14:96162418 A G 0.084599 -7.5197e-06
14:96165763 G C 0.048889 -1.6164e-05
14:96169577 G A 0.250815 2.0978e-06
14:96171851 G A 0.233092 1.0682e-06
14:96173916 C G 0.024331 1.0077e-05
14:96175978 G C 0.234530 1.4993e-05
14:96178688 T C 0.048282 -9.1855e-06
14:96182616 C A 0.370339 -1.5341e-05
14:96182912 A G 0.085057 3.9253e-05
14:96184569 A G 0.295221 -1.7024e-05
14:96192566 C G 0.030482 -1.2568e-05
14:96202150 A G 0.024431 -1.8092e-05
14:96206070 A G 0.628840 -2.8780e-05
14:96211676 A G 0.277590 -6.8833e-05
14:96214323 C G 0.084044 1.4113e-05
14:96214514 C T 0.060875 3.2610e-05
14:96215404 T G 0.568474 -5.0955e-05
14:96220437 T C 0.278959 5.3788e-06
14:96223718 T G 0.064199 -3.2149e-05
14:96230553 T G 0.041482 5.8754e-06
14:96231410 A G 0.052978 -1.4516e-05
14:96232454 A G 0.069750 3.3630e-05
14:96233430 A G 0.090906 3.1200e-05
14:96233500 T C 1.157452 -3.5571e-05
14:96244795 A G 0.071113 2.5370e-05
14:96246076 C T 0.080824 1.1159e-05
14:96248992 A C 1.276116 -5.0223e-05
14:96255955 A C 0.231908 -5.7899e-06
14:96256471 C T 0.524058 -3.4047e-05
14:96261837 G A 0.104418 -2.7169e-06
14:96262184 G A 0.192507 6.6040e-06
14:96263269 A G 0.047967 -1.3767e-05
14:96264563 G T 0.065881 1.3664e-05
14:96264948 C T 0.211070 -2.6245e-06
14:96270219 G A 0.066095 -2.1839e-05
14:96273598 T C 0.267229 -1.5977e-05
14:96276982 G T 0.364944 -1.5248e-05
14:96278663 G A 0.058714 3.7816e-05
14:96282197 T C 0.432127 -4.9973e-05
14:96287909 C T 0.055893 -3.1085e-05
14:96299252 G A 0.652239 -6.6546e-06
14:96307897 C A 0.479402 -1.8978e-06
14:96310848 A G 0.100799 -1.5587e-05
14:96312217 G A 0.376659 -6.5565e-06
14:96314028 A G 0.063131 3.0586e-06
14:96315604 A G 0.056838 -1.5867e-06
14:96325206 C T 1.420799 3.4102e-05
14:96336488 C T 0.065799 -2.0263e-05
14:96342131 A G 0.069688 2.7587e-06
14:96348112 G A 0.032841 -1.6384e-05
14:96348651 G T 0.463851 -1.1251e-05
14:96351155 T C 0.021968 -1.2469e-05
14:96351572 A G 0.125295 -1.5719e-05
14:96355334 A G 0.334551 1.8619e-05
14:96357331 A G 0.509900 -2.0063e-05
14:96358829 A G 0.135737 -4.7796e-05
14:96360339 A G 0.039612 -1.2810e-05
14:96360669 C T 0.882952 -2.0211e-05
14:96360731 A G 0.023626 1.5319e-05
14:96363347 C T 0.027898 5.2432e-05
14:96363514 A G 0.056929 2.0398e-05
14:96363683 A C 0.046211 -1.5660e-05
14:96365058 T C 0.064027 -1.4503e-05
14:96369915 G A 0.054196 3.5969e-05
14:96376748 G A 0.045795 -3.1721e-06
14:96377673 G T 0.256423 2.0822e-06
14:96379833 C T 0.993836 1.8646e-05
14:96408463 C T 0.069311 1.2704e-05
14:96410942 C G 0.051183 -3.2445e-05
14:96417442 A C 1.421260 -2.5838e-05
14:96424085 A C 0.168144 -1.7529e-05
14:96428578 C T 1.268021 -5.4086e-06
14:96430457 A C 0.147208 -1.5138e-05
14:96430937 T C 0.041086 -1.8416e-05
14:96435819 T C 0.171032 1.6632e-05
14:96444720 G A 0.031965 -5.9890e-06
14:96445515 G A 0.221602 6.3954e-06
14:96446600 C T 1.546448 1.0064e-05
14:96448563 C A 1.342266 1.4900e-06
14:96453546 G A 1.535844 1.2588e-05
14:96466190 T C 0.042913 2.4024e-05
14:96477291 T C 0.193850 1.0694e-05
14:96481608 A G 0.059629 -1.1560e-05
14:96486317 A G 0.152794 -1.0809e-05
14:96490096 A G 0.022425 3.5839e-06
14:96495103 G T 0.142661 3.1724e-06
14:96502940 A G 0.039791 -1.2339e-05
14:96521202 T C 1.966857 -5.1698e-05
14:96522287 G A 0.121955 8.2827e-05
14:96526471 T C 1.243197 2.2872e-05
14:96526885 A G 0.273565 3.2358e-05
14:96531394 T C 0.058396 9.4173e-06
14:96532311 T C 1.527119 -4.6420e-05
14:96534880 A G 0.114977 3.4199e-05
14:96538402 A G 0.995956 2.8892e-05
14:96544063 T C 1.641739 -1.3788e-05
14:96545726 T C 0.530027 -1.3861e-04
14:96545859 T C 0.042436 7.3084e-05
14:96549767 C T 0.689955 1.5831e-05
14:96551652 G T 0.141804 3.2851e-05
14:96555417 A G 0.496017 -8.6423e-06
14:96555526 A C 0.125101 -2.2182e-05
14:96556825 T C 0.067286 -9.1145e-06
14:96562048 A G 0.608488 2.2283e-05
14:96562633 A C 1.080571 -2.9191e-06
14:96563245 A G 1.564456 1.2998e-05
14:96563642 G A 0.206402 3.9437e-05
14:96565458 G A 1.624929 1.0235e-05
14:96565750 C T 0.079633 1.9649e-05
14:96567869 G T 0.081882 4.6836e-06
14:96569042 G A 0.036038 9.9329e-06
14:96569341 C T 0.124886 -2.5765e-05
14:96570353 G A 0.186706 -5.9169e-06
14:96571656 C T 0.283961 1.0381e-05
14:96572622 A G 0.394008 -7.4655e-06
14:96573082 A G 0.762045 5.3713e-07
14:96574813 C T 0.050190 -1.0054e-05
14:96581776 A G 0.142222 2.1928e-05
14:96582859 G A 0.148772 1.0187e-05
14:96583059 C G 0.112468 2.5975e-06
14:96583738 C A 0.524633 -2.6206e-06
14:96586657 C A 0.075420 4.7806e-06
14:96589122 A G 0.188793 3.1286e-05
14:96589410 C T 0.054715 2.3325e-05
14:96591837 G A 0.191156 5.9015e-06
14:96593128 T C 0.086508 2.8152e-05
14:96595948 T G 0.059827 -8.9104e-05
14:96597495 G A 1.388769 5.7585e-05
14:96598441 G A 0.072677 7.0728e-06
14:96598569 C T 0.083418 2.3258e-05
14:96598630 C T 0.070938 3.9093e-05
14:96602672 C T 1.084736 -3.2897e-06
14:96604333 T C 0.137230 2.6144e-05
14:96606391 A G 0.095547 1.1676e-05
14:96616571 A G 1.504213 1.1971e-05
14:96617940 T C 0.458535 -1.2690e-05
14:96635447 A G 0.329536 5.7352e-06
14:96636473 A G 0.801696 3.9286e-06
14:96642130 T C 0.491824 2.1323e-05
14:96642255 C T 0.020144 -3.5300e-06
14:96643519 G A 1.334622 -1.3492e-05
14:96643925 T C 0.039461 -3.5769e-05
14:96645356 T C 0.021455 3.2817e-06
14:96646219 A C 0.663385 -1.0283e-05
14:96646550 A G 0.978814 -2.8395e-06
14:96647777 A G 0.068597 2.4857e-05
14:96649263 C T 0.074070 4.6414e-06
14:96653615 T C 0.957934 -1.1753e-07
14:96653724 T C 0.073115 2.1327e-05
14:96654055 G A 0.263460 -4.0384e-05
14:96655360 C A 0.162174 4.5515e-06
14:96655386 T C 0.058366 7.5121e-06
14:96658618 T G 0.053465 -3.7480e-05
14:96659919 A G 0.631274 2.0182e-05
14:96661571 T C 0.397533 1.3813e-05
14:96661656 G A 1.069211 1.7659e-05
14:96663971 C G 0.047584 7.3159e-06
14:96666501 T C 0.607242 1.7182e-05
14:96666612 C T 0.141193 2.3086e-05
14:96666950 T C 0.033030 -1.1086e-07
14:96668454 T C 0.152482 1.2412e-05
14:96668722 T C 0.204825 1.8952e-05
14:96671139 T C 0.847563 -1.3329e-07
14:96672464 T C 0.047613 1.2746e-05
14:96675933 G A 1.443195 -5.0773e-05
14:96677713 A G 0.826319 1.3500e-05
14:96679203 T C 1.601899 -1.8114e-05
14:96681345 G C 0.583031 -5.5426e-05
14:96687178 A G 0.161561 3.6050e-05
14:96687816 G C 0.089445 2.0423e-05
14:96688767 T C 1.186632 -5.0636e-06
14:96691556 A G 1.823680 -1.5982e-05
14:96691574 T C 0.157731 -3.4614e-05
14:96693643 C T 0.538382 -1.6479e-05
14:96694104 T C 0.038323 -1.0944e-05
14:96700137 A G 0.080399 -4.9527e-06
14:96701915 T C 0.195616 -3.8653e-05
14:96703484 T C 0.209934 -9.4205e-06
14:96705747 T C 0.059678 2.2210e-05
14:96705964 T C 0.046636 -3.6604e-05
14:96706404 C T 0.057542 1.4086e-05
14:96708832 T G 0.211527 2.4288e-05
14:96714276 C T 0.066101 -2.3069e-05
14:96716149 C T 0.419146 -3.4814e-05
14:96716250 C T 0.228191 1.3845e-06
14:96723708 C T 0.039245 1.7928e-05
14:96728753 G A 0.403745 2.6856e-05
14:96729846 A G 0.086323 -2.4545e-05
14:96730142 G A 1.725374 -6.9397e-06
14:96732112 A C 1.406592 2.4340e-05
14:96738473 A G 0.976224 3.8814e-05
14:96739663 T G 0.206493 -1.8015e-05
14:96740160 C A 1.125263 4.2774e-05
14:96741224 A C 0.912905 4.3505e-05
14:96747697 T C 0.032705 7.0380e-06
14:96747986 C T 1.566062 -1.1422e-05
14:96752390 T C 0.038966 -2.4927e-05
14:96753019 G A 1.442542 -1.0812e-05
14:96759549 G C 0.084340 -3.3100e-05
14:96760415 G T 0.102055 2.0194e-05
14:96766881 C T 0.152093 -3.4897e-05
14:96768051 T G 0.037655 -1.1596e-05
14:96768544 T C 0.055432 -7.4564e-05
14:96777468 C G 0.884195 5.3683e-05
14:96783416 A G 0.134585 3.7872e-05
14:96787278 C T 0.050849 1.5496e-05
14:96787771 T C 0.079851 -4.2851e-05
14:96801814 C G 0.196626 -1.2177e-05
14:96810287 G T 0.082171 -2.3539e-05
14:96815354 C G 0.528304 -1.3761e-04
14:96822062 G A 0.045127 7.6238e-06
14:96829302 T C 0.048713 -1.3090e-05
14:96838361 A G 0.064056 3.0562e-05
14:96855832 A G 0.086738 -3.3878e-05
14:96856579 A C 1.837631 -2.5651e-05
14:96864327 G A 0.096930 -3.2079e-05
14:96864374 G T 0.041887 -4.1637e-06
14:96868179 C T 0.379064 -3.0655e-05
14:96869192 T C 0.290690 4.1749e-05
14:96870527 T C 0.067867 -4.2923e-06
14:96871337 T C 0.501425 2.3017e-05
14:96874362 C T 0.158017 -1.5680e-05
14:96874987 C T 1.663551 -1.6654e-04
14:96875317 A G 0.234537 3.9400e-05
14:96882432 T G 0.109021 -2.1326e-05
14:96883826 C T 0.117385 3.2490e-05
14:96885231 C T 0.421282 -3.6608e-05
14:96891549 A C 1.125269 -1.3874e-04
14:96908485 T C 0.044049 4.4192e-06
14:96914836 A G 0.042790 8.0028e-07
14:96918359 G C 0.379048 -2.7915e-05
14:96919620 A G 0.720086 -4.4201e-05
14:96919791 T G 0.040589 -1.6007e-05
14:96922752 G C 1.631537 -9.7451e-05
14:96926636 C T 0.212881 -9.4740e-06
14:96929587 C T 0.039106 -1.2293e-05
14:96933414 C T 0.599374 -2.8529e-05
14:96938285 C T 0.051901 1.4298e-05
14:96946452 A G 0.047246 -1.7887e-07
14:96946830 T C 0.228250 1.6380e-05
14:96948032 A G 0.091415 1.0066e-05
14:96997773 A G 0.120790 9.3804e-05
14:97004648 T C 0.213046 -3.4401e-06
14:97005468 A G 0.065770 2.8149e-05
14:97020786 G A 0.027323 3.2593e-05
14:97036715 A G 0.856476 6.1231e-06
14:97037499 T A 0.041011 -8.8865e-06
14:97039486 C T 0.432863 7.4057e-05
14:97052762 G A 0.293601 1.8580e-06
14:97057589 A G 0.337929 -2.3239e-06
14:97057641 G A 0.818334 -2.5704e-05
14:97057712 G A 0.022552 -4.2133e-05
14:97057998 A G 0.387918 -2.3816e-05
14:97059276 G T 0.274272 -8.2394e-06
14:97059369 G A 0.087910 8.1842e-06
14:97065387 T C 0.021299 1.3198e-05
14:97066020 C T 0.046902 -8.0654e-05
14:97067091 A G 0.037953 5.0371e-05
14:97068404 T C 0.161064 -5.5639e-06
14:97069192 C T 0.025976 -1.0843e-05
14:97069820 G T 0.059165 2.5154e-05
14:97070392 A G 1.189108 1.6952e-05
14:97071607 G A 1.127538 6.1799e-05
14:97072324 T C 0.748932 3.5994e-05
14:97073528 C A 0.195723 3.2891e-05
14:97075479 A G 0.060463 4.1498e-06
14:97076516 T C 1.150915 1.5793e-05
14:97080633 C A 1.055140 5.4535e-06
14:97081288 C T 1.658948 1.2834e-06
14:97083836 A G 0.078679 2.7456e-05
14:97084614 C T 0.555598 5.1751e-06
14:97087050 A C 0.268066 2.3655e-05
14:97090293 T C 0.137354 1.0944e-05
14:97096151 G A 0.168575 -7.3173e-06
14:97102479 A G 0.040998 -4.5047e-05
14:97103807 A G 0.210437 -1.1614e-05
14:97103853 C T 1.445577 3.3048e-05
14:97105916 C A 0.335394 4.4119e-05
14:97117785 A C 0.094957 -7.4286e-06
14:97127302 A G 0.046321 3.7010e-05
14:97141290 C T 0.725439 -5.5901e-06
14:97145779 C T 0.047159 -3.4193e-06
14:97148984 G A 0.096307 -5.5257e-06
14:97150802 C T 0.432461 -2.7019e-05
14:97153102 C T 0.043783 -2.9817e-05
14:97160381 A G 0.434188 3.2536e-05
14:97164965 C T 0.251896 -2.5554e-06
14:97165610 A C 0.598985 -1.3168e-05
14:97168153 C T 1.774136 2.7983e-05
14:97169037 A G 1.501269 -1.8534e-06
14:97171916 T C 1.011007 -2.1826e-05
14:97175053 C T 0.021721 2.6741e-05
14:97176198 C T 0.829756 1.3707e-05
14:97176209 C T 0.059717 2.8444e-06
14:97176595 A G 0.083479 -7.7005e-06
14:97180186 T C 0.067796 -5.8546e-06
14:97180674 G A 1.389606 -2.1944e-05
14:97184721 G A 0.060622 1.8993e-05
14:97186593 A G 0.079507 3.8915e-06
14:97188009 T C 0.143709 4.1392e-06
14:97190794 G A 0.333593 -4.3349e-05
14:97193704 A G 0.035941 -2.3395e-05
14:97193762 T C 0.697827 -2.7865e-05
14:97193907 A G 0.051904 -1.3782e-05
14:97195171 A G 0.144696 2.8480e-05
14:97199889 A G 0.282380 -1.4790e-05
14:97204819 A G 0.053861 -8.3083e-06
14:97209485 C A 1.637243 -2.3106e-05
14:97210266 C A 0.660633 -2.3573e-06
14:97212702 T C 0.846025 -1.4771e-05
14:97215139 T C 0.216779 -8.1379e-06
14:97219110 A G 0.082506 5.2900e-06
14:97220268 T C 0.040316 -9.9311e-06
14:97222518 A G 0.060639 1.3040e-05
14:97230364 A G 0.161866 -1.5328e-05
14:97242052 C T 0.151353 -3.6364e-06
14:97244170 G A 0.317994 -3.2714e-05
14:97250737 A C 0.050580 8.9963e-06
14:97254141 A G 0.088277 -1.5101e-06
14:97259042 A G 0.181838 7.5782e-06
14:97262856 C T 0.179721 3.0188e-06
14:97273452 T C 0.033935 9.4795e-07
14:97277922 C A 0.117197 -3.1368e-05
14:97301959 G A 0.042735 -1.9741e-06
14:97303580 T C 0.067500 -2.0036e-05
14:97321689 T C 0.690033 1.1452e-05
14:97341007 T G 0.265603 -1.3867e-05
14:97341828 T A 1.312304 -1.5551e-05
14:97360102 A G 0.136062 -2.0696e-05
14:97363155 C T 0.221440 -9.8516e-07
14:97369196 T C 0.026385 9.3458e-06
14:97371667 C T 0.071525 1.4044e-06
14:97373517 G A 0.032961 4.5996e-05
14:97379482 T C 0.863987 2.5318e-05
14:97381288 G T 0.245858 -3.0696e-05
14:97384939 T G 0.041339 4.7768e-05
14:97396533 T C 0.057516 3.1403e-06
14:97402654 T C 0.240743 -3.8512e-05
14:97412941 C T 0.049992 2.2352e-06
14:97413069 A G 0.036107 -1.4006e-05
14:97423869 C T 0.184499 -5.1970e-06
14:97432363 T C 0.043426 2.4692e-05
14:97437707 T C 0.240671 -4.8577e-05
14:97437931 G C 0.076533 -5.9315e-06
14:97451559 G A 0.467350 -5.3569e-05
14:97452179 T C 0.043692 -8.5414e-06
14:97460022 G A 0.066893 -2.9353e-05
14:97474908 T C 0.095810 6.7474e-06
14:97475963 C A 0.032354 9.3261e-06
14:97480744 A G 0.814478 -2.0807e-05
14:97484756 C T 0.556591 -2.0018e-06
14:97486526 T C 0.067117 2.6704e-06
14:97497783 A G 0.147721 -8.9863e-06
14:97501656 T C 0.922681 -2.8181e-05
14:97504088 T G 1.080974 -2.5772e-05
14:97508605 G A 1.618031 -2.1501e-05
14:97517062 T C 0.908922 -2.4484e-05
14:97521552 T G 0.184658 1.1912e-05
14:97522251 T C 1.939618 1.5084e-05
14:97522900 A G 0.086884 -2.3626e-05
14:97522935 A G 0.090370 9.2160e-06
14:97527816 A C 0.926609 -1.1848e-05
14:97527819 T C 0.812161 -1.3531e-05
14:97529354 T C 1.316507 -6.1126e-06
14:97529421 C T 0.097453 1.4820e-06
14:97532012 G A 0.082178 -3.2112e-06
14:97535154 T C 0.113954 3.6184e-06
14:97537391 A G 0.137704 -4.8102e-06
14:97541341 G A 0.079841 1.3478e-07
14:97541874 G C 0.413418 1.3954e-05
14:97543262 T C 0.057516 5.0607e-06
14:97544573 A G 1.956584 3.2808e-06
14:97549279 T G 0.134374 -1.1366e-05
14:97562274 T C 0.821259 -1.8216e-05
14:97562828 G A 0.079513 2.1187e-05
14:97563328 C T 0.023078 3.9000e-06
14:97564255 A G 0.163025 -3.2243e-05
14:97565445 T C 0.217311 4.5274e-06
14:97568248 A G 0.527901 3.3179e-06
14:97571565 T C 0.097969 3.1438e-07
14:97572189 G A 0.355532 5.7258e-06
14:97572539 T G 0.042657 4.5080e-06
14:97572724 C T 1.333450 -2.3208e-05
14:97573221 G A 0.345073 5.5225e-05
14:97574854 G A 0.027145 6.9235e-06
14:97580909 T C 1.469973 6.0821e-06
14:97581037 C T 0.575767 7.3629e-05
14:97581334 A G 0.022169 1.3958e-05
14:97584792 G A 0.281741 1.8484e-05
14:97585529 C T 0.191565 -4.5045e-05
14:97587411 G A 0.493534 -5.4576e-05
14:97591452 G A 0.406231 -5.3602e-06
14:97594099 A G 0.400353 2.6410e-05
14:97595862 T C 0.045091 -6.1118e-06
14:97596876 C T 0.041745 -1.3234e-05
14:97598853 T C 1.953880 7.5976e-05
14:97603527 G A 0.817354 1.1107e-05
14:97604734 C A 0.405501 1.5882e-05
14:97615598 G A 0.904764 -1.9581e-05
14:97617624 A G 0.281228 6.6980e-07
14:97627028 C G 0.058470 9.0524e-06
14:97631210 G A 0.023925 -5.4427e-05
14:97631814 G T 0.584116 7.5773e-05
14:97632059 T C 0.099040 3.1125e-05
14:97632724 C T 0.338277 6.9521e-06
14:97635117 T C 0.037765 9.4149e-06
14:97635705 G T 0.341243 -2.9819e-05
14:97636474 C T 1.903492 1.8596e-05
14:97638164 C T 0.125263 5.0150e-05
14:97638191 T C 0.099799 -1.3223e-05
14:97639864 G A 0.889262 1.3363e-05
14:97639903 A C 0.398003 -4.7979e-06
14:97640718 A G 0.129359 -2.5538e-05
14:97640786 C A 0.538603 3.3372e-06
14:97641791 A C 0.747595 3.8444e-06
14:97650049 G A 1.075530 9.5947e-06
14:97651911 T C 0.286012 8.3756e-06
14:97655381 G A 0.099014 1.7397e-05
14:97659059 T G 0.054932 2.2145e-05
14:97662378 C T 1.430293 2.8620e-05
14:97664803 T C 0.324751 2.6449e-05
14:97666234 C A 0.185824 -8.4719e-06
14:97666594 G A 0.397558 -2.4494e-05
14:97671903 G A 0.020458 2.2612e-05
14:97672615 G A 0.118411 -2.4327e-05
14:97673759 G T 0.071298 -3.3978e-05
14:97675660 T C 0.034652 2.1233e-05
14:97677945 A G 0.074878 2.2398e-05
14:97695084 T C 0.037226 -3.2990e-05
14:97696220 T C 0.078825 -7.6674e-06
14:97697560 T A 0.030706 1.4216e-05
14:97703366 C T 0.100147 2.5313e-05
14:97711511 A G 0.225887 -1.7152e-05
14:97712464 A G 1.459005 -1.0791e-04
14:97713429 C T 0.038862 -1.4136e-06
14:97720220 G T 0.145153 -9.5089e-05
14:97720467 T C 0.542731 -4.2533e-05
14:97727848 C T 0.072074 6.3902e-06
14:97733117 C A 0.048067 -3.3472e-05
14:97738237 A G 0.057084 7.8120e-05
14:97738758 T C 0.022737 1.4887e-05
14:97743349 C T 0.243632 -5.1354e-05
14:97743573 G A 0.122153 -3.8500e-05
14:97748203 G C 0.047756 2.9927e-05
14:97767257 T C 0.076812 4.7509e-06
14:97768799 T G 0.026009 2.7412e-05
14:97769780 A G 0.052261 -2.2842e-05
14:97774161 G A 0.896059 1.1665e-04
14:97776681 T C 0.029677 -2.7741e-05
14:97776841 G A 0.137211 -4.9108e-05
14:97782228 C T 0.055536 1.8884e-05
14:97792149 A G 0.063086 3.3505e-05
14:97797191 A C 0.111288 -2.2546e-05
14:97802042 C T 0.623156 -1.6996e-05
14:97803842 T C 0.066634 1.1097e-05
14:97807653 A G 0.700417 -1.6650e-04
14:97812401 A T 0.026908 -1.9767e-05
14:97812684 A G 0.027155 -1.9085e-05
14:97812824 T C 0.036022 -2.8258e-05
14:97820643 T C 0.026723 -2.1222e-05
14:97824837 T G 0.032874 1.4987e-05
14:97825621 T C 0.056091 1.8281e-05
14:97828893 G T 0.547551 -2.9404e-05
14:97835815 T C 0.309782 -9.1861e-05
14:97840554 T G 0.089728 1.4954e-05
14:97841089 T C 0.085206 3.2760e-05
14:97845474 G A 0.042160 -6.4938e-06
14:97847371 T C 0.020575 9.2074e-06
14:97849962 G A 0.621634 3.5098e-05
14:97851645 C T 0.547915 -1.0835e-05
14:97855879 A G 0.471946 5.2917e-06
14:97856800 T C 0.091620 -5.3690e-05
14:97861611 C G 0.073417 2.4906e-05
14:97869505 G A 0.132803 5.0081e-06
14:97871330 G A 0.069717 4.5587e-05
14:97878612 C T 0.024435 1.7335e-05
14:97893238 G A 0.432766 6.1564e-06
14:97896766 A G 0.060428 2.4803e-05
14:97897269 C T 0.590020 2.5086e-05
14:97899361 A G 0.071791 -2.3830e-05
14:97899537 C A 1.046711 -8.3646e-06
14:97901592 C T 0.325712 3.3856e-05
14:97901600 T G 0.152499 2.0803e-05
14:97901660 A C 0.467792 -2.5063e-05
14:97903239 A G 0.099309 2.1051e-05
14:97906980 T G 1.642820 -2.1740e-05
14:97914075 C G 0.144585 2.1977e-05
14:97919907 C G 0.741382 -2.9666e-05
14:97922141 C T 0.039985 3.2441e-05
14:97923073 T C 0.031338 3.1603e-07
14:97923481 T C 0.020760 -1.1803e-05
14:97928877 A C 0.358417 4.8948e-06
14:97944640 G A 0.055332 -5.9626e-05
14:97945865 T C 0.568883 6.9162e-06
14:97947606 A C 0.074028 -2.1421e-06
14:97948574 G A 0.080578 -1.0515e-04
14:97949903 T C 0.032108 -2.2432e-05
14:97954907 G C 0.251879 1.2242e-05
14:97959474 A G 1.701589 -3.1960e-07
14:97959891 T C 0.033234 -3.2869e-05
14:97961354 G T 0.065796 -1.8285e-05
14:97963055 T C 0.908510 -4.2751e-06
14:97964235 T C 1.698716 3.1886e-05
14:97965478 T C 0.054854 2.4751e-06
14:97966707 A G 0.221151 4.1363e-05
14:97970794 A G 0.053715 -2.7361e-05
14:97976603 T C 0.052991 1.3784e-05
14:97976854 A G 1.405154 6.0782e-06
14:97978237 G A 0.055721 -1.6633e-05
14:97980066 C T 0.310142 6.1529e-06
14:97980246 A G 0.022429 -2.7482e-05
14:97982396 G A 0.522416 -7.5383e-07
14:97984209 A G 0.051209 -3.5512e-06
14:97985271 A G 0.089182 -1.6583e-05
14:97996639 T C 0.155702 -8.0712e-06
14:97997273 C T 0.098004 2.8322e-06
14:97998974 T C 0.027200 8.6512e-06
14:98006569 C T 0.021812 -2.6931e-05
14:98013574 A G 0.030667 -6.4259e-06
14:98021450 A G 0.037940 -1.3503e-07
14:98028428 G A 0.059090 -1.1337e-05
14:98032587 G C 0.020861 1.3442e-05
14:98034353 C T 0.121985 3.4646e-06
14:98038190 A G 0.086410 2.9268e-05
14:98038540 A G 0.047856 -4.8727e-05
14:98039922 G A 0.917475 1.8304e-06
14:98046733 T G 0.044510 -5.7987e-07
14:98066298 G A 0.058211 -5.5054e-06
14:98082042 A G 0.024448 -5.4782e-06
14:98084271 C T 0.027898 1.2475e-05
14:98084327 C T 0.081720 -2.2593e-05
14:98086294 G T 0.230535 3.8168e-05
14:98087125 T C 0.035048 8.0620e-06
14:98090898 A G 0.043367 -2.0592e-05
14:98096747 T C 0.035178 1.5286e-06
14:98098423 A G 0.063037 2.4946e-05
14:98101674 G C 0.023821 -1.2325e-05
14:98105282 T G 0.027122 -2.6788e-05
14:98107800 A G 0.052534 1.4303e-05
14:98107934 C A 0.280284 -3.5967e-05
14:98108083 G A 0.677751 2.2152e-05
14:98108978 A G 0.626801 7.9608e-06
14:98110338 G A 0.354503 4.2472e-06
14:98111662 G T 0.952929 4.5021e-05
14:98113296 G A 0.108790 2.1172e-05
14:98113849 A G 0.102231 -5.2602e-06
14:98114209 T C 0.628577 -1.5371e-05
14:98114570 C G 0.253791 1.0220e-05
14:98114852 G A 0.238513 -3.9421e-05
14:98115896 A G 0.712326 -1.4301e-05
14:98116957 G C 0.088501 8.5765e-06
14:98118378 G C 0.614545 -6.1269e-05
14:98118850 C T 0.033263 1.6606e-05
14:98120311 C T 0.104694 -5.8297e-05
14:98121818 C T 0.161642 -6.3216e-05
14:98122050 A G 0.345077 -1.3809e-06
14:98123005 A G 0.674969 1.6473e-05
14:98124093 G A 0.055517 -2.1198e-05
14:98126426 A G 0.806260 1.4394e-05
14:98127172 C A 0.029771 -2.2381e-05
14:98128744 G A 0.045263 5.3042e-06
14:98128980 C T 0.141599 -2.3071e-05
14:98135001 T C 0.100903 1.7903e-05
14:98136588 T C 0.062894 2.1192e-05
14:98138811 T C 0.033192 9.6032e-06
14:98140347 A G 0.031881 1.3684e-05
14:98148276 A G 0.088397 -2.5644e-05
14:98150084 G A 0.114295 -1.7415e-05
14:98153682 G A 0.068747 2.0680e-05
14:98154479 C T 0.424655 7.8515e-06
14:98154512 C T 1.634530 4.1237e-05
14:98154823 C T 1.976026 -4.5352e-05
14:98162422 G A 0.168108 2.3610e-05
14:98163114 T G 0.347878 -6.4283e-05
14:98171617 A G 1.515895 8.9252e-07
14:98172204 C T 0.144910 5.7598e-06
14:98173240 A G 0.066595 -1.7755e-05
14:98173971 T C 0.090068 -1.6026e-05
14:98179430 T G 0.501986 2.1572e-05
14:98179968 T C 1.018034 8.4812e-06
14:98197918 G A 0.405284 -1.0087e-05
14:98200080 T C 0.474718 1.3311e-05
14:98214981 A G 0.107648 2.1229e-05
14:98218605 A G 0.040904 2.7759e-05
14:98220500 G A 0.289031 -2.8993e-05
14:98230780 A G 0.065377 -4.8541e-06
14:98231455 A G 0.070392 -4.9497e-05
14:98238140 T G 0.511789 -2.7753e-05
14:98240041 T G 1.202520 1.2310e-05
14:98241833 G A 0.054449 4.9139e-05
14:98244393 T C 0.164969 -2.4766e-05
14:98247224 G A 0.077718 6.6905e-06
14:98249964 T C 0.752022 -2.2769e-05
14:98256612 T C 0.456061 4.1679e-05
14:98258469 G A 0.030654 -3.1219e-06
14:98262798 A G 0.793783 2.6217e-05
14:98263387 C A 1.451277 2.8302e-05
14:98265879 C G 0.814212 -2.2946e-05
14:98266485 C T 0.067413 1.0801e-05
14:98266740 G A 0.338329 -8.8245e-05
14:98266772 C T 0.983070 -2.0431e-05
14:98270287 A G 0.053079 1.5238e-05
14:98276002 A G 0.842318 -1.9420e-05
14:98277177 T C 0.056107 -1.4056e-05
14:98281785 A C 0.032410 2.9114e-05
14:98281906 A C 0.024827 -1.8165e-05
14:98284326 T C 0.034166 3.7069e-06
14:98285564 A G 0.332882 -5.9689e-05
14:98293272 T C 1.724014 -2.9952e-05
14:98293554 A C 0.027145 -7.1155e-06
14:98300212 C A 0.817403 -2.9680e-06
14:98301165 T C 0.025684 8.1163e-06
14:98303331 G A 0.482125 8.0088e-06
14:98308170 G A 1.276109 1.0734e-05
14:98309637 G A 0.680254 8.2976e-06
14:98314516 C T 0.200105 -7.9756e-06
14:98318788 A G 0.473634 6.2344e-06
14:98321030 T C 0.065855 -1.7869e-05
14:98323250 A G 0.812310 1.0288e-05
14:98325761 T C 1.542640 3.4484e-06
14:98327132 C T 0.106453 1.5449e-05
14:98329346 A G 0.112221 -3.2094e-05
14:98332599 T A 0.162106 -1.8240e-05
14:98333153 T G 0.050706 3.2162e-07
14:98340327 T C 0.922022 4.9548e-06
14:98344838 G A 1.037220 1.4570e-05
14:98348224 G A 0.055309 -3.4282e-05
14:98352589 T C 0.020205 -3.7769e-05
14:98354033 T G 0.035649 1.7536e-05
14:98360266 C T 0.108602 1.4416e-05
14:98360878 T C 0.039580 -2.3206e-05
14:98362538 A C 1.789485 3.4862e-05
14:98365533 G C 0.247952 2.0591e-05
14:98365580 C A 0.135146 -1.3667e-05
14:98371709 A G 0.049061 -7.6339e-07
14:98373011 A C 0.046058 9.1060e-06
14:98381218 C T 0.129388 -4.1693e-05
14:98384933 C T 0.242794 4.5240e-05
14:98385429 T C 0.036379 2.0615e-05
14:98390882 T C 0.055150 2.1498e-06
14:98391624 A G 1.090565 1.7415e-05
14:98407554 T C 0.435833 -5.1578e-06
14:98413803 T C 1.823745 3.2961e-05
14:98414097 T G 0.164262 8.4719e-06
14:98420878 T C 0.421376 8.8397e-05
14:98424070 A G 0.141077 -2.5006e-05
14:98424701 G A 0.403427 -2.1696e-05
14:98424831 G A 0.034792 2.2367e-05
14:98428067 T C 0.171221 4.8920e-05
14:98432303 T G 0.027294 1.5684e-05
14:98444106 G A 1.757673 5.3448e-06
14:98447758 A G 1.731723 -6.0642e-06
14:98448826 T C 0.040213 2.1171e-06
14:98457010 C G 0.213075 -1.8600e-05
14:98466345 A G 1.583895 -6.1746e-06
14:98473252 A G 0.068075 1.3497e-05
14:98479245 T C 0.035870 2.4402e-05
14:98482581 A G 0.194240 4.1718e-06
14:98483776 C T 1.615405 -9.0027e-06
14:98495784 C G 0.074167 2.4471e-05
14:98498951 G A 0.565173 -3.6756e-05
14:98499566 A G 0.087572 -1.7203e-05
14:98500633 C A 0.552316 7.8975e-05
14:98502717 T C 0.024678 -3.5578e-06
14:98503798 A G 0.214130 -2.3385e-05
14:98506076 C G 0.037895 3.9986e-05
14:98512269 T C 0.080928 -2.1279e-05
14:98519878 C T 0.134088 6.5561e-07
14:98522675 G T 0.163203 3.4810e-05
14:98529469 A C 0.106518 -2.2399e-05
14:98531606 G T 0.429299 5.5798e-05
14:98540351 A G 0.121082 -2.7619e-05
14:98545723 A C 0.055001 3.1781e-05
14:98547164 T G 0.066728 6.0081e-06
14:98547506 G A 0.064972 1.0586e-05
14:98550490 C T 0.830785 3.8372e-05
14:98554751 A G 0.325433 -1.1669e-05
14:98564661 G A 0.109177 -7.1554e-06
14:98579612 C T 0.025317 -2.1741e-05
14:98588321 A G 0.762321 2.6946e-05
14:98596541 T C 0.094772 -1.0196e-05
14:98610255 T C 0.084525 -3.7901e-05
14:98628718 T C 0.387195 3.6677e-07
14:98640387 A G 0.413973 3.0085e-05
14:98641779 T G 0.050447 1.1904e-06
14:98642572 T C 0.291573 1.5674e-05
14:98644266 G C 0.424752 3.3420e-05
14:98649734 A C 0.186028 2.3280e-07
14:98652186 A G 0.066903 1.3905e-05
14:98653326 A G 0.041586 -2.0098e-05
14:98655131 T C 0.924317 -6.0872e-06
14:98658809 A G 0.037139 -2.6711e-05
14:98670070 G T 0.191867 2.0315e-05
14:98670158 C A 1.073995 -1.9254e-05
14:98672589 A C 0.043397 -2.4977e-05
14:98687384 C A 0.281585 7.5098e-05
14:98692035 G A 0.094454 -9.2347e-05
14:98694107 A G 0.045451 3.3160e-05
14:98697245 T C 0.087248 -1.7527e-05
14:98698913 A G 0.556195 3.0743e-05
14:98705222 A G 0.397370 2.3037e-05
14:98715733 A G 0.289654 -8.7434e-06
14:98716714 A G 0.024665 -4.9713e-06
14:98721795 A G 0.400957 1.1627e-05
14:98724933 T G 0.026431 -1.0512e-06
14:98727967 T G 0.045601 -1.5051e-05
14:98728505 G A 0.035370 -1.0023e-05
14:98734567 C A 0.319789 8.9592e-06
14:98745253 C A 0.695759 2.8916e-05
14:98762290 A G 0.113227 -6.5199e-06
14:98763667 A G 0.129836 -9.6029e-06
14:98763776 C T 0.101318 5.9185e-06
14:98767324 G A 0.251892 -5.6524e-05
14:98769720 G T 0.031608 1.5539e-05
14:98788527 G A 0.039992 1.8528e-05
14:98789601 T C 0.349897 6.6137e-07
14:98790955 A T 0.075115 1.8345e-05
14:98790979 T C 0.068691 -1.5080e-05
14:98793754 G T 1.125958 -5.7862e-05
14:98802079 C T 0.112776 1.2411e-05
14:98804267 A G 0.048408 -1.4143e-05
14:98804316 G A 0.608651 6.4652e-05
14:98811932 G A 0.321564 2.0282e-05
14:98812167 C A 0.170769 1.5204e-05
14:98814319 C A 0.840380 3.9255e-05
14:98815437 T G 0.397494 1.1504e-06
14:98819006 T C 0.073872 2.3100e-05
14:98819687 C T 0.509929 -2.0733e-06
14:98823410 T A 0.033643 -3.1714e-05
14:98826865 G A 0.386455 7.5390e-05
14:98832317 T C 1.391080 6.0241e-07
14:98838854 C G 0.108537 4.6875e-07
14:98840046 A G 0.380771 -1.9578e-05
14:98840443 T C 0.046062 -5.8075e-06
14:98845380 G A 0.026178 3.2851e-06
14:98847283 C T 1.200066 -3.8475e-06
14:98848258 T G 0.251899 -1.2060e-05
14:98848399 C T 0.075751 -1.1858e-05
14:98854142 A C 0.044893 5.9588e-05
14:98857181 G C 0.230545 1.0104e-04
14:98858819 T C 0.267907 -2.9786e-05
14:98872500 G T 0.121306 5.0869e-05
14:98874863 T C 0.627665 -1.8657e-06
14:98885980 A G 0.025389 -4.1848e-05
14:98886469 A C 0.072025 1.6973e-05
14:98892883 C A 0.516356 -2.3403e-06
14:98893641 T C 0.032692 3.9637e-05
14:98894088 A G 0.149360 6.3910e-05
14:98909366 T C 0.042712 -1.3291e-05
14:98920402 G A 0.338864 9.0884e-07
14:98924026 C A 0.932685 -3.4255e-05
14:98926039 A C 0.026155 1.1968e-05
14:98926288 T C 0.668423 3.1154e-05
14:98926966 T G 0.024347 -1.8222e-06
14:98932861 C A 0.093382 4.9894e-06
14:98933852 C T 1.601643 -1.2554e-06
14:98934287 T C 0.098572 -1.3215e-05
14:98935912 C A 1.838949 -9.6250e-06
14:98941502 C T 0.075949 -4.0408e-06
14:98945623 G A 0.034721 -2.4480e-05
14:98953081 T C 0.033854 1.8882e-05
14:98957014 C T 0.105876 -1.7745e-04
14:98959670 T C 0.030813 1.4515e-05
14:98964851 G A 0.023354 1.6098e-05
14:98965630 T C 0.084836 1.0780e-05
14:98969670 T C 0.027528 1.0231e-05
14:98978387 T C 1.879418 4.9870e-06
14:98979247 A G 0.040816 4.4919e-05
14:98983712 A G 0.046983 -5.8004e-06
14:98986038 A G 0.065955 1.5665e-05
14:98986208 A G 0.070142 1.2290e-05
14:98986674 C T 0.041199 -7.6671e-06
14:98987472 A G 1.070399 2.4258e-05
14:98989974 T C 0.038820 4.4670e-06
14:98989982 A G 0.027002 1.7788e-05
14:98990570 G A 0.152908 9.7176e-06
14:98996018 G A 1.963936 -4.3748e-07
14:98996159 G A 0.414012 3.3247e-05
14:99002296 T C 0.524743 3.3573e-05
14:99003223 C T 0.955458 8.7065e-05
14:99009945 G A 0.262487 8.8815e-07
14:99010210 A G 0.062385 1.8682e-05
14:99012586 G A 0.131297 1.2519e-05
14:99014359 G A 0.808165 7.3820e-05
14:99017287 C A 1.748296 1.2778e-06
14:99018974 T A 1.613354 9.0076e-06
14:99020853 T C 0.374435 -3.8301e-05
14:99024808 G C 1.847453 -7.4167e-06
14:99029786 T C 0.048204 -9.7109e-05
14:99032590 C T 0.510831 3.0816e-05
14:99039446 C T 0.112111 -3.5809e-05
14:99042455 G A 0.265148 -1.8815e-05
14:99053533 C A 1.221992 1.9048e-05
14:99055601 A G 0.346070 1.0659e-05
14:99056636 G T 1.466863 1.8523e-05
14:99056891 A G 1.410938 4.0902e-05
14:99058500 A C 0.588416 -3.0844e-05
14:99061505 C T 0.081759 1.9159e-05
14:99068980 C T 0.183607 8.7020e-06
14:99071280 G A 1.613688 1.1547e-05
14:99071989 T C 1.023944 4.2961e-05
14:99075150 C T 0.065939 -4.2164e-06
14:99079110 C G 0.021620 -5.1268e-06
14:99083550 T G 0.634919 -3.2637e-05
14:99083979 T C 1.047538 -4.4296e-05
14:99091311 G A 0.305958 7.4088e-06
14:99098445 T C 0.059996 4.1042e-05
14:99099851 A G 0.039654 -2.3252e-06
14:99100381 T C 0.679790 1.6946e-06
14:99100736 C T 0.027612 -1.4497e-05
14:99101918 T C 0.065962 -9.4741e-06
14:99106562 G A 0.112049 5.2177e-07
14:99108853 T C 0.073946 1.1018e-05
14:99110843 A G 0.026067 -1.4074e-05
14:99112441 T C 0.353470 2.9255e-05
14:99114421 A C 0.326764 -1.2843e-05
14:99132764 G A 0.105908 1.6103e-05
14:99134576 A G 0.055211 -2.7583e-06
14:99135432 G A 0.889282 4.7313e-05
14:99138060 A G 0.051183 -1.0343e-05
14:99138757 T C 0.118924 -5.4678e-06
14:99139245 C T 0.030095 8.0256e-06
14:99141500 A C 0.753350 -1.0716e-05
14:99147668 T C 0.099920 -4.1853e-05
14:99149916 T C 0.195626 3.7653e-05
14:99154746 A G 0.053446 4.9422e-05
14:99156156 T C 0.090153 3.1645e-06
14:99158884 C A 0.127136 1.7775e-05
14:99160098 G A 0.629943 2.5140e-05
14:99167164 A G 0.067163 1.5890e-05
14:99172380 A G 1.382754 7.6270e-06
14:99178851 T C 0.051690 9.8462e-06
14:99181386 A G 1.327452 -8.3975e-06
14:99182313 T C 0.021276 8.0200e-06
14:99182626 C T 0.102328 -1.7205e-06
14:99188504 A G 0.063690 -6.9717e-06
14:99188693 C G 0.021825 1.0091e-05
14:99194728 A T 0.032059 -1.4600e-05
14:99194749 A G 0.039365 -2.4761e-05
14:99201932 G A 0.021004 6.0559e-06
14:99208373 C T 0.215594 -5.9548e-06
14:99208650 G A 0.099575 -3.8579e-06
14:99216959 G A 0.815686 -1.9965e-05
14:99220981 G T 0.109027 2.8871e-05
14:99221106 A G 0.109456 1.0165e-05
14:99221954 A G 0.024613 -6.6306e-07
14:99232020 A C 0.105905 3.1869e-05
14:99234190 C A 0.039492 1.8098e-05
14:99234946 C T 0.166790 -5.3804e-05
14:99261071 C T 0.887863 -4.3776e-06
14:99262153 A G 0.153485 1.1084e-05
14:99263461 T C 0.103555 -1.2705e-05
14:99264791 A G 0.030946 -7.8329e-06
14:99267251 C T 0.059155 2.7516e-05
14:99268670 C T 0.022919 1.1397e-05
14:99268957 T C 0.390431 -1.1389e-05
14:99269554 T C 0.065978 6.5767e-05
14:99276400 G A 0.335949 1.7684e-05
14:99290737 G C 0.030803 -1.5380e-05
14:99296659 G T 0.155407 -1.1025e-05
14:99302179 A C 0.038431 -1.3899e-05
14:99304942 C T 0.020478 -1.6295e-05
14:99308874 C A 0.289914 9.6396e-06
14:99313652 A G 0.048558 3.9078e-06
14:99314966 G A 0.085540 2.6555e-05
14:99335746 T C 0.928027 -2.1380e-05
14:99342605 A T 0.033198 4.4618e-07
14:99345418 A G 0.187625 -5.0630e-05
14:99357287 G A 0.031140 1.8141e-05
14:99364436 A G 0.160925 -2.1903e-05
14:99369311 T G 0.571723 -1.3685e-06
14:99372389 A G 1.111368 -2.3582e-05
14:99373620 A G 0.158675 2.6591e-06
14:99373866 G A 0.121832 -1.8356e-05
14:99375698 C A 0.053430 -9.9696e-06
14:99378442 T C 0.075771 3.9326e-06
14:99383561 G A 1.889613 1.7748e-05
14:99385607 G T 1.052427 -3.0480e-05
14:99387340 T C 0.099640 5.1523e-05
14:99387545 G A 1.149207 -6.2147e-05
14:99392241 A G 0.139467 7.3481e-06
14:99394023 A G 1.355301 -3.1719e-05
14:99397737 C T 0.609005 4.2746e-05
14:99399925 A G 0.023380 9.7551e-06
14:99400643 T C 0.079068 -2.4655e-05
14:99401383 C A 0.867587 5.9418e-05
14:99405119 A G 0.055633 -2.2098e-05
14:99406027 C G 0.078955 -4.3979e-05
14:99412393 T C 0.049411 4.7527e-05
14:99415877 G A 0.297561 2.4626e-05
14:99421061 T C 0.088754 -3.0115e-05
14:99421281 T C 0.853399 2.5239e-05
14:99422030 C A 0.245654 -3.0979e-05
14:99422369 C T 0.028200 2.0520e-05
14:99424074 A G 1.924840 7.1696e-07
14:99425614 T C 0.056529 -2.1746e-05
14:99426314 G A 0.315267 -1.1387e-05
14:99428522 A G 1.141210 4.5727e-07
14:99434480 A G 0.068743 -3.8898e-05
14:99435167 A C 0.034678 -4.2594e-06
14:99443941 C T 1.924028 -3.0462e-06
14:99448768 G T 0.429867 1.3870e-05
14:99451281 A G 0.050716 2.6135e-05
14:99451339 A G 0.074063 1.4193e-05
14:99459545 A G 0.027155 3.0846e-05
14:99463057 C T 0.198485 -8.8298e-06
14:99465722 A G 0.022039 2.6903e-05
14:99467443 C T 1.134650 -1.7891e-05
14:99467622 G A 0.211748 1.0767e-05
14:99470256 C T 0.900330 6.6991e-06
14:99470952 T C 0.057279 -3.0381e-05
14:99473585 T A 0.226867 -3.6282e-05
14:99475374 C T 0.529839 3.6048e-05
14:99476343 G A 1.966373 -5.9853e-06
14:99476939 C T 0.318919 7.2354e-06
14:99477752 T C 0.131073 5.1606e-05
14:99478616 A G 1.531572 -2.1199e-06
14:99480274 A G 1.317578 2.2412e-05
14:99480956 G C 1.388318 1.9561e-06
14:99481427 C G 0.741808 2.8360e-06
14:99481642 A C 1.613782 7.8058e-06
14:99481788 A G 0.315543 2.9552e-06
14:99482678 A G 0.385977 2.0932e-05
14:99484769 T C 1.883403 -3.5807e-05
14:99486276 C A 1.313761 7.7945e-06
14:99490418 T C 1.909847 -3.4222e-05
14:99490873 A G 1.441410 3.0404e-05
14:99494266 G T 0.578474 -3.1959e-05
14:99497347 C T 0.083960 4.0624e-05
14:99497912 A G 1.017768 6.0895e-06
14:99505594 T C 0.042225 1.3459e-05
14:99509604 T C 0.139726 -1.7136e-05
14:99515503 A G 0.870501 -5.2289e-06
14:99519753 G T 0.358355 -1.9262e-06
14:99521336 T C 0.460145 1.9914e-05
14:99521795 C T 0.232002 9.9359e-06
14:99523786 A G 0.058925 -1.3546e-05
14:99529327 T C 0.044208 1.5137e-05
14:99541593 C T 0.380450 2.8039e-07
14:99542237 A C 0.275713 2.1460e-05
14:99544541 T G 0.243862 -2.9071e-05
14:99545615 T C 0.210446 -1.9083e-06
14:99546232 A G 0.079597 -5.5363e-05
14:99547873 A G 0.046062 -3.8831e-05
14:99550680 T C 0.402009 -3.0342e-05
14:99552095 T C 0.598082 -3.0207e-06
14:99558691 T G 0.156530 -1.0404e-05
14:99563496 G A 0.226299 5.3699e-05
14:99564157 C T 0.612312 3.3372e-05
14:99565483 T C 1.125928 4.6260e-05
14:99566468 T C 0.509121 -2.1292e-05
14:99567054 C A 0.503148 7.8567e-06
14:99569449 C T 0.829977 9.4702e-06
14:99570692 A G 0.369339 -1.4477e-05
14:99573405 C T 0.020543 1.3093e-06
14:99580495 T C 0.158114 8.9885e-06
14:99583579 A G 0.445603 -1.4989e-05
14:99583585 A G 0.133410 -1.2461e-05
14:99584988 C T 0.140827 -1.5492e-05
14:99585568 C T 0.359621 6.1271e-06
14:99587447 G A 0.154579 -1.0516e-05
14:99589008 G A 1.070931 -7.9424e-06
14:99590399 T C 1.302336 5.4239e-05
14:99591952 G A 0.552667 5.5188e-06
14:99593248 A G 0.246478 2.5908e-05
14:99594225 T C 0.075995 3.6742e-05
14:99594430 T C 0.177472 7.6586e-06
14:99594979 A G 0.256855 -6.1543e-06
14:99596452 T C 0.301794 -3.2912e-05
14:99598566 C T 0.085709 3.2618e-07
14:99600121 A G 0.100692 8.1683e-06
14:99600289 A G 0.052855 -6.9027e-06
14:99600519 C T 1.068617 1.8115e-06
14:99600910 T C 0.154125 -6.2024e-06
14:99600987 C T 0.677524 1.7497e-06
14:99604585 G A 0.196642 5.6202e-05
14:99606621 A G 0.522412 -1.6703e-05
14:99607842 T C 0.320090 3.0148e-05
14:99609371 A G 0.046620 -1.4335e-05
14:99623826 G A 0.039284 -1.5690e-05
14:99626291 T C 0.029053 -1.0148e-05
14:99626833 A G 0.475471 -4.7510e-06
14:99627295 T C 0.052949 2.4802e-05
14:99634596 T A 0.025330 -3.2838e-05
14:99639270 G T 0.607203 4.3956e-06
14:99644052 C A 0.203659 -9.7290e-07
14:99644954 A G 1.457522 -7.6785e-06
14:99645093 T C 0.388571 -9.2490e-06
14:99647329 G T 0.752253 -7.4828e-06
14:99648494 A C 0.488857 -3.1895e-06
14:99649030 G A 0.603324 4.0649e-06
14:99650107 G A 0.206548 -1.4919e-05
14:99651149 A G 0.067594 2.6525e-05
14:99652071 C T 0.863078 -5.6026e-06
14:99652561 G T 1.245969 1.4851e-05
14:99653123 T C 0.163005 1.4909e-05
14:99656279 A G 0.224971 1.5340e-05
14:99663847 G A 1.970181 6.8807e-06
14:99663888 T G 0.022997 -1.2563e-05
14:99667653 T C 0.153196 -1.3959e-06
14:99667687 A G 0.369362 2.0251e-05
14:99668705 T C 0.053017 -1.0961e-05
14:99669536 T G 0.139658 -2.2076e-06
14:99670164 A G 0.094411 -7.2992e-06
14:99673518 C T 0.078461 -2.1594e-06
14:99676807 G A 1.409250 1.0540e-05
14:99677017 C G 0.033318 1.8450e-05
14:99683246 C T 0.887772 -4.0632e-05
14:99690907 A C 1.727805 4.5345e-05
14:99691329 T G 0.378025 6.9806e-05
14:99697157 A G 0.067994 -2.9430e-05
14:99699113 T C 0.068101 -2.3368e-05
14:99700454 T C 0.707321 6.4127e-04
14:99707217 A G 1.586556 4.7339e-05
14:99709618 T C 0.449920 6.5822e-05
14:99710446 T C 0.075267 2.2345e-05
14:99713546 A C 0.030839 -1.0728e-06
14:99718105 C T 1.012886 -5.3432e-05
14:99718925 A G 0.028524 -4.8646e-06
14:99719728 G A 0.047198 9.1120e-06
14:99719873 G A 0.757654 6.0870e-05
14:99726000 C G 0.942799 6.5598e-05
14:99731731 C A 0.696194 -6.8420e-05
14:99740208 A G 0.258264 1.0510e-05
14:99743113 A G 0.845976 -9.6499e-06
14:99743304 C T 0.034834 -1.3773e-05
14:99745524 G T 0.068730 -1.4008e-05
14:99747012 A G 0.176459 -4.4699e-05
14:99747464 C T 1.251181 -3.0101e-05
14:99750581 T C 0.031027 1.0026e-05
14:99751920 A C 1.179854 5.0641e-06
14:99751937 T C 0.471557 1.6880e-05
14:99755604 G C 0.489529 1.5433e-05
14:99763139 A G 0.062489 3.0715e-05
14:99763483 T C 1.113124 -4.5367e-06
14:99765052 A G 0.431237 -4.0967e-05
14:99766622 T C 0.547136 1.8347e-05
14:99770797 G A 0.429134 -3.3126e-05
14:99777178 G A 0.264136 -1.4661e-05
14:99777906 C T 0.105934 -2.2837e-05
14:99778267 C T 0.077027 -5.9049e-06
14:99782722 G A 1.214169 -9.6281e-06
14:99783519 T G 0.399399 2.3234e-05
14:99783934 T C 0.196928 -3.0114e-05
14:99784255 T C 0.622248 5.6625e-05
14:99784530 G A 0.274298 -3.5476e-05
14:99787884 G A 0.020757 9.9223e-06
14:99788403 T C 0.089536 -1.1604e-05
14:99790032 A G 0.663658 2.1511e-05
14:99793422 G T 0.553897 4.8614e-05
14:99794482 G A 1.207515 -1.0767e-05
14:99795279 T C 0.954292 2.4202e-06
14:99802465 T C 0.272903 -2.3411e-05
14:99807383 A G 0.714491 3.4270e-05
14:99810032 A C 1.928254 -1.3010e-05
14:99810427 A C 1.656855 9.7135e-06
14:99812105 T C 0.520270 8.9035e-05
14:99813213 G T 1.343051 -2.8067e-05
14:99822060 G A 0.831915 3.8480e-05
14:99823019 A G 0.553628 1.8258e-05
14:99824056 C T 0.114341 2.3004e-05
14:99830955 A G 1.098793 -3.4082e-05
14:99840210 G C 0.499023 1.1221e-05
14:99843668 A G 0.020127 8.8207e-06
14:99844373 G A 1.671552 -2.1311e-05
14:99844515 A G 1.496154 -6.4801e-06
14:99847634 T G 0.133806 -1.9332e-06
14:99851742 T C 0.079545 -1.8483e-05
14:99853799 G C 1.263292 -1.0980e-05
14:99858453 A G 1.820798 1.2600e-06
14:99861519 A C 0.708317 2.9974e-05
14:99863065 T C 1.169504 -2.0917e-05
14:99866839 T G 1.816819 -1.9738e-06
14:99881072 C T 0.059298 3.9017e-06
14:99891883 T C 0.070457 1.9576e-05
14:99914891 G A 0.804222 -2.1066e-05
14:99935018 C T 0.074875 1.1389e-05
14:99939602 G A 0.049661 -2.8084e-05
14:99961086 G A 0.109868 2.9103e-05
14:99966528 A G 0.183318 1.7247e-05
14:99981858 A G 1.209343 2.8572e-05
14:99981984 T C 0.746027 5.6072e-05
14:99983012 A G 0.049103 -2.4061e-05
14:99987456 A G 0.051833 -4.3960e-05
14:99987592 T G 0.079020 4.3544e-06
14:99988570 G C 0.040462 7.9975e-06
14:99988724 G A 1.960161 -1.1387e-05
14:99990537 T C 0.041913 4.0715e-06
14:99993555 C T 1.406546 3.7494e-05
14:100003540 T C 1.015784 2.9393e-05
14:100011341 T C 0.083512 8.0828e-06
14:100015326 T C 0.033607 -2.0936e-05
14:100016045 T C 0.563086 1.1716e-05
14:100016283 A G 0.585975 2.2643e-06
14:100022091 T C 1.039476 2.4996e-05
14:100033629 G A 1.061353 3.4060e-05
14:100037496 C T 1.121131 3.5296e-05
14:100038487 A G 1.586845 1.5872e-05
14:100039415 G A 0.235163 6.5876e-06
14:100041538 T C 0.791238 -1.5037e-05
14:100041996 G T 0.197470 2.3869e-06
14:100043571 C T 0.056597 -2.1222e-05
14:100051009 G A 0.061353 6.7102e-06
14:100052790 T C 0.052621 -2.5782e-05
14:100053176 A G 1.356846 1.2200e-05
14:100055023 G T 0.790534 -4.9620e-05
14:100055544 A C 0.898931 -3.6783e-05
14:100056411 T C 0.026522 1.3699e-05
14:100056487 C T 0.044964 -4.5932e-05
14:100057511 T C 0.025197 -4.6604e-05
14:100058044 T C 0.038041 1.8602e-05
14:100058986 A G 0.300745 -1.1346e-06
14:100062418 A G 0.041190 -3.1247e-06
14:100062992 A G 0.049664 -1.9967e-06
14:100063158 T C 0.027788 5.1672e-05
14:100063947 T G 0.048295 -4.7040e-05
14:100066802 A G 1.724744 1.2210e-05
14:100074991 A G 0.232573 9.3438e-06
14:100075334 T C 1.582730 3.4211e-05
14:100077377 A T 0.122040 1.4388e-05
14:100078331 T G 0.216607 2.0489e-05
14:100082470 C T 0.051248 -9.8731e-06
14:100082793 A G 0.203039 4.2329e-06
14:100087364 G A 1.161694 2.0642e-05
14:100090566 T C 0.058055 -4.4597e-06
14:100098848 C A 1.291517 2.2454e-05
14:100099039 T C 0.062554 -1.9969e-05
14:100099546 A G 1.581246 -1.9856e-07
14:100102576 G C 0.700706 4.1391e-05
14:100104329 A G 0.356791 -3.3017e-05
14:100104834 T C 0.528544 2.2195e-05
14:100114044 G A 0.500221 9.8584e-06
14:100115473 A G 0.049570 3.8728e-05
14:100120817 T G 0.025441 2.3323e-08
14:100122744 T C 0.066731 -1.1799e-05
14:100123487 C T 0.342889 -1.9460e-05
14:100128875 A G 0.438099 -9.0051e-06
14:100133090 A C 0.042241 -1.0396e-06
14:100133942 C T 0.840662 -3.4913e-06
14:100138831 A G 0.071979 -1.4005e-06
14:100138872 T C 0.042004 9.6424e-06
14:100140849 A G 0.050758 -2.3457e-05
14:100152269 T C 0.151645 -3.2830e-05
14:100153871 A G 0.246676 6.6582e-05
14:100157934 A G 0.151236 1.9932e-05
14:100158310 A G 0.033004 4.8224e-06
14:100170895 G A 0.627642 1.5700e-05
14:100171077 T C 0.734764 3.1697e-05
14:100186495 T C 1.876188 -6.1384e-05
14:100189287 T C 1.000006 -1.5370e-05
14:100190063 G A 0.099322 7.8175e-06
14:100191710 T C 0.056393 -1.7209e-06
14:100192468 T G 0.047399 3.1515e-06
14:100194128 C T 0.371235 -4.8522e-06
14:100208990 G A 1.731142 1.3789e-05
14:100209154 G A 0.465854 -1.8150e-05
14:100212433 T C 0.090302 6.8937e-06
14:100212468 G C 0.043981 -2.5908e-06
14:100216161 A G 1.250591 2.5666e-05
14:100216371 A C 0.254304 1.6265e-05
14:100218468 T C 0.051888 -1.7615e-05
14:100219951 T G 0.042507 3.3389e-05
14:100220400 T C 0.133111 5.0186e-05
14:100221324 G C 0.350036 -5.1415e-05
14:100221479 C T 0.059483 2.6108e-05
14:100222896 C A 1.594363 -9.8239e-06
14:100225144 C T 1.299233 -4.2325e-05
14:100228471 C T 0.057415 -1.7910e-06
14:100241952 C A 0.329107 3.8578e-06
14:100242046 A G 0.053718 2.0379e-05
14:100242258 T C 0.039115 -1.1045e-05
14:100243690 C A 0.106544 1.9670e-05
14:100245636 T C 0.205240 -5.5021e-06
14:100246350 A G 0.584346 2.3513e-05
14:100246971 A G 0.139301 8.2897e-05
14:100247686 T G 0.065439 -4.4796e-05
14:100248750 G T 0.109719 6.9879e-06
14:100250358 A G 0.105269 -2.9735e-05
14:100251875 C A 0.046182 -2.8544e-05
14:100277013 G A 0.079270 2.1069e-06
14:100277083 T G 0.031468 1.4790e-05
14:100279149 A G 0.057600 -2.2472e-05
14:100279692 G T 0.917608 4.3402e-05
14:100281126 T C 0.040677 2.5763e-05
14:100284798 G A 0.107576 3.2404e-06
14:100290806 G A 0.033331 -1.2617e-05
14:100295418 T G 0.689073 5.3642e-05
14:100313057 A G 0.059418 3.5535e-05
14:100319598 T C 0.058474 -5.8095e-05
14:100320764 A G 0.095310 -4.2211e-05
14:100327466 T C 0.032857 -1.3789e-05
14:100331258 C T 0.076767 -2.1330e-05
14:100335455 C G 0.314517 -3.6555e-05
14:100340583 T C 0.656225 -3.7016e-05
14:100349408 T C 0.021825 2.5112e-05
14:100350017 C T 0.357593 1.1049e-05
14:100350633 C T 1.101679 2.5478e-05
14:100365357 A G 1.765535 -1.0761e-05
14:100369755 T C 0.024928 -4.0319e-05
14:100372552 T C 0.057415 -2.4248e-05
14:100375707 T C 0.349377 1.9848e-05
14:100380948 C T 1.228373 -8.8011e-06
14:100382034 G A 0.060616 -4.5951e-05
14:100382870 C A 1.081376 -5.6948e-06
14:100393476 C T 1.938355 -8.7753e-05
14:100394813 A G 0.039180 -2.5072e-05
14:100396482 G A 1.438034 -2.0735e-05
14:100397374 T C 0.169753 4.0777e-06
14:100402815 A G 0.773208 -3.7621e-05
14:100407149 G A 0.744099 -3.1555e-05
14:100410206 A G 0.590990 1.4856e-05
14:100410712 T C 0.034347 -2.6022e-05
14:100410888 T G 0.061304 5.8934e-06
14:100414089 G A 0.133767 -3.4415e-05
14:100417842 G A 1.013931 3.6846e-06
14:100417990 A C 1.784211 -2.0294e-05
14:100420086 T C 1.894683 -8.5771e-05
14:100420239 T C 0.725575 3.9733e-05
14:100422862 A G 0.103337 -1.5353e-05
14:100428024 G A 0.094973 1.3661e-05
14:100432425 T G 0.329448 2.3532e-05
14:100435731 A G 0.056481 2.9516e-05
14:100452660 A C 0.521121 -1.2322e-05
14:100459078 A G 0.030024 -3.1472e-05
14:100474320 T C 0.045049 1.6066e-05
14:100477217 C T 0.163885 -1.5806e-05
14:100494525 T G 0.032507 1.2071e-07
14:100495238 T C 0.468266 5.2422e-05
14:100496069 C T 0.043455 1.2967e-05
14:100498713 G A 0.028826 -1.6703e-05
14:100501859 A C 0.181630 -3.3450e-05
14:100520719 C T 0.095456 3.0688e-05
14:100524880 T G 1.887694 -1.8849e-05
14:100529840 T C 0.069321 -2.6265e-06
14:100539241 G A 0.054572 4.4794e-05
14:100548027 T C 0.089082 -3.3070e-05
14:100569807 C T 1.961375 -4.7418e-06
14:100571881 G A 0.063011 2.0775e-05
14:100574191 T C 0.033841 -4.9530e-05
14:100576995 C T 1.809106 1.6215e-05
14:100578468 T C 0.056500 -2.8442e-06
14:100580541 T C 0.036730 1.1333e-05
14:100583949 A G 1.492707 2.5888e-06
14:100584805 A C 0.043854 -4.1360e-06
14:100601444 G T 0.173012 3.1841e-05
14:100604644 T C 0.051927 -6.6254e-06
14:100611105 T C 1.755498 1.8721e-06
14:100625902 T C 1.415521 -8.7209e-06
14:100630339 A G 0.636308 -6.3015e-06
14:100631312 C T 0.136760 7.0962e-06
14:100637270 A C 0.042676 3.4450e-05
14:100638235 G A 0.257504 3.9249e-05
14:100639981 A C 0.330483 2.2249e-05
14:100642882 C T 0.084456 1.6589e-05
14:100645881 A G 1.542442 -2.1721e-05
14:100653848 G A 0.592191 2.9791e-05
14:100661320 C T 0.677498 2.9247e-05
14:100682449 T C 0.083213 3.4440e-06
14:100688997 G A 0.952449 4.9411e-06
14:100695368 C T 0.791118 1.6056e-05
14:100700829 T C 0.028849 -1.1573e-05
14:100701919 A G 0.377123 2.0672e-06
14:100723577 A C 0.503113 7.2849e-06
14:100725438 G A 0.596917 -2.3753e-05
14:100731772 A G 0.084606 9.0368e-06
14:100740229 A C 0.492213 5.5668e-06
14:100748844 C A 1.934412 -4.8772e-05
14:100749691 C T 0.132196 -1.3981e-05
14:100758502 A G 0.890905 -1.8329e-05
14:100759277 T C 0.594405 1.8191e-05
14:100764318 G T 0.119209 -1.7842e-05
14:100764756 A G 0.064637 6.3513e-06
14:100765823 C T 0.156507 -2.9327e-05
14:100769163 T C 0.672126 1.8673e-05
14:100769938 A G 0.572151 -6.8237e-05
14:100776382 A G 0.161428 -7.6915e-06
14:100781172 G A 0.063174 -3.1629e-07
14:100781877 C A 0.746131 1.0671e-05
14:100785617 T C 0.265583 -5.7500e-06
14:100786433 C G 0.077702 -1.3633e-05
14:100787564 A G 0.876178 1.1246e-06
14:100788977 A G 0.348641 -2.4950e-05
14:100792126 T C 0.491265 -5.8069e-07
14:100799506 A G 0.047314 -3.1081e-05
14:100812930 A G 0.047701 1.6956e-05
14:100826411 A C 0.026603 2.1323e-06
14:100828487 T C 1.461436 1.8884e-05
14:100842377 G A 0.458174 -1.8525e-05
14:100844368 T C 0.991441 2.8651e-05
14:100847617 T C 0.069691 -8.8191e-07
14:100847707 G A 1.546178 1.5580e-05
14:100848915 C T 0.078108 1.0518e-05
14:100848930 C G 1.332882 2.5824e-05
14:100854299 T C 0.047337 3.6987e-05
14:100857523 G A 0.056318 2.5482e-05
14:100886739 A G 0.431234 -3.0239e-06
14:100888850 G A 0.047921 -3.6010e-05
14:100889978 T C 0.060655 -1.5127e-05
14:100892749 A G 1.033640 -3.1806e-06
14:100893930 A G 0.097255 -6.8757e-07
14:100896623 T C 0.076267 3.6555e-06
14:100897123 T C 0.085573 -2.2474e-07
14:100898748 T G 1.478227 -1.3467e-05
14:100903477 G C 0.249974 -2.4434e-05
14:100917372 T C 0.468704 -7.9867e-06
14:100920416 C T 0.220943 -1.6377e-06
14:100922027 A G 0.030981 1.6047e-05
14:100936793 G A 1.220262 1.5718e-05
14:100943251 T C 0.089030 5.7871e-05
14:100947279 C T 0.052787 -1.1079e-05
14:100949514 G A 0.040949 -3.2047e-05
14:100963488 T C 0.022227 2.8623e-06
14:100997337 G A 0.788616 7.5177e-07
14:101001352 A C 0.098556 4.5933e-06
14:101014133 C T 0.078205 7.2446e-06
14:101021069 A C 0.023675 -3.8398e-05
14:101023279 T C 0.223151 -2.5048e-06
14:101023706 T C 0.503113 -5.6475e-06
14:101028399 G A 0.262237 -1.7652e-05
14:101032217 C T 0.828166 -6.2185e-05
14:101035835 G C 0.166959 -4.4950e-05
14:101036074 G C 0.250805 -1.2633e-05
14:101040398 T C 0.252077 -1.3265e-05
14:101042974 T C 0.030206 -4.4707e-05
14:101058860 T G 0.070639 3.7805e-07
14:101062503 A G 0.077312 -1.3457e-05
14:101065605 T C 0.049895 -4.0913e-05
14:101067773 G T 1.379336 3.1743e-05
14:101079874 T C 1.305981 1.6782e-05
14:101085090 T C 0.092788 -2.7278e-05
14:101090840 T C 0.121439 -6.3575e-06
14:101092950 G A 0.248452 7.5975e-06
14:101095347 C T 0.220878 -5.3933e-06
14:101105913 A G 0.129986 1.1456e-06
14:101108274 T C 0.174648 -1.0758e-05
14:101111916 T C 0.060350 -1.0416e-05
14:101113346 T G 0.039976 -5.3009e-06
14:101117449 C T 1.384426 2.3207e-05
14:101119663 C T 0.334846 -1.2882e-05
14:101124278 A G 1.674317 -4.5649e-05
14:101126965 T C 0.279414 5.7762e-05
14:101130808 T C 0.041082 3.3609e-05
14:101132229 C T 0.242661 6.1787e-05
14:101138457 T G 0.133053 1.8721e-05
14:101139536 T C 0.155469 -2.2408e-05
14:101142890 A G 1.747140 2.9268e-05
14:101144523 T C 0.114026 2.5337e-05
14:101146413 G A 0.164307 2.7857e-05
14:101148926 T C 0.045373 -9.5296e-06
14:101150729 T C 0.197366 -3.5684e-06
14:101154552 T C 0.020150 1.0194e-05
14:101155432 G A 0.185736 1.6364e-05
14:101159416 G T 1.439108 7.5129e-06
14:101162782 C T 0.158111 -1.2555e-05
14:101164297 T C 0.112185 6.2798e-06
14:101168491 C T 1.342366 1.5734e-05
14:101168739 A G 0.253898 2.4193e-05
14:101174159 T C 0.141054 5.3443e-07
14:101182470 C T 1.359654 8.4872e-06
14:101186175 T C 1.563972 1.5153e-05
14:101186924 T C 0.077543 4.5399e-06
14:101189205 T C 0.335959 1.8842e-05
14:101193811 A G 0.043179 2.6074e-05
14:101197272 T C 0.182750 -4.5329e-05
14:101198309 A C 0.046003 1.7325e-05
14:101200645 C T 0.967581 -2.4804e-05
14:101200860 A G 0.127441 5.0855e-05
14:101204649 A G 0.042137 9.1881e-06
14:101207166 T C 0.219622 1.7786e-06
```
